# LAMP-coupled CRISPR-Cas12a assays for upgrading molecular detection of *Leishmania* infections

**DOI:** 10.1101/2025.08.08.25333281

**Authors:** Eva Dueñas, Ingrid Tirado, Percy Huaihua, Ariana Parra del Riego, Luis Cabrera-Sosa, Jose A. Nakamoto, María Cruz, Carlos M. Restrepo, Jorge Arévalo, Vanessa Adaui

## Abstract

**Background:** Tegumentary leishmaniasis is a parasitic disease endemic in the Americas. Its clinical management and control rely on early and accurate diagnosis and adequate treatment. PCR-based molecular diagnostics offer high sensitivity and specificity over microscopy or culture but are less accessible in low-resource settings. New molecular tools for detecting Leishmania infections are needed in rural endemic regions. A promising tool harnessing CRISPR-Cas technology enables highly specific and sensitive detection of nucleic acid targets, offering an exciting potential for portable molecular diagnostics. Previously, we developed CRISPR-Cas12a-based assays coupled to PCR preamplification for Leishmania detection. Here, we adapted our assays, which target the 18S rDNA and kinetoplast DNA (kDNA) minicircles, by replacing PCR with loop-mediated isothermal amplification (LAMP).

**Methodology/Principal Findings:** LAMP-CRISPR assays were optimized for fluorescence-based and lateral flow readouts. The assays could detect as low as 0.2 genome equivalents per reaction using *L. braziliensis* M2904 strain genomic DNA. The kDNA assay reliably detected all tested species of the *Leishmania* (*Viannia*) subgenus, while the 18S assay showed pan-*Leishmania* detection capability. There was no cross-reactivity with other protozoan (*Trypanosoma cruzi* and *Plasmodium falciparum*) and bacterial (*Mycobacterium tuberculosis*) pathogen DNA, or with human DNA. When applied to 90 clinical samples (skin lesions) from the Cusco region of Peru and compared to kDNA real-time PCR, LAMP-CRISPR assays with a fluorescence readout achieved a sensitivity of 90.9% for kDNA and 72.7% for 18S rDNA, both with 100% specificity. Overall, lateral flow strip results agreed with fluorescence-based detection in 18 tested samples, with one discrepancy observed in the 18S assay associated with low parasite load.

**Conclusions/Significance:** These new assays, being amenable to further simplification and optimization for their adoption in low-resource settings, hold promise as a new generation of accurate molecular tools for leishmaniasis diagnosis and surveillance, supporting One Health strategies for disease control.

**Author Summary:** Tegumentary leishmaniasis affects poverty-related populations in the Americas and encompasses skin and mucosal lesions that can cause disfigurement and social stigma. The disease is caused by several species of the protozoan parasite Leishmania. PCR-based molecular diagnostics are currently the most sensitive and specific diagnostic tools. Yet, these require specialized infrastructure and trained personnel that are not readily available in low-resource settings. New tools are required to meet the diagnostic needs in rural endemic areas. A promising tool leveraging CRISPR-Cas technology enables cost-effective, in vitro nucleic acid detection, paving the way for diagnostic solutions that could be made available to patients at, or near, the point of care. Here, we harnessed the CRISPR-Cas12a system combined with loop-mediated isothermal amplification (LAMP) to develop assays capable of detecting multiple Leishmania species of medical importance. Our assays employ multi-copy targets widely used in molecular diagnostics: the 18S rDNA for pan-Leishmania detection and a kDNA minicircle region conserved among L. (Viannia) species. Results can be read with either fluorescence detection or lateral flow strips. Both assays showed satisfying performance in both analytical validation and clinical sample testing under laboratory conditions. These new tools show promise to improve diagnosis and surveillance of leishmaniasis.

## Supplemental File 1 for "LAMP-coupled CRISPR-Cas12a assays for upgrading molecular detection of *Leishmania* infections": S1.1_kDNA_Viannia_Subgenus_1060seq.fa.xml (part 1 of 2)

```
<?xml version="1.0" encoding="UTF-8" standalone="yes"?><ns3:JalviewModel xmlns:ns2="www.vamsas.ac.uk/jalview/version2" xmlns:ns3="www.jalview.org"><ns3:creationDate>2025-07-10T07:10:39.842-05:00</ns3:creationDate><ns3:version>2.11.4.1</ns3:version><ns3:vamsasModel><ns2:SequenceSet gapChar="-" datasetId="ds01"><ns2:Sequence dsseqid="sq2" id="sq2"><ns2:sequence>GGGGAGGCGACATCCGGGCCCTGCAGCCCCACTTACCGTGGCGCGGGAATGTTAAAGGGCCCAGGCCAAAAATTATCCCTCCGGGCCGGGATAATGGGAAGGGGTAAATAAATAGGTAATTAAAATTATTAAATTAGCCATCTGCCAGTAAAATTAGGTAATTGTAAAAAATTTAGGGAGGAATACCATTATCGATACGCTAAGGTAGTACCTATGGGAAATGCATTAGGGGGGTATAGGTCCAATAAGGTGGATAATATAAGGGGAATAATAACGTGTACCTAATATCCGGGGGAATTACCTATGTTAACCCTATAATACTCTAACTATACAACGCTAATTATACTATATTACTATGCTACTAATGTTAGAACCTATTTAGTAACAATATTAGATTCAATACATAGCTTTATTAATAAACTAATTTATATACATTTTTATATTTATAAATCGTGTTACTACTATTGATACAACATTAAAATATTTTTATTAACGTAATAATCTTTTGCGCAGAGTTATTATGTTGTCAATGAATAATTTAATTTAAATATCATAAAATTTGATGAAAATGTACTCCCCGACATGCCTCTGGGTAGGGGNGTTCTGCGAAAACCGAAAAATGGCATACAGAAACCCCGTTCAAAAAATGCCCGAAAATCGCTATTTTTGGCCTCCCCGTGCACAATTAGGGGTTGGTGTAATATAGTGGGCCGCGCACCCCG</ns2:sequence><ns2:name>U19803.1_Leishmania_braziliensis_kinetoplast_minicircle,_partial_sequence,_fragment_MCLB01</ns2:name></ns2:Sequence><ns2:Sequence dsseqid="sq4" id="sq4"><ns2:sequence>GAAAACCCCCGGACACCAGCCGGTNCCCAAACCNGANCCGCGGGCGNCGGAGTAGANGAAAAAGGGGCCCANGCCCTCCNNNTAAAAAANGGNNGGAAGGGNGGCAGAGAAAANAGNAACACANCCCAANCCGCCNACGGGCCCCCAAACNAGACCGGAACANGNACANCCAGGAAAGAGGCGGCACANNAANAGGGAGNCNAAAANACTANNCANGTTANACAACNNCGANACCTAGGAAACTAAGGATATNGCCCATNNAGCTCCNAGNGCTAGATNNCCATAACAGCGCNAGNTTATTACAAGGNTGNAACCATTATATTANACNAGATACTANTACTAGNCTANTANTTAATNTAATAATGNTACTTACTCGATACAGCNNTANTATATAACTATGAATAATTGAACTAGTTTGATTACTAGTATTACATTGATTATAATGAGNTTAANTATATATAANTTTATTTATACTTTACTCAATTATTACACGAGTANTTTTATTATATAGGCTCTCTAATGCACAGTTTAATAATATTGTTAGTAAATAATTTTTAGAAATAATAATTTAATAAAATTTAGTTTTTACTGCGTTATGGTCTAGAAAATTACGATAAAATCGTACTTCCCCGACATGCCTCTGGGTAGGGGCGTTCTGCGAAATTCGATTTTTGGCATACAGAAACCCCGTTCAAAAAATGCCCAATTTTCACGATTTTTGGCCTCCCCGTGCACAATTAGGGGTTGGTGTAATATAGTGGGCCGCGCACCCCG</ns2:sequence><ns2:name>U19805.1_Leishmania_braziliensis_kinetoplast_minicircle,_partial_sequence,_fragment_MCLB06</ns2:name></ns2:Sequence><ns2:Sequence dsseqid="sq6" id="sq6"><ns2:sequence>GGCTATAACAAATGGGGAAAATTTTTAATCCGGGTAGAATAAATTTGCCAATAACCTATCCACCCCCGGTATATTAGGTGCCAGAATTTCCGATTTTAGATACCTTATAACTGCCTTATTAGTATATTTTAGGGTTATAATGAGTGATATAAGTATACATAGGTTTATAATGATAATAGAATATTATATTTAATTATGTATAAACTAGTTTTGAATATGGTTAATGATAATTATAATATTAGAATACACTTATCTTTTATTTATAACTATATATATATAATACGCTATATAACATTACTATGCTAGTTCTAATATTGAGTTTATCTTAGTGCTAAATTAAATTTAATAATTAATAAAAATAAAATTAACTTTAATGTTTTAATGTGTTAGATCTCTTACGTCAGCTAAAAACAGCTCCAAAATTTACTCCCCGACATGCCTCTGGGTAGGGGGTTCTCGAAATCGCAAAAATGGCATACATAAACCCCGTTCAAAAATCCCCCAAAATTHCGCTATTTTTGGCCTCCCCGTGCACAATTAGGGGTTGGTGTAATATAGTGGGCCGCGCACTCCG</ns2:sequence><ns2:name>U19806.1_Leishmania_braziliensis_kinetoplast_minicircle,_partial_sequence,_fragment_MCLB10</ns2:name></ns2:Sequence><ns2:Sequence dsseqid="sq8" id="sq8"><ns2:sequence>GAAANANCCNNGGACCCCCAGCCGGNTCCCCAACTGCACCCGNGGCGGCAAGGNAGACCCAGGGANGGGCCCCAAGGGCNNAANAGGGANCAAAATAANNGGCCTANGACATNAAGGNGNCCCANTATNAANACNATTGGGAACCCNCNAAAAGGNCCNGGGNAAACCAGGNNAGGCCCGGAANACCCCGNGTTAGGGTAANAGGAATANNGNAAAGGGNGACAANAAANGGGGNGNCAAATAGAATTANACCCTACNCCACCTANGACANGTACCTATTATGNCCAATGGATAACCCCTAAACCTAGCCCCCATAACTGCCTTGGTAACCTAATATAATAATATGNAATTTTACTAGTATTATACGTAATGAATATAATAATTATTGAACGTTACATTGAAATTAATAATTACTCTAGTTATAAAATAATACTATTACTTGATTATATCTCATACATAGCTGTTAGTATACTATTACGTTACTAATGTAGCACTAATGAGAACATAATTAGTAAAAATTAAATTTAAATTATTGTCTAACATTAACGCTATTACGTCATTATAAATTTTAAAAATTAATAAAATTGGTCAAAATTCGTACTCCCCGACATGCCTCTGGGTAGGGGCGTTCTGCGAAATTCGATTTTTGGCATACAGAAACCCCGTTCAAAAATAGGCCATTTTTCGCGGTTTTTGGCCTCCCCGTGCACAATTAGGGGTTGGTGTAATATAGTGGGCCGCGCTCCCCG</ns2:sequence><ns2:name>U19807.1_Leishmania_braziliensis_kinetoplast_minicircle,_partial_sequence,_fragment_MCLB12</ns2:name></ns2:Sequence><ns2:Sequence dsseqid="sq10" id="sq10"><ns2:sequence>ATGATAAATAATAATATTGATTTTACTAAATATAATCTATTACTACACTGTCTTAGCTATGATTAGAACTAAATTTGACTAACATTAGTTATTAATTTGTATCATTATAGTTTGATTTAAAAATAAAAATTAATTTATACTTTTGTGTTATGACGCATGAGACACAACGTTATAGTTCCAAAAAATGCTATAAAATCGTACCACCCGACATGCCTCTGGGTAGGGGCGTTCTGCAAAATCGCAAAAATGGCATACAGAAACCCCGTTCAAAAATAGGCCGAAAATCACGTTTTTTGCCCTCCCCGTGCACAATTAGGGGTTGGTGTAATATAGTGGGGCGCGCACTCCGGCTAGAGCTAGGATTGGAGAAATATGGCCTCTAAGAGGCTTGTTACGCGTGTTTCTAACTAAACTCGCATTAAAGTTGAATTATTATTATTTTTTGATTAATATTTTATTTATTTAATTAATTTTGATTATTAATATGCTAGCTTTGTTATTATATCTTGTTACTAATCTGCGCTGATC</ns2:sequence><ns2:name>AF231100.1_Leishmania_braziliensis_minicircle_molecular_probe_B18,_complete_probe_sequence</ns2:name></ns2:Sequence><ns2:Sequence dsseqid="sq12" id="sq12"><ns2:sequence>AAATAAATTTAATATTTAAGTGTTATGATGCAGCAATGATAAATAATTAATTTTATAAAATGTTAAAAATAGCCATAAAATCGTACTCCCCGACATGCCTCTGGGTAGGGGCGTTCTGCGAAAATCGATTTTTGGCATACAGAAACCCCGTTCAAAAAATGCCCAATTTTCACGATTTTTGGCCTCCCCGTGCACAATTAGGGGTTGGTGTAATATAGTGGGCCGCGCACCCCGACTCGAGCTAGCTCATCAAAAAGATGGCCTCTTAGAGGCTTGGTTTTGATGTTTCTAGAATTCAAACTAATATTTGACTTTTAAATTAAATAATTTTCTATTATGCTAGTTTATGTGAGTAATGAATTAGTAGAGTTAGAATATTTAATTAATTATTAAACTATTACTTATTATTATACTTGATTATAACTATTCATTAAACTATTATGATGATACACTAACTATACTATTGTCTCTAACGGTTAGTAATATAGTAGTAATAGGGTTAGTTCCCTTTAATATAAACTTATATTGTAATATGTTAGTAACACTGTAGTAATACTATAGAGTACACGGTATTACACCGTTCATAGTTATAATAGTTTGAATTGAATTATAATTGTATCTTATCATGTATAATACTTTATAAATCTTTATTACTAATCTTTGCTGTTTATTATACTCATTACGCGCTATGATTACACTATATTATTGTTCTAATGATTACTAGTTTAGCTATTAGTAA</ns2:sequence><ns2:name>KY698418.1_Leishmania_braziliensis_strain_MHOM/GF/2006/2006_9_clone_2006_9_1_minicircle_kinetoplast,_complete_sequence</ns2:name></ns2:Sequence><ns2:Sequence dsseqid="sq14" id="sq14"><ns2:sequence>TTTAAATGTTGTTATTACGTGTTATTTAGTTTCAATAAAATTTATAAAATCTATAAAATTAGCTAAAAATAGGGTCCGAATTTTACTCCCCGACATGCCTTTGGGTAGGGGCGTTCTGCGAAATCGCAAAAATGGCATACAGAAACCCCGTTCAAAAATCCTCGAAAAATCGCTATTTTTGGCCTCCCCGTGCACAATTAGGGGTTGGTGTAATATAGTGGGCCGCGCACTCCGGCTAGAGTTAGAATGCCATGAAATAGGCCTCTTAGAGGCTTTAAAATTAAATTCTAAATTAAATTGACTAATATGCGAATAAAATTTATTATTAAATGAATATTTTAAATTTATTATAAGTTAGAACTAGATTGGTTATATTATTAGAGCTATATAGTGATAATATTATTTTTACTATTGATAATTATATTATTTGTATGTAATAGCTTTATATACTAGTGCTAATGATGTATAATATAGAGTAACGGTATAGTATAGTGTAGTAATAGTCAATAACTAATATATAACTTGTTTTATTCTAATATATAGGCTCTCAATACACTATTATAATGATAATACTACATCCTATTACACTGATAATAAATATTATTTTATTGTTACACTAGATAACACTATACTCTCACTTATATAATAATTTATCAATACTATATTTTTATTTATAACGTTTATACATTTTCTTTGATAATTACTTGTTCTATTACACGTTAACATAGCTCTATTAGGGCTAATAAATAATT</ns2:sequence><ns2:name>KY698419.1_Leishmania_braziliensis_strain_MHOM/GF/2006/2006_9_clone_2006_9_2_minicircle_kinetoplast,_complete_sequence</ns2:name></ns2:Sequence><ns2:Sequence dsseqid="sq16" id="sq16"><ns2:sequence>ATGCTAGAGTTAGAGACATAGTTAGATTTAAATTTTAAATTATTAATGTTGTCTATAAAATCATAAAAATCGAGTTAAAATTTTACTCCCCGACATGCCTCTGGGTAGGGGCGTTCTGCGAAATCGCAAAAATGGCATACAGAAACCCCGTTCAAAAATCACCCAAAAATCGCATTTTTCGGCCTCCCCGTGCACAATTAGGGGTTGGTGTAATATAGTGGGCCGCGCACCCCGGCTGGAGTTAGAATGTTGGAAAAGTGGCCTCTAAGGCCTTATAAAATTGGAAATTAAAATGTTTTCAGAATAAATTGTTTTTTAATTATAAATTTGCTTTAGATTAGCTCTGATGTTAGATAATTAATGTTATGCTTAGATGTAATATTTATTTTTATTATATTTATTAATTTTATAATTGTGTTGTTATATTTATGCCGATAGTGTTCTGTTATATTACTTATATAGTTATGCTATGTAGTACGTGGTTAGTATGTAATGAGTAACACTAGATTAGATATATAACATATTCTATATATAACTTGTTACTATCTAGTAATAATACGTGACACTATAGTTTGATAATAGCTATACATTTTATAATTTTAATATACTGTTTAACATTCAATTATATATTATCTCACTTTAATAAATTTATTTGACTAGTGAATATTATATAGTAATGTTCCGTTCAATTTAGTTATACATAATAAATATATTTTATTTAATAACAATAATATTATCACTACACTGCT</ns2:sequence><ns2:name>KY698420.1_Leishmania_braziliensis_strain_MHOM/GF/2006/2006_9_clone_2006_9_3_minicircle_kinetoplast,_complete_sequence</ns2:name></ns2:Sequence><ns2:Sequence dsseqid="sq18" id="sq18"><ns2:sequence>TTTTAAAATAAAAATAATTTTATACTAGAGTGTTATTATGATTATGATTCAACGTTATAGTTCCGAAAAATGCTATAAAATCGTACTCCCCGACATGCCTCTGGGTAGGGGCGTTCTGCGAAATCGCAAAAATGGCATACAGAAACCCCGTTCAAAAATACCCCAAAATTCGCGTTTTTTGGCCTCCCCGTGCACAATTAGGGGTTGGTGTAATATAGTGGGCCGCGCACTCCGGCTAGAGCTAGGATTGGAAAAATATGGCCTCTAAGAGGCTTGTTACGCGTGTTTCTAACTAAAGTTGCTTTGAAATAGAATTAATATTATTTTCTAACTAGTAATTTATTTAATTATTAAACTTTACTTGTTAATATGCTAGTTTAGTTACGTTATCTTATTACTAATCTATACTGTTCATTGATAGTATAAATATTGTTTTAGTATCTTTATAGTTTTGTAATTATCGATAATATTATAATCATTACAGTGTTACTCGTTATATCTATAATATGCTCCTTTTATATTAATATTAATTGCTATTACGAGGATAATATAGTATTAGAGTTAGTAACGTTGTATGTAATGATATAGTTCTAATGATAACAATGATTTTATTATAATAGATATACAATTAAAGTTTATAAATAATATTATTAATTTAATTAGATATAATTCATCGATACACTGACTTGACTATGATTAGAACTAAAATTGATTTATATTTAGCATTGATTATTAATATTATAATTTAA</ns2:sequence><ns2:name>KY698421.1_Leishmania_braziliensis_strain_MHOM/GF/2006/2006_9_clone_2006_9_4_minicircle_kinetoplast,_complete_sequence</ns2:name></ns2:Sequence><ns2:Sequence dsseqid="sq20" id="sq20"><ns2:sequence>TTATGTAAATAATAATTTTAAATTGAATTGGAAATATATTTTATTAATAACGTGGTTATAGCTCAAAAATAGCTTCAAAATCGTACTACCCGACATGCCTCTGGGTAGGGGCGTTCTGCGAAATCGCAAAAATGGCATACAGAAACCCCGTTCAAAAATACCCCAAAAATCGCGTTTTTCGGCCTCCCCGTGCACAATTAGGGGTTGGTGTAATATAGTGGGCCGCGCACTCCAGCTCGAGCTAGGATCATAAAATAGTGGCCTCTTAGAGGCTTGTTTCTCACGTGTTACATGTTTTTCTAATATTTAATTTTCTAACTTGTTTCTAACATTTAAATTATTATATTTATTAGTTTTGTTAATAAGTTTATAATAGTGCAATGTTAGTTTCTAATTTATAATTTTATTATTGCTATATTGTTACACTCTTATATCTTATTATGTTACTATTGCATACTATTATAGTCTATCTATGTTCTGATAATATAGTTATAATTAGTGTCTAGATAGTAATATATAACATGTTTAATATGTAATATGTCGCTAATTTTAGTAATACTATTTATAACATTATATGATACTATACGATATAAACTATTTTAATATATTTAATAATTATAAATGATATTACACTGAATGTTACTTATATTAATAATATTATGATAACAATAAATTTATTTTTATATATACTCTTTACATTGTGCTACTCTAGTTAATAATATTGAACGTAATGATAATTAATTTTATGT</ns2:sequence><ns2:name>KY698422.1_Leishmania_braziliensis_strain_MHOM/GF/2006/2006_9_clone_2006_9_5_minicircle_kinetoplast,_complete_sequence</ns2:name></ns2:Sequence><ns2:Sequence dsseqid="sq22" id="sq22"><ns2:sequence>GTAATAAAATTTAATTTTGATTATTATGTTGCTAAATATTTTTATTTATTTTTATAAAATTGTCAAAATTGGGGGATAAATTTTACTCCCCGACATGCCTCTGGGTAGGGGCGTTCTGCGAAATCGCAAAAATGGCATACAGAAACCCCGTTCAAAAATCCTCGAAAAATCGCTATTTTTGGCCTCCCCGTGCACAATTAGGGGTTGGTGTAATATAGTGGGCCGCGCACATCCTCTCAGGTTAGAATGCCTCGAAACTGGCCTCTAATGCCGTATGTTTTTGAATTTTAAACTTGAAATAGAATAAATTGAAATTAATGTGAATAATAACTTAAATTGATTTAATATTGACTAGTTTAGATGATATTATTTGTTTCTAATCTTATCTATATTATTTATCTCTAGTTTACTCTATTATATCACTATACTTGCTTTACTATTAGATAATGTATGTGTATAGTTAGTTCTATTATAGCATTGTAACATTGTATTACTTAGTTAGATATAATACCAAAATATTCCCTTTTCTAGTTATATTTGAGCTAATATTTAGATAGTTTTAGTATTATAATATAAATGTTATTAAAATTATACTTTATTATTATTACTCAATATTACTAATATGATAACTATGATTCACTGATATACACTGTTACATTTATTTAAACTTTAATATACATTTACACTATCTCTTACTTCTTATAGATCTTTGTTGTTTATAATGTGCTTATTTAGTTCAATTTATAATTATAATTCTTT</ns2:sequence><ns2:name>KY698423.1_Leishmania_braziliensis_strain_MHOM/GF/2006/2006_9_clone_2006_9_6_minicircle_kinetoplast,_complete_sequence</ns2:name></ns2:Sequence><ns2:Sequence dsseqid="sq24" id="sq24"><ns2:sequence>TTAGTAATAATTGTTTTTAATAAAAATAATTTTGACTTTAGAATGTGATGTTGCATAATGATTAGAAAAATTCAATAAAATCGTACTCCCCGACATGCCTCTGGGTAGGGGCGTTCTGCGAAATCGCAAAAATGGCATACAGAAACCCCGTTCAAAAATCCCCCAAAATTCGCGTTTTTTGGCCTCCCCGTGCACAATTAGGGGTTGGTGTAATATAGTGGGCCGCGCACCCCGACTCGGGCTAGGATCATAAAAATATGGCCTCTAAGAGGCTTGTTTCGCGTGTGTTAATATGTTTTTAGAATAAATAATTTTTATATTATAATTTAACTTTATTTTACGCTAGATTACGCTATGTTAGACTGATAATATTATTTTGTTAGAATATATTTTATTAAATTGTAATTAGTATGTTATTAGTAATATTAATAATTATTATTTTAGTTTTGAATTAGATGACAATATAGCTGCTCTATGTGTATAATGTGATAATAATGCTTAGTAACCCTCAATATATAATATATTCTAATATAAAAGGGGATATTACTCATTACTATGATGTTATTAACGCTAGAGATACTATAATGATAATACTGGATATGGAACTAATATGGAACTATGACTATTATATAATGATGTTGTTATAATATTAATACTACTTTAATTATACATTAACACTTATATACTTTTCTCTATCTCTTACGATGTTCTTATTAGTTTCTAACGTTGCATTTATTAGTGATACATGGA</ns2:sequence><ns2:name>KY698424.1_Leishmania_braziliensis_strain_MHOM/GF/2006/2006_9_clone_2006_9_7_minicircle_kinetoplast,_complete_sequence</ns2:name></ns2:Sequence><ns2:Sequence dsseqid="sq26" id="sq26"><ns2:sequence>CTAGCAATAAATATTAATTTTAATTTTAGTAATGAGTCTGACTCCTTATGCGTGATAAAATAGCAAAAATGAGGTTAAAATTTTACTCCCCGACATGCCTCTGGGTAGGGGCGTTCTGCGAAATTCGAATTTTGGCATACAGAAACCCCGTTCAAAAAATGCCCGAAAATCGCTATTTTTGGCCTCCCCGTGCACAATTAGGGGTTGGTGTAATATAGTGGGCCGCGCACTCCGTCTCGAGCTAGGATGCCTCATTATAGGCCTCTTAGAGGCTTTAAATTTAGAATTTTAAATTATTTGAAATAAAATTAATTTGATATTATAATTCAATTAATAATTTGCTGTTATTCGCTATATAGTGCTGGTTAGATAATATATTTTTATTTATAATTATTTATTGTGTTCGTATTATTACAATTATGTTTTATAATTATTAACTATATGATACTGTTCCGTTACTAGCTCTACTATGTTAGTATTATGATAGTATTGAGTGGTTACTAATATAATATAAACTTATTCTATATAGTACTAGTAATAGCTCTGTATTAGGCTGTAACATTGATAATTAATAATTTTAATAATAATATAATTCTATCTTTTATTAATATAACTTTACATTCAAACTTACATTATACTTGTTCTCTACAGTTTATTATTTAATTAAAGTTTATTATGATGCTATACGTTACGTGATGAGATAAATATTATTAATTTAATAAATTTGTTA</ns2:sequence><ns2:name>KY698425.1_Leishmania_braziliensis_strain_MHOM/GF/2006/2006_9_clone_2006_9_8_minicircle_kinetoplast,_complete_sequence</ns2:name></ns2:Sequence><ns2:Sequence dsseqid="sq28" id="sq28"><ns2:sequence>TAGTTTATAAATTTGTGATAATGCATGTTAATATCTTGCCTAAGGAGTCGACTCCTTACCCCGCAAAAATGGGGGCAAAATCGTACTACCCGACATGCCTCTGGGTAGGGGCGTTCTGCGAAAACCGAATTTTGGCATACAGAAACCCCGTTCAAAAATCACCCGAAAATCGCATTTTTTGGCCTCCCCGTGCACAATTAGGGGTTGGTGTAATATAGTGGGCCGCGCTCCCCGGCTCGAGTTAGAATGCTGCAAAAGTGGCCTCTAAGGCCTTATAAAATTTAAAATTGGACTGTTATGGTTGTTTTCGAATTAAATTCTAATTAAACTTATTTTTATAAATATATTCGCACTGTTACTAGTAATATGTCGCTAATGTTGAACTAGTTTATTATAATAGTGCTGTAATGTAGTTTAATTGTTATATTTTAATACAGTTTAATAATAATATTACTATCAGTGTTCTATATCTATTCATTACACGTTAGCTCTAATACTATCTATTCTAATATAACTGCAATATATATTATAGTACTATTATGAGTATATTATTATGATTATACGTGAACATAGACTATACTATACTGACTATAATGCTATTACCACGCTATACATTGAATATAAATTATAAAATAGAATTATACTTTGTTATTGATGTAATAATACATTTAAATTTATTTTACTTTTTCTTTTCTATTCATTTATTACTATTGCCTCATCTATCACTATTTTATTTTTATT</ns2:sequence><ns2:name>KY698426.1_Leishmania_braziliensis_strain_MHOM/GF/2006/2006_9_clone_2006_9_9_minicircle_kinetoplast,_complete_sequence</ns2:name></ns2:Sequence><ns2:Sequence dsseqid="sq30" id="sq30"><ns2:sequence>CTAAGTAATAATAATTTTTTAATAACAGTGTTACGTGCTGTTCAATGTAATGTTAAAATTTACTAAAAATAGGCAATAAAATTTACTCCCCGACATGCCTCTGGGTAGGGGCGTTCTGCGAAATCGCGATTTTGGCATACAGAAACCCCGTTCAAAAATTCGTCAAAAATGCCATTTTTTGGCCTCCCCGTGCACAATTAGGGGTTGGTGTAATATAGTGGGCCGCGCACTCCGAGTTGAGCTAGCTCTGCATAAAAGTGGCCTCTTAGAGGCTTGTTTATTGCATTCTAAATATTTTCTAACTAGAAGTTAAATTTTAAATATAATTTTTGATAAAGCTTGGATAATATGTAATTTTATTTTTAAATATACTAATTAATTTATATTTTAATAGATTAGTGCGTGATAGTTATATTATTGAGTATATGATATTGTTAGTTATAAGTTTTAATTAAATTATTATAAAATTATTAGTATTACGTGGGTAACCCTGAATTAGCTAAAATATATCAATTGTAACTAATATAAAAGGGTAATGTCACGTATATTATGATGTTATAACGTAGATAGCTTATTATTATAATATTATATTTAATTAATACTATTATTGTATATCTAACTGTTACTAGCTTATACTATGAACATACTAGCTTGTCTATAAATATATTTTACTTTGTTACACTTTACATTCTCGAGTAAACTTAATTATATTTAACATTATGATAATATTATTTGTGAT</ns2:sequence><ns2:name>KY698427.1_Leishmania_braziliensis_strain_MHOM/GF/2006/2006_9_clone_2006_9_10_minicircle_kinetoplast,_complete_sequence</ns2:name></ns2:Sequence><ns2:Sequence dsseqid="sq32" id="sq32"><ns2:sequence>ATAAATAATTTTTAATTGTTGCTATTACACGCATTCAATCTTAAATAAATTCAATAAATTATCTAAAAATGAGGTCCAAAATTTACTCCCCGACATGCCTCTGGGTAGGGGCGTTCTGCGAAAACCGAAAAATGGCATACAGAAACCCCGTTCAAAAAATGCCCGAAAATCGCTATTTTTGGCCTCCCCGTGCACAATTAGGGGTTGGTGTAATATAGTCGGCCGCGCACCCCGATTCGAGCTAGACACTCAATAATATGGCCTCTAAGAGGCTTAATTTTTAAATTCTAAACTGAACTGGGAATATTCGAATAAAATTGATTATTATTAATATATTTTTAGATTGATATATATTAAATTTAATTTATTAATGTTATTAGCTCTAATTAGATCAATTATTATTTATACTTATTAAAATATTATTATTTGTATGTAATAGGTCTATAAACTAGCACTGATGATGTATAATATAGAGTAACGTTATAGTATGGTGTAGTAATAGTCAGTAACTAATATATAACTTGTTTTGTTCTAATATAGTATCTAATATTACACTATTATAATGCTTACACTGGAACTATAATTATTATACTAAATATTATTTTAAATCTAAACTATATAACGTTATACTCTTAGTTCGATAATAGATTATAATTACTATATTTTTATTTATAACATTCGCACACTTTCTTTGCTAATACTAGTTTAATTATACACTAACATTGCTCTATTACGAGTA</ns2:sequence><ns2:name>KY698428.1_Leishmania_braziliensis_strain_MHOM/GF/2006/2006_9_clone_2006_9_11_minicircle_kinetoplast,_complete_sequence</ns2:name></ns2:Sequence><ns2:Sequence dsseqid="sq34" id="sq34"><ns2:sequence>CATGTATATTTAATTTTTAAAAATAATAATTTATTAAATTTTAGTTTTATTACGTTATGATGCTGAAAAACACCATAAAATTTTACTCCCCGACATGCCTCTGGGTAGGGGCGTTCTGCGAAATCGCAAAAATGGCATACAGAAACCCCGTTCAAAAATACCCCAAAAATCGCGTTTTTCGGCCTCCCCGTGCACAATTAGGGGTTGGTGTAATATAGTGGGCCGCGCTCCCCGGCTAGAGTTAGAATCATTAAAATATGGCCTCTAAGGCCTTATAAAATTAAAATTTGTCGTGTTACGGTTGTTTTTGATTTATAATTTATTTATATTCTTATTTAACTAATTTGTTCTCTCTATTATAATAATATTAGCTCTACTTAGTTATGATTAGTGTTTAATGTTTATTTAATTTGTAATTATTATTGATTTTAACTATTACATTACTATGTATACTGATGTTATACTCAATTATAGCTCAATGATTAGATACTATAATACTACTAGTTCATATTAATTGTAACTTATATTAGACTTGTTATTAGTACTATCATAATACTATTATTATAACGTTACTACTCTTACACTGCATTACTATGTAGTTATATAATTGGAACTAGTTTTGTTACTAGCACTGTATACTAGTTTATATATTGACTAATGATTAACTTTATTTATATTTCACTTAACTATTACACGAACATTTTAATTATATTTTATTCTAATGATTAAACTTTTATGCG</ns2:sequence><ns2:name>KY698429.1_Leishmania_braziliensis_strain_MHOM/GF/2006/2006_9_clone_2006_9_12_minicircle_kinetoplast,_complete_sequence</ns2:name></ns2:Sequence><ns2:Sequence dsseqid="sq36" id="sq36"><ns2:sequence>TTATGAGTTTAATTATTGTTGTTAATTATGTTTTTAATTTTCATAATTTTTATTAATTTTCTCTAAAAAGTGGGTCCGAATTTTACTCCCCGACATGCCTCTGGGTAGGGGCGTTCTGCGAAAACCGAATTTTGGCATACAGAAACCCCGTTCAAAAATCCTCGAAAAATCGCTATTTTTGGCCTCCCCGTGCACAATTAGGGGTTGGTGTAATATAGTGGGCCGCGCACATCGTTATGGGATAGGATGGTGAGAAACAAGCCTCTAAGAGGCCTTAATTTTAATTTCTAGCTCGGAACTGATTAATATGCTTTTATATACGTTACTACGTGTTACTAATATTATATTATATTTATTATTGCTAATTATATTACTACTTATCCGTTACTAATACTAGTGCTAATATAGTACTATTATTTATTCTATGTATACACTCAATTATACGTATTATAACTCTATTATAGCTCTGTTACGTGTCTATTATGATACATTAGGCTAGTAATACTAAAATCCCCTTTTCTAACTTGTTTTATATCATATTTTACTATACTTTCACTAGTTATAATGTCAATAATATACTTATGATGTTATACTCGTATTGAGCTAATATAATTACTATAATTGTTATCTAACATTGATAATTGTATAACATTAGTATTGCTTTAGTTAACATAAATAATATTTTCTATTCTCTATCTTTACTAGCTATATCTAATTAATAATAAATAGATAATAACTTTGCA</ns2:sequence><ns2:name>KY698430.1_Leishmania_braziliensis_strain_MHOM/GF/2006/2006_9_clone_2006_9_13_minicircle_kinetoplast,_complete_sequence</ns2:name></ns2:Sequence><ns2:Sequence dsseqid="sq38" id="sq38"><ns2:sequence>ATATTATTTTTTATAAACAATAATAATTTGATTTTAGTTTTATGTGATGTTATTAAATTTTGTCAAAAATAGCCTTCGAATTTTACTCCCCGACATGCCTCTGGGTAGGGGCGTTCTGCGAAATCGCAAAAATGGCATACAGAAACCCCGTTCAAAAATCACCCGAAAATCGCATTTTTTGGCCTCCCCGTGCACAATTAGGGGTTGGTGTAATATAGTGGGCCGCGCACTCTGTCCAGAGCTAGGATCTATAAAATATGGCCTCTAAGAGGCTTGTTTCTCGCGTGTTAATATGTTTTTGAATAAATTGATTTTATATATTAAATTTAAACTTATATTTTATTGCTAAACGTTGTTATTCTAATTATTACATACTAGTTCCATTTAGTTAATATATATTTAATTATAAAATTATAAATAGTTCTATTACATGTTTTTATTAGTAATGCATACGAGTAACTATGTAGTAATAGATGTGCATATAGTGTTATAGTGTTATTAGCTTATCTCACATATACAACTTATTCTATATATGATATTAGTGCACTATGTATTACGTATTATTGATAACGATAGAGATAAAATATAATAATGAGAATATAACTATACATTGACTATAATAATATAATTACGCTTATTTATAAATTATGATTGTTACAATACTATTAATAATATTTATATATCTTCTCTTACTCTCTATGATGTTCTTATTATGCACTATGATTAGTTGTATTATTAGAAATTAACTTGT</ns2:sequence><ns2:name>KY698431.1_Leishmania_braziliensis_strain_MHOM/GF/2006/2006_9_clone_2006_9_14_minicircle_kinetoplast,_complete_sequence</ns2:name></ns2:Sequence><ns2:Sequence dsseqid="sq40" id="sq40"><ns2:sequence>AAATTAGTTTTAGATAAAAATTAAATTTCACTGTGTTACTCGCATTAAATATTATAAAAATTAGAAAAATGTCTACAAAATCGTACTACCCGACATGCCTCTGGGTAGGGGCGTTCTGCGAAATTCGATTTTTGGCATACAGAAACCCCGTTCAAAAAATGCCCAATTTTCACGATTTTTGGCCTCCCCGTGCACAATTAGGGGTTGGTGTAATATAGTGGGCCGCGCACTCCCCGCTGGGTTAGGATGTCGAGAAACTGGCCTCTAAGGCCTTATATTTTTAATTTTTGCTGTCTTTGCCTTGTTATGTTAGTTTTTATTTTTAATTTTATAATTGCGCTAAATAAATTTATTGTTTCTAGTTTATATGCATCACTAGACTAGTATTGTTTGATATATTAAATTATATAGTTCTAGTTTTAATAATACTTTATCTATAGTTACTATGATTGTTCATCGATAAGATAATAGCTCTGTATACGTGGGTAATGAGTGTGTAATAATATATGCGTAGAATAAGTTATATATGATATAGTAACACTATCGGCTATAATACTAGCATTATACGTAACATTAAAATTGTATTCTAATAATTTAATAATAATGAACTATGATTAAACTGTGTTATTACTATTATAATATTTTTATTACTTATAATTCACAATCTATTTTATCTATACTGCACTACATTAGTTACTATAATAGAATAATTATTGTTTTAATTTGAGTAATAAATATA</ns2:sequence><ns2:name>KY698432.1_Leishmania_braziliensis_strain_MHOM/GF/2006/2006_9_clone_2006_9_15_minicircle_kinetoplast,_complete_sequence</ns2:name></ns2:Sequence><ns2:Sequence dsseqid="sq42" id="sq42"><ns2:sequence>TTTGTTCTCTAATGTGTTATGCGCATAAGTGATAATTATTTTTTATAATTTTATAAATTTTAATAAAAATGGGGGTAGAATTTTACTCCCCGACATGCCTCTGGGTAGGGGCGTTCTGCGAAATCGCAAAAATGGCATACAGAAACCCCGTTCAAAAATTGCCCGAAAATCGTGTTTTTTGGCCTCCCCGTGCACAATTAGGGGTTGGTGTAATATAGTGTGGGGTGCGCTCAGATTTAGGCTAGCTCCTCGTGAAATAGGCCTCTTAGAGGCTTCATTTTTAATTTTAAACTTTTTCTAACTTATAATTGTGATCTAGATGTTAATATATTTTATTTTTAATAATTAGTTTTAATTTTAATTTAATATAGCAGCACTGATTAGTAATTTTATTATTACACTATGCTAGTTCTAATTATTGTTCTACTATTTAATAAAATGATATTATACACTATTAGATAACGTTATAGTCTATGCATTGAATGTATTAGATACTAGCTCATTACTACGATATTCTAATATAAATAGCAATTACAGTTATATTACGTGGTTATAATTATAATTTTACTGATAATACTATAAACATACTCGCTAGCGATATTAACTGAGTATACTATAGTGCACTAGTGAGTAATAGTAATAGATACATAAATATAATTTTATTGATATTACTAGAGCATAACTATACATTAAACTCTTATCTAATAACTTTAATCATCAGTGCAATAATATTAACTCAATTAGAAATAAA</ns2:sequence><ns2:name>KY698433.1_Leishmania_braziliensis_strain_MHOM/GF/2006/2006_9_clone_2006_9_16_minicircle_kinetoplast,_complete_sequence</ns2:name></ns2:Sequence><ns2:Sequence dsseqid="sq44" id="sq44"><ns2:sequence>TATTATTTTTATTAACTAGTGTCTTACTAGTCTATAAACTTTTTATTATTTTTATAAATATTTAAAATTTTAGCCAAAAATCGTACTCCCCGACATGCCTCTGGGTAGGGGCGTTCTGCGAAATTCGAAAAATGGCATACAGAAACCCCGTTCAAAAAATGCCCGAAAATCGCTATTTTTGGCCTCCCCGTGCACAATTAGGGGTTGGTGTAATATAGTGGGCCGCGCACATCCTCTCGAGCTAGAACGTGGTGAAACAGGCCTCTTAGAGGCTTAGTTTTATGATTTTGAATGAAACACTGAATAAATAAAAATATTTTACTTATATAACATAATTCTCTGCTTTACATCTAATAATTATTTTAAATTAGTTAATAATAGTTGTTCTAATGTATTACTAGTTAAATATGATAATATATAGTTCTATTATTGTTATTATATCAGTACTATTATGTATCTATACTATCAACTCTATTATACCATGATTATCCTCTCGTATTACTAGATATTCATAATATAACTGCTTTGTAATATATATTGTGCTAGTTTTGTTGATATTATTCATTACACTATAACGTTACTAACACTTTACTAATATTATTATAATTATTACGTTACTATGCTAGTTATACTTTATAATACTAGTTACTACTCTATATTACTCGAACTTTACTTGTGCAATACATAGATAATAATTAAAATTTAATAATATAGTTAGTACTAATGAGTTTGAATTATAATTTAACATAA</ns2:sequence><ns2:name>KY698434.1_Leishmania_braziliensis_strain_MHOM/GF/2006/2006_9_clone_2006_9_17_minicircle_kinetoplast,_complete_sequence</ns2:name></ns2:Sequence><ns2:Sequence dsseqid="sq46" id="sq46"><ns2:sequence>AAAATAAAAAATAAAAATTTAGTAATACACGTTGTTATGGTGTTATAATGTTTATAAAATTCGTAAAAATGGGGGTCAAAATTTACTCCCCGACATGCCTCTGGGTAGGGGCGTTCTGCGAAAACCGAAAAATGGCATACAGAAACCCCGTTCAAAAAATGCCCGAAAATCGCTATTTTTGGCCTCCCCGTGCACAATTAGGGGTTGGTGTAATATAGTGGGCCGCGCACTCGGAATTGAGCTAGCATTGATGAAACTAGGCCTCTTAGAGGCTTGATTTTTAAAATTAACAGTGAAATTAGAGATAAATGAAATAAAGCTTAATATAAACTTATTAATGTTGATTTGAATTAATATTTATTCTAATTATAATTATTTATTAACTTATCTCACACTAGTATTGTTATGCTCATTATACTATATAGTTCTATCTATGTATACTAATTTTATAATAATATGGTACCGGTTAGATACTACTTAGTTATATACTCGCGACATTACCAAATAATATCAATTGTAACTAATATTAGATATGTGTAGACTAGTAATACTTATAATAACTATAACTCTATCTTACTATTAGCTTAACAATAAAGTTTATTTTAGTATATTATAATTTTAATGTTAGTATGTAATTAGATTTAAATAATAATTAATTTAAGTTTAATAAATATATTTACTCTGATGTTAATTGCATTAGAACTTTACATGGCTATCATTACTCGAGATAATACTAATA</ns2:sequence><ns2:name>KY698435.1_Leishmania_braziliensis_strain_MHOM/GF/2006/2006_9_clone_2006_9_18_minicircle_kinetoplast,_complete_sequence</ns2:name></ns2:Sequence><ns2:Sequence dsseqid="sq48" id="sq48"><ns2:sequence>TAGCTAGTAATGAGTTTGTTATGTTATCAGTGAGATAAATATTTTTAATAATGATAAATATCTATAAAATTGGGGGAAAATCGTACTACCCGACATGCCTCTGGGTAGGGGCGTTCTGCGAAAACCGAAAAATGGCATACAGAAACCCCGTTCAAAAATCCCCCAAAATTCGCTATTTTTGGCCTCCCCGTGCACAATTAGGGGTTGGTGTAATATAGTGGGCCGCGCACCCCGACTCGGGCTAGACACTCGAGAAACTGGCCTCTAATGCCGTATAATTTTAGATTTTAAACTTTAAATTGATAATATTGATTTTTAACTTATAAATTAATATGTGTTTGGCTTTATTAATGCTAAATTAGAATAAATGTTTTTAATTAAATTGATAAATAGTTTTATTATGTTAATATGAGTTGAATTATATATTTTAATTTATTACTAACTTTGACTATCTATAATACTGCATCGCATGGTTACTATCATTATACTATCTTGTAGTAATGAGTCTAGCATAACTAATATGTAATATATTCTGTAATGTAATTAGTATCAATATTATTAACTCTATTAACGCTATGATAGTATCTTATCGGAACAATGGTTAGACTATATTATATCTATACATTAGTTTTATAATTGTATATAATTAATAACTTTAAATTATAATCTTATTACATCTTGCGCTACTCTATTCTAACTTTGATTTTAATTGTTAGATAATATTTTATAAATTTAATTGTAATACACGTTAA</ns2:sequence><ns2:name>KY698436.1_Leishmania_braziliensis_strain_MHOM/GF/2006/2006_9_clone_2006_9_19_minicircle_kinetoplast,_complete_sequence</ns2:name></ns2:Sequence><ns2:Sequence dsseqid="sq50" id="sq50"><ns2:sequence>GTTATTATGTTTGATTAGCAACAAAATAAATTTATAAATTTTATATTCAATGTTATAATTCGTGAAAAATGGGGGTCAAATTTTACTCCCCGACATGCCTCTGGGTAGGGGCGTTCTGCGAAATCGCAAAAATGGCATACAGAAACCCCGTTCAAAAATCCCCCAAAATTCGCGTTTTTTGGCCTCCCCGTGCACAATTAGGGGTTGGTGTAATATAGTGGGCCGCGCACTCCGGCTAGAGTTAGAATGCCATGAAATAGGCCTCTTAGAGGCCTTAAAATTAAAATCTAGACTGTAATGGGAATAAATCATAAAAATAAAGTTAATATTGAATTTAAATATATTATTTTATTAGTTTGTTACTATATTAGCTATGTTATCAGTTCCATTACTATTTATTACACTAGTCTATGTTAGTTTATAATATTGAATGTAATACGTAACTATTTTAATTATAATACTCTCACTAGCACTGTTATATGATGTGTTAGAATAATCATTAAATATTACCAATTTATACTAATATATATTCTATATTACAGCCTTATAACATAGGTTTGATATAGTTTCATTGATAGTATATAATTTTATAATTTACTAGTACTAATGAGTATAGATAAACGTTACTAACTATACACTGGTTATTATTTTATTGATTACACTAGATTTATAATATTTAGTTTAACTTTTAATTTACTTTTCTATAATTATGCGTTAGTTAGTTAATAAAATTATTTTACTTAGAGGC</ns2:sequence><ns2:name>KY698437.1_Leishmania_braziliensis_strain_MHOM/GF/2006/2006_9_clone_2006_9_20_minicircle_kinetoplast,_complete_sequence</ns2:name></ns2:Sequence><ns2:Sequence dsseqid="sq52" id="sq52"><ns2:sequence>AAATAAACTTAAATAAAAATTTAAATAACTGTGTTACGTGTGTTTAGAGTTTAATAAAATATTATAAAATTCGACAAAATTCGTACTCCCCGACATGCCTCTGGGTAGGGGCGTTCTGCGAAAACCGAAAAATGGCATACAGAAACCCCGTTCAAAAAATGCCCGAAAATCGCTATTTTTGGCCTCCCCGTGCACAATTAGGGGTTGGTGTAATATAGTGGGCCGCGCACCCCGACTCGGGCTAGGATGTCGTGAAACTGGCCTCTAAGGCCTTACATTTTTAATTTTTATTCTTTTTCTAGTTTTATTTTAATTTTTAGTTTTGATTTGATATTAGATTTAATAATTTTATTTATGCTAGCTTTGATTTAGTATTCTAATTTGTAATGCAATGATATAATTAATTTAATTACACTGATATGATACTATTTAATGTATTACTAATTTATTGATGCTAGAGTATAATATTATCGTTATCGAGTATGGTAATGAGTGCATAATAGAATAAGCATAGAATAAGTTATGTTTAATATTGTGACACTATAATATACATTACTATCATTACGCTAACTATACTCTACACTTTACTCTATGTTAGTTCAATAATAATTTTATAATTAGCTTGTATAGTATAAATTGATGTTCTATTATTTATAATTTATAATTCATCTTATTTATATCGCACTGCATTAGATAATAAAATAGTTTTATAATTAGTGTCTTACTAGTAATAACTTTAA</ns2:sequence><ns2:name>KY698438.1_Leishmania_braziliensis_strain_MHOM/GF/2006/2006_9_clone_2006_9_21_minicircle_kinetoplast,_complete_sequence</ns2:name></ns2:Sequence><ns2:Sequence dsseqid="sq54" id="sq54"><ns2:sequence>TTATGTTTAATATAATTTTATTTAAATTTAGAAATAATTATTTATGATGTTCAGTGACACAGCGGAAAATTAGATCAAAATCGTACTCCCCGACATGCCTCTGGGTAGGGGCGTTCTGCGAAATCGCAAAAATGGCATACAGAAACCCCGTTCAAAAATACCCCAAAAATCGCGTTTTTCGGCCTCCCCGTGCACAATTAGGGGTTGGTGTAATATAGTGGGCCGCGCACTCCAGCTCGAGCTAGCTTCGATGAAACTAGGCCTCTTAGAGGCTTGAATTTACAATTTTAATTATTTCTCTTTGTTATTTAATATTTAATATCACAATTATAGTTAAATTAGTTTTAATGTTAGAATAATAAATTGTTACGTATGATTAGCTTATATTAGAACTGATTAGTACTATTATATTATGTGTAGTGTGAATATAGTTTGATATATGTAATGATAATAATAAAATTTATATATAATCTACTCATTACACGTGTTATACATATGATACTCGATATTTCCCTTTTGAACTGCTTTCTGCATAACTTGTGGCATTATTTTATAGTTTTAGAGTAATAACATTGTAATCTATAATTATACTATCTTAGTAGTGTTATAGTTGTTCTAATAGATAATAATATTTAGTTTCATTTATATTTATATAACTTTGCATACCATAGTTTAACTATTGACATTCGCTACATTAGAACTATTAAGAGTAATGATAACGTTGCATTGTAATATTATAATAAATTAATTT</ns2:sequence><ns2:name>KY698439.1_Leishmania_braziliensis_strain_MHOM/GF/2006/2006_9_clone_2006_9_22_minicircle_kinetoplast,_complete_sequence</ns2:name></ns2:Sequence><ns2:Sequence dsseqid="sq56" id="sq56"><ns2:sequence>TTAAAATTTTATTAAATTGATGTAACACGTGTCTTACATGTTTTTAGTTTTTATAAAAATACGTAAAATTAGGGTCTAAAATTTACTCCCCGACATGCCTCTGGGTAGGGGCGTTCTGCGAAATCGCAAAAATGGCATACAGAAACCCCGTTCAAAAAATGCCCGAAAATCGCTATTTTTGGCCTCCCCGTGCACAATTAGGGGTTGGTGTAATATAGTGGGCCGCGCACCCCGAGTTGAGCTAGCTCTCGTAAAAGTAGGCCTCTTAGAGGCTTGTTTTTTAAAAATTAACTTTATAATTTATTTATTTCATAATTTAGATTAATAATTAAAATTTATCACTGTTATACTCATGTTAGCTTCATTGAATTAGTTCTAATTAATAAATAATAAATTGATTTGTATAGTTGTATAATATTATGTTATTAGTTTATAAATATTTAACTATATAGTTACTATCACTGCACCGATTAGATAACTTAGATGTATTACTATGAGTAGATACTAGACTAATACTAATATCAATTTATATTGTAATATGATACAGCTCCATTACGATAATAACACTATGATACTATACAATGAGAACATGATAAGAACTATAATATAATAAAATTTATTAATACTAATGTATACTTATTATGATTTTAATAATTAAACTTTACAATTATATTTTTATTTACATTTATATCTCGCTGTGTATTGCTATATGTTCTCTTAGATATACATAATTTTATTTAAATGTTCGAA</ns2:sequence><ns2:name>KY698440.1_Leishmania_braziliensis_strain_MHOM/GF/2006/2006_9_clone_2006_9_23_minicircle_kinetoplast,_complete_sequence</ns2:name></ns2:Sequence><ns2:Sequence dsseqid="sq58" id="sq58"><ns2:sequence>TAATAAATAAAATTGTTTTAGTGTATTACGTGATAAATAAATTTATAAAGTTAATAAAATATTGAATTTTGGGGGTAAAATTTTACTCCCCGACATGCCTCTGGGTAGGGGCGTTCTGCGAAAACCGAAAAATGGCATACAGAAACCCCGTTCAAAAAATGCCCGAAAATCGCTATTTTTGGCCTCCCCGTGCACAATTAGGGGTTGGTGTAATATAGTGGGGCGCGCATCCCGGATTGAGCTAGGTTCGATAAAAAGTGGCCTCTAAGGCCTTATAAAATTATAATTCTAGCGTGTTACGTGTTTTTAGATTTAAAACTAGTTATAATAAATATTTTTTATTACTTTGTTATGTTGATTTTAAATTTACTAATCTTTATCTAATTAGTTTCTATATAAATAGTTTAAATTAGTTTTATTTAGATTTATTATACGTTATATCTAATAATTATACTTTGATAATAACTTTTATAAAATTAGCTCTGGTTATAGTGTATTATGCTCGTAACTAATATATAACTTGTTTTATTCTATATTATATAATACCATAGTGATACTATAATGATAACGTAATGATACTAGATACAATACTAGTAATTTATATATACTCATATACACTAGTTTTATAACTGTACTTATTCGATTACATAGATATAACTATACTTCTATTTATAATACTTGTACACTTTCTTTGTTACATCTAATTAGATAACTCACTATTACAGCTAATAATTAGTAA</ns2:sequence><ns2:name>KY698441.1_Leishmania_braziliensis_strain_MHOM/PE/91/LC1412_clone_LC1412_1_minicircle_kinetoplast,_complete_sequence</ns2:name></ns2:Sequence><ns2:Sequence dsseqid="sq60" id="sq60"><ns2:sequence>AATTTAATTTTTAATTTTATGATACAGCTGTGTTATGTTTGTGATATTATTATTCAAAATTTATAAAAATAGAGCAAAAATCGTACTCCCCGACATGCCTCTGGGTAGGGGCGTTCTGCGAAAACCGAAAAATGGCATACAGAAACCCCGTTCAAAAATCCCCCAAAATTCGCGTTTTTTGGCCTCCCCGTGCACAATTAGGGGTTGGTGTAATATAGTGGGCCGCGCACTCCCCGCTGGGTTAGAATCATTAAAATGTGGCCTCTTAGAGGCTTATTTTTTATTTTCTAGCTAAACTCGTGAATATGATGTTAATAGTGGCATTTATATTTATTATTTATATTTATTTCTAATTTTACTTTACTATTTAGTTCTAATTATGTTCTATTGAGTAATATAATAATTAGTATGATAATGTATTGTATGTTTATTGATAAGATATAAATTTATTTATTATCTATACTATCTCTGCACTATCATTGTTACATGGTTATACTACATCAAACTAGCCTAACTTATATTGATATTAATATATATTATGTAGTATATTCGATAATAATACTCATTAGCTCTAACATTAGATAATACTACGTTATTGATAGCATTGATTGTATAATTATATAATAAATTTAATAACTATTATTTATCTGACACATATACTATATTTAACTCTGTGCACTGAATGTTATAATTGTTATGCTAGTTAAGTGATAGTTAATTGTAATGTTAAAATAATAATTTTATTTTGAT</ns2:sequence><ns2:name>KY698442.1_Leishmania_braziliensis_strain_MHOM/PE/91/LC1412_clone_LC1412_2_minicircle_kinetoplast,_complete_sequence</ns2:name></ns2:Sequence><ns2:Sequence dsseqid="sq62" id="sq62"><ns2:sequence>TATTATTTTTATTAACTAGTGTCTTACTAGTCTATAAACTTTTTATTATTTTTATAAATATTTAAAATTTTAGCCAAAAATCGTACTCCCCGACATGCCTCTGGGTAGGGGCGTTCTGCGAAATCGCAAAAATGGCATACAGAAACCCCGTTCAAAAAATGCCCGAAAATCGCTATTTTTGGCCTCCCCGTGCACAATTAGGGGTTGGTGTAATATAGTGGGCCGCGCACATCCTCTCGAGCTAGAACGTGGTGAAACAGGCCTCTAAGAGGCTTAGTTTTATGATTTTGAATGAAACACAGAATAAATAAAAATATTTCACTTATATAACTTAATTCTCTGCTTTACATCTAATAATTATTTTAAATTAGTTAATAATAGCTGTTCTAATGTATTACTAGTTAAATATGATAATATATAGTTCTATTATTGTTATTATATCAGTACTATTATGTATCTATACTATCAACTCTATTATACCATAATTATCCTCTCGTATTACTAGATATTCATAATATAACTGCTTTGTAATATATATTGTGCTAGTTTTATTGATATTATTCATTACACTATAACGTTACTAACACTTTACTAATATTATTATAATTATTACGTTACAATGCTAGTTATACTTTATAATACTAGTTACTACTCTATATTACTCGAACTTTACTTGTGCAATACATAGATATTAATTAAAATTTAATAATACAGTTAGTACTAATGAGTTTGAATTATAATTTAACATAA</ns2:sequence><ns2:name>KY698443.1_Leishmania_braziliensis_strain_MHOM/PE/91/LC1412_clone_LC1412_3_minicircle_kinetoplast,_complete_sequence</ns2:name></ns2:Sequence><ns2:Sequence dsseqid="sq64" id="sq64"><ns2:sequence>AAATTTTATTAATAGATCAGCGCAATACAGTGTTATTATGGTTGGATAAATTTATAAAATATTAAAATTTTAGACCAAAATCGTACTCCCCGACATGCCTCTGGGTAGGGGCGTTCTGCGAAAACCGAAAAATGGCATACAGAAACCCCGTTCAAAAATTGCCCGAAAATCGCGTTTTTTGGCCTCCCCGTGCACAATTAGGGGTTGGTGTAATATAGTGGACCGCGCACTCCGGCTAGAGTTAGAATGCCATGAAATAGGCCTCTGAGCAGCCATATTTTTATTTTGAAACTAAACTGCACTATTAAATGTTATTATGTGATATATTTAATTTAAAATCTAATTTATATTTAATTTTATCTTATATTACTGCTATATCTTAGACTATACATGACAGTCTATATAATATTATTACTATGTGTTCTTATCATTGTTCTATACTATAGTTTTGATATTATATAACACTGTTCCATACTAGATAATACTGCGTTAGACTCATTACCCGAAAATGCTATTTATAACTAGTTGTAACTTGTATTTTTTAATAATATCTAATAAAATTTATATAGTTATGGCTATAGAGTAGATAGTTATAATATTTAATAATATGATACATTACTAGCTCTACTGATATAGATTTAATATGTTCTATTTTATTTTATACTTTGATTACCATGCATTTATACTTTTAATAATTAATTAATTTTGTTTTACTATTTAATGTGCACAATTAGCTATCATAAATAAATA</ns2:sequence><ns2:name>KY698444.1_Leishmania_braziliensis_strain_MHOM/PE/91/LC1412_clone_LC1412_4_minicircle_kinetoplast,_complete_sequence</ns2:name></ns2:Sequence><ns2:Sequence dsseqid="sq66" id="sq66"><ns2:sequence>TGTTAATAGTGTTTGATAGCTAAGATATAAATTTAAATTTTATTTTCAATTTTATAATTATCTCAAAAATCCTCATAAAATCGTACTCCCCGACATGCCTCTGGGTAGGGGCGTTCTGCGAAATTCGAAAAATGGCATACAGAAACCCCGTTCAAAAAATGCCCGAAAATCGCTATTTTTGGCCTCCCCGTGCACAATTAGGGGTTGGTGTAATATAGTGGGCCGCGCTCCCCGGCTCGAGTTAGAATGCCATGAAATAGGCCTCTAAGAGGCTTGAATTTTAAAATCTAGCTGAATTAGACTTATAATTATTAAATTGAATATTATTATTTATTTTAAACATATAATTCTATTGCTACTAGCTTTGATAATAATTATAACTAGTGTGGAACTATTAAATAATATTATTGTATACTATTCATTGTTACTCTCATTTTATATAACTATCTATACTATAATTAGCTCATTACCAGTGTGTTATAGTGTATTAGAGATAGTATGAGATAATATCAATTTGTACTAATATATATTCTATATTACGCTATTATACCATGATATTGACATAGTTTTGATAATACTAGATAAATTTATTAATTCAATGATAACTATACAATTATATAATTAATGCTAGTCATACACTATATATAACTTTATTTATTCTCATAGCTTTACTATATCTAGTTTAATCTTTAATTTACTTTTTCATAATTATACGTTAGCTTAATAAATAAATAATTTTAGTTTAACG</ns2:sequence><ns2:name>KY698445.1_Leishmania_braziliensis_strain_MHOM/PE/91/LC1412_clone_LC1412_5_minicircle_kinetoplast,_complete_sequence</ns2:name></ns2:Sequence><ns2:Sequence dsseqid="sq68" id="sq68"><ns2:sequence>TAACTGTGTTTAAATAAATTTATTATGCGCTGAACAATGCCTAAGGAGTCGACTCATTACCTCATAAAAATGGGGGAAAATCGTACTCCCCGACATGCCTCTGGGTAGGGGCGTTCTGCGAAAACCGAAAAATGGCATACAGAAACCCCGTTCAAAAATCCCCCAAAATTCGCGTTTTTTGGCCTCCCCGTGCACAATTAGGGGTTGGTGTAATATAGTCGGCCGCGCACCCCGGGCTGGGTTAGGATTGCATGAAACTGGCCTCTAAGGCCTTATGTTTTTGAATTTCTAATTTTTAAACTAATATTTTGCTTTTAATGTTGCATAAAGTTGGAATTATGATTATATTTAAATTGATAAAATTATATTTATAATAATATAGCTGTTCTCGTTCTGTTACTAGTTTATTCATTATTTAATTTATTAATTTTATTAATTTTTATAATACTACTATAGTTTCTATAACATTACTATTATATGCTCCATTGTGTTACTATCATGAAATACTAGCAATTATAACTAATATAGATATATGTTATACACTATTACCATACTATTATAATGCTACTCTATTGATAAGATAATAGCTAGTTCCATATAGATAATAACATTAGTATATAAGTTTGATTATTATGATTATTTATAACTTTAATATAATTCAATTGATATAAACTCACGGCTATATATTAATTTTTATTTTTATTCAGTTATGTTATTAATAGTTCGATAAATAAATATTTAATTTTGAAT</ns2:sequence><ns2:name>KY698446.1_Leishmania_braziliensis_strain_MHOM/PE/91/LC1412_clone_LC1412_6_minicircle_kinetoplast,_complete_sequence</ns2:name></ns2:Sequence><ns2:Sequence dsseqid="sq70" id="sq70"><ns2:sequence>CATTTAATAATTATTTTTTAAATTAGAATGTTATTGTTGCCTAAGGAGTCGAGACATTACCCGTAAAAATAGGGTCAAAATCGTACTACCCGACATGCCTCTGGGTAGGGGCGTTCTGCGAAAACCGAAAAATGGCATACAGAAACCCCGTTCAAAAATCCCCCAAAATTCGCGTTTTTTGGCCTCCCCGTGCACAATTAGGGGTTGGTGTAATATAGTGGGCCGCGCACTCTGTCTCAGGCTAGCTTGGTGAAAAGTAGGCCTCTTAGAGGCTTGTTTTTAGGATTTTAAATTTAACTAGAATAAAATTGATTTTAAATTAATAATTGATTAGAATTAATGTTATTATATGAATTAAATATTATTTATTATTATAATCTTATATCTACTCGCTTGCGATACTATACTAGTTCAATACTAGTTTTATTATTGTTATAAATATAATACAATTAGTATAATACAGCTCTAACGTTACTATCATTGATATGGTTACTTGAGCTAATAATATCGTAGAATAAGTTATATTGTAATATATTCTATGGTGTTACATTACTATTAGCCCTATTACATAGTTAATTTATAATTTTATACTTACACTGTATATGCTATCATAGTATAACTATTAGATATAATAATTGTTCTGATAGTGCTACTTATGTTAGATAATTATTTACACTACTCTTATACTGATTAACTTTTTGTTGATTACAATGATATTACTAGCTACACTTTAATTAAATTTATATATTA</ns2:sequence><ns2:name>KY698447.1_Leishmania_braziliensis_strain_MHOM/PE/91/LC1412_clone_LC1412_7_minicircle_kinetoplast,_complete_sequence</ns2:name></ns2:Sequence><ns2:Sequence dsseqid="sq72" id="sq72"><ns2:sequence>TTATAATAATTAAATTTGAGTATTACAATGTGTTACGTGTTTAGATAGTTTTTATAATTATTCAAAAAATAGCTCCAAAATCGTACTCCCCGACATGCCTCTGGGTAGGGGCGTTCTGCGAAATCGCATTTTTGGCATACAGAAACCCCGTTCAAAAATTCACGAAAAATGCCATTTTTTGGCCTCCCCGTGCACAATTAGGGGTTGGTGTAATATAGTGGGCCGCGCACCCCGGCTTGAGCTAGCTTGATAAAAATATGGCCTCTAAGAGGCTTGTTTTATGAGTTTGAGTTATAATTCATTTTAATATTATTATTTCAATTTATAAATTTATATTTTACTTTACTATGTGCATATCTAGTTTAGTTTATAGTTAAATAGTTTATTGTAGTGCAGTATTAGATGTAATTAGTATTATTTAGTTTTAATAATGAAACTATTTAGATAATGTTATATCACTATCATATACTCGATTATATACTCTGTTAGACCATTATAACGCTAGAATATCATATTATAACTGCTTTGTAACTTATATTTACTAGTATTATCTATAATTTAGTGATATAGTAGCATCATTGATAACATTACTATAATATGGTTACGAATAGATAGATAATTAGAATTAATAACTATACATAATAATTATTATTTTATATTATTTGAATTTTACTTGTGTTCGCTGCGTTATGATATTTATTAAATAAACTTTTATTAGTGCTAATTGAACTTTAATTGTTGCTAACATAA</ns2:sequence><ns2:name>KY698448.1_Leishmania_braziliensis_strain_MHOM/PE/91/LC1412_clone_LC1412_8_minicircle_kinetoplast,_complete_sequence</ns2:name></ns2:Sequence><ns2:Sequence dsseqid="sq74" id="sq74"><ns2:sequence>ATATATAATTTTAATTTTAGTGTTATTAGTGTCTATTAGTTTTTATAATTTTAATAATTTCATCAAAAATGGGGGTAGAATTTTACTCCCCGACATGCCTCTGGGTAGGGGCGTTCTGCGAAAATCGAAAAATGGCATACAGAAACCCCGTTCAAAAATCCCCCAAAATTCGCGTTTTTTGGCCTCCCCGTGCACAATTAGGGGTTGGTGTAATATAGTCGGCCGCGCACTCTGGATTGAGCTAGGATTGACAAAACTAGGCCTCTAAGAGGCTTGATTTTATGCGCTGAGAATAAAAATAATTTTTATGTTATAATTTGACATCTAATTTAAATTTTATTGTTACGTGGTTAATATATTTAATTATTTAATCTAGTTTATTAATTTTATTCTATTACTAGCTTTATTACGTATATTATAATTATGTTATTACTAGTTCTACTCTATTGTCTATAATAATACTCATTACACTGTTACATCATAGTTCCGTTCGAGTAATACTAGATAATACAATATATAACTGCTTTGTAATATATATTAGCTAATAATACGTGATAATATTGATAATTATATAATGCTAAGTTTATTAATTTATTAGAATAATGATTATTATAATTTTATAGTTACGATATTGTTATACTATAATTACTATTTCATGTTGCTTAATTTTTACTTGCATTGATTACTATATTAGAACTGATACGTTACTGTGTTAGTAGTATGATAGTTACAAATTTAAATTTACTAATA</ns2:sequence><ns2:name>KY698449.1_Leishmania_braziliensis_strain_MHOM/PE/91/LC1412_clone_LC1412_9_minicircle_kinetoplast,_complete_sequence</ns2:name></ns2:Sequence><ns2:Sequence dsseqid="sq76" id="sq76"><ns2:sequence>TAATAATAATAATTTAATTATTGTTATGATGTGTTTAGTTCGATATAAAATTTATAATTCTTGTCAAAATTAGCTAAAATTCGTACTACCCGACATGCCTCTGGGTAGGGGCGTTCTGCGAAATCGCGATTTTGGCATACAGAAACCCCGTTCAAAAATTCGTGAAAAATGCCATTTTTTGGCCTCCCCGTGCACAATTAGGGGTTGGTGTAATATAGTGGGCCGCGCATCCCAGCTCAGGTTAGATTGGTGAAAAGTAGGCCTCTAAGAGGCTTGTTTTTATGATTTTAATTTTATTCGAATAATATTTTAATTTTGACTTTAAATAATTGATTAAATTGATTTATATGGTTATCTAGCATTGCATATATTTATGAATTATAATATTGCTGCACCATACTAGTAATATAATAGTTCCATAGTTGTATCTATATTGGTAACGATAATAAGATTATATAATTTTAATAAAGTTAGTGTATTATTTGAATGATAGTGATATTATTAGATTTTTATAATATGAACTGCTTTCTGCATAACTTGTAGTATATTTTTAGTAATTTTATAGTATTTAGAGTATAACATTATGAGCTGACGTATTACTATTATAATGAGTAATGATACAGTTTTATTAGTTCATACACAGTAATATAATTTATATAATTTTATACACGCTAATTTAACTATTGATGTTCTAATTACTAAACTATGATTGGAGCTGTATTACTAAACTAGTATGTTACTAGCTTTGTTAA</ns2:sequence><ns2:name>KY698450.1_Leishmania_braziliensis_strain_MHOM/PE/91/LC1412_clone_LC1412_10_minicircle_kinetoplast,_complete_sequence</ns2:name></ns2:Sequence><ns2:Sequence dsseqid="sq78" id="sq78"><ns2:sequence>TATGTTAGCTAGACAATAAATTTAATTTTGTTAAATAATTTTATAATGTTGTTTGTAATGTTGTGAAATTCGAGGGAAAATCGTACTCCCCGACATGCCTCTGGGTAGGGGCGTTCTGCGAAAACCGAAAAATGGCATACAGAAACCCCGTTCAAAAATCCCCCAAAATTCGCGTTTTTTGGCCTCCCCGTGCACAATTAGGGGTTGGTGTAATATAGTGGGCCGCGCACTCCGGCTAGAGCTAGGATCATAAAATTATGGCCTCTTAGAGGCTTGTTTCTCGCGTGTTACATCATATTTGAATATAATTTATTTTTAATTTATTATTCTCATTTAACTTTGTGATATTGCTAATCTATTTACTAGTTTTGATTTATTTTAATTTTATAAACTAGATTGTTCTAATATTATATCTATTGAGTTACTAATTTTATAATTTTATTGAATACTAATAATAACGTTATCTAATGATAGTGCTGATAGATGTAATGGTTAGTAATAGGTGGGTAATAACATATAACTTGTTTAATATATAATATGTGGGGTAATACTATCTATATAATGTATAATTATTGTTTCGCTAATACACTATTAATTTATTTATAACTATACTTATATTAGTTCTAATCATTAGTATACATTGTGGTACTAGTTTATTAATTTGATAATAATATTTACTTTTATATATGTCTCTTACATTATGCTACTTTAGTTACTAAATAAAACTATTATGTTACTAGTAATACACTTG</ns2:sequence><ns2:name>KY698451.1_Leishmania_braziliensis_strain_MHOM/PE/91/LC1412_clone_LC1412_11_minicircle_kinetoplast,_complete_sequence</ns2:name></ns2:Sequence><ns2:Sequence dsseqid="sq80" id="sq80"><ns2:sequence>TTTATTTGTTTTTATAATATGGTGTTACACGCACATTACTCGTTATAAATTTTATAAAATGTTGAAAAATGGGGGTCAAATTTTACTCCCCGACATGCCTCTGGGTAGGGGCGTTCTGCGAAATCGCAAAAATGGCATACAGAAACCCCGTTCAAAAATACCCCAAAAATCGCGTTTTTCGGCCTCCCCGTGCACAATTAGGGGTTGGTGTAATATAGTGGGGCGCACACATCCTCTCGAGTTAGAATGCCTCATTATAGGCCTCTTAGAGGCTTGTTTTGCTCATCTCTGCGATACTTCGCGTTTGATATTGAATTACTATTTAATTTAGACTAGTTTTTATTCTAATATTGATAAAATAGTTTGTTACTAGTGTAATAGCTAGTTAATAATAATAATTCTATAGTTAGTCTATTACTAGTTCAATATAATTTAAATTTATATATTATCGTTATACATACTACTCTGTTACTACGTTGTATCATCATAATAGTATAATACTAGCTCCCCTTTAATATTAATATTAGTTGTACTTATGTAGTAATAGGTTAGTAACATTAATAATATTATACTCTATACGTAACTATATTGGAACTATCATATACTATCTATTAGATAATATTACGAGGACATTGATAGATAATTTATTAAAATATATTTATTACATTAGCTAGACTATAACTTTTATTCTCTTTATCTATTTATGTGTTTCGTGATAATACATTAATTCAAATAATTTAAT</ns2:sequence><ns2:name>KY698452.1_Leishmania_braziliensis_strain_MHOM/PE/91/LC1412_clone_LC1412_12_minicircle_kinetoplast,_complete_sequence</ns2:name></ns2:Sequence><ns2:Sequence dsseqid="sq82" id="sq82"><ns2:sequence>ACGATAATACTTTAACTTTGTTATTAGATCACAATAATTTTTAATTTTATTTTCATGATAGCTCAAAAATAGGGTCAAAATCGTACTACCCGACATGCCTCTGGGTAGGGGCGTTCTGCGAAAACCGAAAAATGGCATACAGAAACCCCGTTCAAAAATCCCCCAAAATTCGCGTTTTTTGGCCTCCCCGTGCACAATTAGGGGTTGGTGTAATATAGTGGGGCGCGCATCCCATCTTGAGCTAGCTCTTATAAAAATAGGCCTCTTAGAGGCTTGTTTTAATAGTTTCTATCTTGAATCTAAATTTGAACTTATTTTTGACTTTAAATAATTCTAATAATGCTATTATATGATGTTGATTAGAGTTTAGATAAATATAAATTTTAAAATAATAATAATTAATGTGTTACTATAGTTTATTGAATATAATTAGATTATTAAATTTAATAAAAGTTAGTTCAACGTTGTGATATGGTTATAGCTCCTAATCGATACTAACCCAGTACATATAGAATATAACTTATATTACACTTATTATACTACTATTATACATACATTAGACTATAACTATAAACAATTAAATATTATATTATTTGTTCTCTTATAGCGCTATTATGTTCTCTTATAGTTATGATATTTATTTATAAAATTAATTATACTAAATTATATAATACATTACACTCTATATTTACTCTATAGTGTTCGATGATATACTAGTTATGCTATGTGTTACATTGAT</ns2:sequence><ns2:name>KY698453.1_Leishmania_braziliensis_strain_MHOM/PE/91/LC1412_clone_LC1412_13_minicircle_kinetoplast,_complete_sequence</ns2:name></ns2:Sequence><ns2:Sequence dsseqid="sq84" id="sq84"><ns2:sequence>TTAAAGTTTTATTATTACGTTGTTATGTGAGTGATTAGTGAAATTAAAATAATATTAAAATTATAAAAATCAGGTCAAATTCGTACTCCCCGACATGCCTCTGGGTAGGGGCGTTCTGCGAAATTCGATTTTTGGCATACAGAAACCCCGTTCAAAAAATGCCCAATTTTCACGATTTTTGGCCTCCCCGTGCACAATTAGGGGTTGGTGTAATATAGTGGGCCGCGCACTTCGGCTAGAGTTAGAATGGTGTGAAACTGGCCTCTAAGGCCTTATAATTTTGAAAACTAAACTTTGTCGCATATTATTGCCATTTAAAATAGAATTATGGTTTATTAATTTAATTATTTAATTTATATGTGCTCGCTAGTTATGATTATTTAGTTTTAATTAGTTCTAATTTATGAACAGTTTAGTATTATATAATTTTAATATGAGTGGTATAGTTACTATTAGATATGCATACACTGGTCAATACTTATAATATAATGTGTCTAGTTACGTTACATATATAGAATAAGTTACATATATATTACTAGTTATTAGCTTACATAGACACTAGTTTGATAATATTATAATGCTAGACTACACTATTATTATACTGTTATAGTACATGATAGCTTTATACATTAACTATCTTTGAATATAAATACTTTGACTTGCTTGGTTATATGTGCATGATAAACATAATTATAGTTTTATTTAGTGCTAATAATTTATAAAATATATATTAACTTGATAA</ns2:sequence><ns2:name>KY698454.1_Leishmania_braziliensis_strain_MHOM/PE/91/LC1412_clone_LC1412_14_minicircle_kinetoplast,_complete_sequence</ns2:name></ns2:Sequence><ns2:Sequence dsseqid="sq86" id="sq86"><ns2:sequence>ACACTCTATCTAATAGTTTGTTATTGCTCTGTTTTAGATTTAAATTATTTTTCTGAATTTTATTAAATTTTGATCAAAAATCGTACTACCCGACATGCCTCTGGGTAGGGGCGTTCTGCGAAATCGCATTTTTGGCATACAGAAACCCCGTTCAAAAATTGGCCATTTTTCGCGTTTTTCGGCCTCCCCGTGCACAATTAGGGGTTGGTGTAATATAGTGGGCCGCGCACTCGGACTTGAGCTAGCTTGGATAAAAATAGGCCTCTTAGAGGCTTAAATTTACGAAATTAGATTTTAATGTTTTATTTAGATTTATATTTTAATATTTAGTTTAATTTTAGATTATTATTGCTATGCAGTTTCTAATTTAGTTAATAATTAGTTTTTAATTTAGTTACATGCTATTAGATTAATAATTATCAATAATATTTAAATTTTAATAAAGTTATTATTAGAATGTTACTATGTTATACTCGATAATACATCTATGATAATATCTATAAAAATACGCAATTTCCCTTAATATAAATATATATTGTGGGCTAATTTACTATGTTTTAGAGTAATACATTGATAAAGTTATAAATTTGTAATAACGTATGTAATGCTATAATGGAACTATCTTAGATACTATAATTAGTTATAAATTATTATACTCATTAGTGCTATAATTATACTTACTATGATCTCTGTATGCATGCTTGTTATTATAAGCTAGTATTACAATTGTTTTAATAAAATATAACGTA</ns2:sequence><ns2:name>KY698455.1_Leishmania_braziliensis_strain_MHOM/PE/91/LC1412_clone_LC1412_15_minicircle_kinetoplast,_complete_sequence</ns2:name></ns2:Sequence><ns2:Sequence dsseqid="sq88" id="sq88"><ns2:sequence>TAGAGGCATAATTAATGTTTGTCTTACACGTGTTATGATGTGTTATAAGAATTTAAATTTATTCAAAAATAGGGCTAAAATTTTACTCCCCGACATGCCTCTGGGTAGGGGCGTTCTGCGAAATCGCAAAAATGGCATACAGAAACCCCGTTCAAAAATACCCCAAAAATCGCGTTTTTCGGCCTCCCCGTGCACAATTAGGGGTTGGTGTAATATAGTGGGCCGCGCATCCCAGCTCAGGTTAGAATTGCATAAACTAGGCCTCTTAGAGCGTATAAAATTGATTTGAAATTATTTTTTATTTTATAAGTTAAATTTAGCTTTGATTTGTGAAATTATTTATTATGGTTAGAAATAAATTAACTTTTATTAATATAATTATGAATAGATAAGAATAAATAGTTTTAAATAGTTTTATCATTATTAGAACATGGTTGTATACTAATAGTTTGATACTATCAATGTTATGCTCGCGTATTACTACATAGTTCCGTTATAGATACTAAATAATAGAATATAACATGTTTTAATATTAGTTACAGGGTTATTAACTATTATTATTAACATTTTATTATACTTACTATACACTAGATACTACACTTATTATTACTAATGATTGAGCTAATTGAATACTATGGATATGATTATTAAATATTAATACAATGTTATATTATTAATTAAATATTATAACTCTATTCCCTCTCTTCTCTTTTTATAACTTGTGTTTATTTTATTCACTGTGATACTCTAT</ns2:sequence><ns2:name>KY698456.1_Leishmania_braziliensis_strain_MHOM/PE/91/LC1412_clone_LC1412_16_minicircle_kinetoplast,_complete_sequence</ns2:name></ns2:Sequence><ns2:Sequence dsseqid="sq90" id="sq90"><ns2:sequence>TATAAAGTTTGTTATACTTGTGTTATGAGTGAAATTAGTTTTTATAAAAATAATAAATTTTCTCAAAATTGGGCATAAAAATTTACTCCCCGACATGCCTCTGGGTAGGGGCGTTCTGCGAAATTCGATTTTTGGCATACAGAAACCCCGTTCAAAAATAGGCCATTTTTCGCGTTTTTTGGCCTCCCCGTGCACAATTAGGGGTTGGTGTAATATAGTCGGCCGCGCATCCCAGCTCAGGTTAGGATTGCATAATATTGGCCTCTAAGAGGGGATATTTTTATTTTCTAGCCTCTAATAGGCTGTTTTAATTAATTTGAATTTTATTTTAATTTATAATTGTTATTTGTTATTAATATTTATAATATCACTGTTCTAGTCTATACTAGTTTATTACTAATGTGCACTATATTAGAACATATAATATTACTCTATCTAGTTTATATAATAGCTCTGATCTATATTCATAATTTTACTATAACGACTCATTACCCTAGTATTATAAATATTCCCTTTTATAACTGCTTTTATATGATATTTTACTATAGTTTTACTAGATAATAGCATTATAGTATAGAGCTAACTTTGATATAATAACGTTACTATGATTAGATAATATGTGCACTAATATTGAATTAAATAATATAAAATGTTTATTACAACGATGATATAAATAATACTTTTTATTTTCTATGTTTACTTGCTATCTACTCGTTACATTTAATTAATTATATCTTTAT</ns2:sequence><ns2:name>KY698457.1_Leishmania_braziliensis_strain_MHOM/PE/91/LC1412_clone_LC1412_17_minicircle_kinetoplast,_complete_sequence</ns2:name></ns2:Sequence><ns2:Sequence dsseqid="sq92" id="sq92"><ns2:sequence>AAATATTATTTAACTAGTTTTAGATAAAATTAATGTTACTGTATTGTTAGATTCAAATTATCAATAAAAATTCAATAAAATCGTACTCCCCGACATGCCTCTGGGTAGGGGCGTTCTGCGAAAACCGAAAAATGGCATACAGAAACCCCGTTCAAAAATCCCCCAAAATTCGCGTTTTTTGGCCTCCCCGTGCACAATTAGGGGTTGGTGTAATATAGTGGGCCGCGCATCCCAGCTCAGGTTAGATTGGTGCGAAACTGGCCTCTAAGGCCTTATAATTTTGAATTTCTAAATAATTCGCGTTTTATTGTTGATAAATAGAATATTATTTAATTTTAATTTATAATTTAGCTTGTTATATGTCACTTATCAATGTTCTAATTAGAAATAATATTTTAAATTTAATTAATTGTTATAGCTTTAGTAATTTTATATTATGATAGTTATAATTAGATGATATAGTTCTATGTTATTAATAATCATACTGGTAACCTCTCATTAGCTCAAATTTGATATTATATATTAGTTACAACTTGTTTTGTATTACTATTTTAATACTATATCATTACACTCTATAATACTATCTATATACTCGCTAGCGATAATTATAATGTAATGGAACTAGTGTTATATAGTGATTGTAACTATACATAATATTAAATATATTTATTATATTATAACTCTACTTTAGTATTTCGATTGTATTCCGATGATATTACTGCTATACATGAACATATATGCGCTGTAATAGATA</ns2:sequence><ns2:name>KY698458.1_Leishmania_braziliensis_strain_MHOM/PE/91/LC1412_clone_LC1412_18_minicircle_kinetoplast,_complete_sequence</ns2:name></ns2:Sequence><ns2:Sequence dsseqid="sq94" id="sq94"><ns2:sequence>ATTTAATTAGAAAATAAATTTAATTTTCACGTTGTTATGCCTCTAATGACTCATTATAAATTTTAAAAAATCGATAAAAATCGTACTCCCCGACATGCCTCTGGGTAGGGGCGTTCTGCGAAAACCGAAAAATGGCATACAGAAACCCCGTTCAAAAATCCCCCAAAATTCGCGTTTTTTGGCCTCCCCGTGCACAATTAGGGGTTGGTGTAATATAGTGGGCCGCGCTCCCCGACTCGAGCTAGGATCATAAAAATATGGCCTCTAAGAGGCTTGTTTCTCGAGAATTAAGATTGTTTTGGAGATAATTTATTTTAGACTTAAATTTAATATTTATTTTAATTATTATAATTGATTAGATGTTATTTTTTATTAATAGCTTTAATCCGTTACTAATTAGACTATAATATTACTATATCTTGTTACTAGCTTGCTATTACATATAATTATTATTACTCTATATACAGTTCTATAATGTTCCGTGTATTATACTGTTATAGCTCAAAATAGGGCTAACAATATAAGTTGTAACTAATATTAACTTGTATTTTATAGTATTATATCGATTATAACTATCTATACGTTACTAGTTCCATTGAGCTAATATTTTACTATTATTGATTGATAACTATAACATTTTAATACTAGTTAAACTATAAATTATATTTTTATTAACGTGATTCGAAACATTACATTACCTGTCGCTCATTATTAGAAATATTTAATTTGTTAATTTAATTATTTATGTTTTTAATAAAAT</ns2:sequence><ns2:name>KY698459.1_Leishmania_braziliensis_strain_MHOM/PE/91/LC1412_clone_LC1412_19_minicircle_kinetoplast,_complete_sequence</ns2:name></ns2:Sequence><ns2:Sequence dsseqid="sq96" id="sq96"><ns2:sequence>AAATAAATTTAATATAACAGTGTTAATGTGATGTAACGGTTAGCAAATAATTTTATAAAATTTAAAAAATAGCCATAAAATCGTACTCCCCGACATGCCTCTGGGTAGGGGCGTTCTGCGAAATTCGATTTTTGGCATACAGAAACCCCGTTCAAAAAATGCCCAATTTTCACGATTTTTGGCCTCCCCGTGCACAATTAGGGGTTGGTGTAATATAGTGGGGCGCGCACCCCGGCTTGAGCTAGCTCGATGAAAAATAGGCCTCTTAGAGGCTTGGTTTTATAGTTTCTAGAATTCAAACTAATATTTAACTTTTAAAATAAATAAATTTGTGTTGCGCTGATTATTGAGTTAATTAAATTAGATAAATTAAAATATTTATTTAGTTATTATTATATTACTCATATCGTTACTAGATTATAACTATTTATTAGATTACTATGATGTTACACTATCTATACTATTATCTCTAACGGTTAGTAATATAGTAGTAATAGGGCTAGTTCCCTTTAATATAAACTTATATTGTAATATGTTAGTAACACTGTAGTAATACTATATAGTACACGGTATTACACCGTTGATAGTTATAATAATATGAGTTTAATTATAATTATGTTTTATTACGTATAATACTTTATAAACTTTTATTACTAATCTTTGCTGTTAATTACACTGATTATGCGCTATCATTACATTATAATATTGTTCTTACTATCACTAGTTTGATTATTAGTAA</ns2:sequence><ns2:name>KY698460.1_Leishmania_braziliensis_strain_MHOM/PE/91/LC1412_clone_LC1412_20_minicircle_kinetoplast,_complete_sequence</ns2:name></ns2:Sequence><ns2:Sequence dsseqid="sq98" id="sq98"><ns2:sequence>GTTAAACTATTAGCGATAATGTTATTACTGTGTTACATGTTTTTATAATTTTCAAAAATATATTAAATTTCACACCAAAATCGTACTACCCGACATGCCTCTGGGTAGGGGCGTTCTGCGAAAACCGAAAAATGGCATACAGAAACCCCGTTCAAAAATCCCCCAAAATTCGCGTTTTTTGGCCTCCCCGTGCACAATTAGGGGTTGGTGTAATATAGTCGGCCGCGCACCCCAGCTCAGGTTAGGATGCCTCATTATAGGCCTCTTAGAGGCTTAATTTTTAAATTTTAAATAATTTTGACTTTAAATATAAAATTTTAACTTATTAAAATTGATTTACTGTTATTTAAGCTAGATAGAGATAATATTTATTTTAATTATAAAGTTGTATGTCATTTTATTATTATATTAGTTTATCTATAATTTAATAGTAATACGTTAGTTTCATAATTTTATAACAATGCTGTACTATGATGTAGTATGGTGTTAGAACTATGTCTAGAGTGTAATATATATATTAATTGTAATTGATATTAGTGCATTACTATCACTATTACTATCTATAACGTTACTAACACTGTACTATCTTGTTACTATATAGTTTATAAAATTATTATTACTTTGAATATACTAATTATATTTACGTATTATATTTCTAATATCTATTCACTCATTGGCTTATATAATTACTATTAATAAATTTATTTACTACTAATTAGTGTATCATTAGAATTTAATTTTA</ns2:sequence><ns2:name>KY698461.1_Leishmania_braziliensis_strain_MHOM/PE/91/LC1412_clone_LC1412_21_minicircle_kinetoplast,_complete_sequence</ns2:name></ns2:Sequence><ns2:Sequence dsseqid="sq100" id="sq100"><ns2:sequence>TAATTGTAATTATATTTTTAAAATAATAAATTTATAATTTTTAGTTTTATTGTCTTATGGTGCTGAAAATTGCGATAAAATCGTACTACCCGACATGCCTCTGGGTAGGGGCGTTCTGCGAAAATGGAAAAATGGCATACAGAAACCCCGTTCAAAAAATGCCCGAAAATCGCGTTTTTTGGCCTCCCCGTGCACAATTAGGGGTTGGTGTAATATAGTGGGCCGCGCATCCCGGGCTGGGTTAGAATTGATGAAAAGTGCCCTCTTAGAGGCCATATTTTTAAAATCTATCGTGTTATGGTTGTTTTGAGTTTATAAATTAGTTTTATATTTATTTCTAACATTGTTCTCTGTATTAGCTTTAGATTAGAACTATTATGTTATTAAGATTAGTAATTATTAGTATAGCTAGTAAATATTATAATTTTATATTGTTATAATGTTAGTGATAGTCTATAATGTGTGCTAATTCAATACTATGTTTATATACGATAATAGTACTAGTTCATATTAGTTATAACATATATTAGACTAGTTACTATACTATAATATTGAATACTATCTAATAATGCTAATCATTTACTACTCTATCACTTACTTATAATAATACTTGTAACGTTACTAATAATGTACTAGTTAGATTACTATATTTAGTTTATTAATAATTCTATTTACGTTCTATTTGATTATTACACGAGCAATTCACTATTACTAGCTTATGTTAGCTAAATAATTTTAAA</ns2:sequence><ns2:name>KY698462.1_Leishmania_braziliensis_strain_MHOM/PE/91/LC1412_clone_LC1412_22_minicircle_kinetoplast,_complete_sequence</ns2:name></ns2:Sequence><ns2:Sequence dsseqid="sq102" id="sq102"><ns2:sequence>CTAAACTATAAAATAAAATTAATTAACTTTTGCATTACTGTGTTATTGTGTTTCAAAAAATTATAATTTTAGAGCCAAAATCGTACTACCCGACATGCCTCTGGGTAGGGGCGTTCTGCGAAATTCGAAAAATGGCATACAGAAACCCCGTTCAAAAAATGCCCGAAAATCGCTATTTTTGGCCTCCCCGTGCACAATTAGGGGTTGGTGTAATATAGTGGGGCGCGCACATTCTCTCGAGCTAGGATGCCTCATTATAGGCCTCTTAGAGGCTTCTTTTTTAATTTTTAAACTTTTTATTTTATAATTTAATTATTTAATATGAAATTGAATTTTATTTTAATATTACTTTGTTGCTAACTGTTCTCGTTAATAATAATATATTAGTTCTGTCTTAGCACTAGTTTATTACTACATTAGATACATATAATTGACTATACTTATTATCTATATACGTGATAGTATGGTTATGTATACGTGTGGCTATTAACTTTATATAATTAGCTCAATACTAGTTATAATATATTCTAATATGTAATATATGGGTAACATTAACGCTAGTATTACTATAGTTTATGATAGAGCTACATTTAATTAAACTATTGATATAAACTTTAACTATACTGTACTATATAGTTTTAATATTTAGTTAACTTATAATATTATTTATTTTCTTTTTCTTTGCTATACATTGATACGATTATGCGCTATCTATTTACTAAATTAAATATAATTATTATTTACTAACTACA</ns2:sequence><ns2:name>KY698463.1_Leishmania_braziliensis_strain_MHOM/PE/91/LC1412_clone_LC1412_23_minicircle_kinetoplast,_complete_sequence</ns2:name></ns2:Sequence><ns2:Sequence dsseqid="sq104" id="sq104"><ns2:sequence>GTAACACTAAGTTTATTTATAGTTTAGAGTTAGCAATGTTATAATGTGTTATCCTATGGAGCACGAAATTAGCTTCAAAATCGTACTACCCGACATGCCTCTGGGTAGGGGCGTTCTGCGAAATCGCATTTTTGGCATACAGAAACCCCGTTCAAAAATTCACGAAAAATGCCATTTTTTGGCCTCCCCGTGCACAATTAGGGGTTGGTGTAATATAGTGGGGCGCGCACATCCTCCTGGGCTAGAACATCATAAAAGTGGCCTCTAAGAGGCTTGAATTATTGATTTTAAAATATTTCTCATTTAAATAATATTTTTTAATTTAATTTTGCTGTTCCGTTATTAATATTGATGATAAACAATTATTTATAAATATTTATTTTTAATTTTAATATAATGCTAGTTTAGTGTATCGAATTGGAACTGTTATTAGATAATATTGATTTTATAGTTTATAGATTTTATAATAGTATCAATGATAGTCATATTAGCATAGTATTAGCTCATAACTAGAATATAATATATATTGATATGTAATTACTAGTAATACTAAGATACACTAACACTATGAGTTTATAAATTTAATAAAGTTGATATAATACTTTTTAATAATATTATACACTAGTATGTACTGCGTTAGATGTAATTATATTTTATATTAACTATATATTTGTCTAACTAACGCTATTACACATTCATGTTACGTGACAACACTATTACATTTACAATATTTAATTATAAT</ns2:sequence><ns2:name>KY698464.1_Leishmania_braziliensis_strain_MHOM/PE/91/LC1412_clone_LC1412_24_minicircle_kinetoplast,_complete_sequence</ns2:name></ns2:Sequence><ns2:Sequence dsseqid="sq106" id="sq106"><ns2:sequence>TGTTAATTGTTTGTTACATTTTAATTTTAAATTCAATTTAGTTTATGACATTGTGATATATCGATAAAAATCGATAAAAATCGTACTCCCCGACATGCCTCTGGGTAGGGGCGTTCTGCGAAATCGCAAAAATGGCATACAGAAACCCCGTTCAAAAATCCCCCAAAATTCGCGTTTTTTGGCCTCCCCGTGCACAATTAGGGGTTGGTGTAATATAGTGGGCCGCGCACTCCAGCTCGAGCTAGGATCATAAAATAATGGCCTCTTAGAGGCTTGTTTCTCACGTGTTAATATATTTTTAGACAACACTGATTTATTAATTAATATTTAACATTAGAACTGGTTATTACACTGCTATTAGATGATTATTATTAGTGCATATTATATTTTAATATTCAATGTAACATTAGTAATATGATTAGCGACAATACTAGTTTATTATAAATTTAAAGTTTATGATTTGGTAATACTTAGTTACTGGTTAGATAACATTACATCACTAGATATATCACATATAGAATATATTCTATATATAATATGACTAGTTACGTATGATATAGTATTATTAAGATTATTGAACTTTGATAATTAGATAAATAACTATACTATAGTAGAACTAGCATTGAGATAATATTATACTTTTACTAAATATATAATACTGTAACACATAATACTTATATACTTCCTCTTACCTCTTATGATGTTAATATTACACTCTGTTATTAGTAACATTTAGTTTTAATTCATTAG</ns2:sequence><ns2:name>KY698465.1_Leishmania_braziliensis_strain_MHOM/PE/91/LC1412_clone_LC1412_25_minicircle_kinetoplast,_complete_sequence</ns2:name></ns2:Sequence><ns2:Sequence dsseqid="sq108" id="sq108"><ns2:sequence>TAATTTTATTTTAAACTATGTCATTACGCTGCATCACTGTGTAATAAATATTTATAATTATCTATAAAAATTCAATAAAATCGTACTCCCCGACATGCCTCTGGGTAGGGGCGTTCTGCGAAAACCGAAAAATGGCATACAGAAACCCCGTTCAAAAATCCCCCAAAATTCGCTATTTTTGGCCTCCCCGTGCACAATTAGGGGTTGGTGTAATATAGTGGGCCGCGCTCCCCGACTCGGGTTAGATCCTCGGAAACTAGGCCTCTTAGAGGCTTGATTTTTATTTTTTAACTTTTTATTTTAATATTTTAATTGATATGGAATAATAAGTTTAATTTTAGAAATATAATTAGTTTTATTAAATTAGATAATAATGATTTTAATTAATGAATATAAATTTGATTTTATTTAATTATATTATAATAGATTTTATTTTAAATAATTTATTATACTCGTTTATCATAGTTGTTATATCATCGCTGTGTTATTATAGTGATAGTGAGAATAGTGTAGAATATATTAATATTAACTTATATTACGCTAATTATGATACTATTCAATACTATTTATAATCTTATAATTATACTGACTATGATACTATTATATAACTATATCTGTACTATGTTATGTTCTAATCAGTACATTTATTAATTATATATATTTATACTAACTCTATTCTTCTATTTATGCTGTAGATAATTATTTAAATATTACTTGCTAACATACACTAATACATACTAGCATTGAACT</ns2:sequence><ns2:name>KY698466.1_Leishmania_braziliensis_strain_MHOM/PE/91/LC1412_clone_LC1412_26_minicircle_kinetoplast,_complete_sequence</ns2:name></ns2:Sequence><ns2:Sequence dsseqid="sq110" id="sq110"><ns2:sequence>GTAACACTATTTTAAAATTAGTTTATAAATAAGTTTTAATAGTTCCACGTTTAGATAAATTTATAAAATTGGGGTCGAAATCGTACTACCCGACATGCCTCTGGGTAGGGGCGTTCTGCGAAAACCGAAAAATGGCATACAGAAACCCCGTTCAAAAATCCCCCAAAATTCGCGTTTTTTGGCCTCCCCGTGCACAATTAGGGGTTGGTGTAATATAGTGGGCCGCGCACATTCTCCCGGGCTAGAATTATAAAAATAAGGCCTCTAAGAGGCTTGTTTTAATGCGTTCTAAATTTTATTCAAATATTAACTAATTTTTGACTTTATATTTTTAATTTTATAGTTTTATTGTTAGTTTTTAATTTAGAAAATAATTTAATAGTTTATTATTTCGTAACTATGATGAATAAGATTAGAATAGTTTATATAGATTATATTTTGATAAATTTATAATGTAATAGATTTGCGTTGTCTGTGTATGTCATTGATTATATCATAATAGCTCCCATATAGAATATAATATATATTAATATGTAATTAGTGGTATTATATGATACATACTATAGCTAGTAACGTTATACTCTTATTATATACTATCTATGTACTGATTAGTGATACATTATTATACTGATATTATAAATTAATGTTCTTATTGTATTACTATAATATACTTGTCTAACTAATACTATTACACACTCATGTTATGCTCTATTACTAGTAATACTGTGTAGATAATTTAATAT</ns2:sequence><ns2:name>KY698467.1_Leishmania_braziliensis_strain_MHOM/PE/91/LC1412_clone_LC1412_27_minicircle_kinetoplast,_complete_sequence</ns2:name></ns2:Sequence><ns2:Sequence dsseqid="sq112" id="sq112"><ns2:sequence>ATAAATAATTTAAATATTGGTAATGAGTCAGTGTGTTACTCGCAATAAATATTATAAAAATTAGAAAAATGAGGTTAAAATTTTACTCCCCGACATGCCTCTGGGTAGGGGCGTTCTGCGAAATCGCAAAAATGGCATACAGAAACCCCGTTCAAAAATCACCCGAAAATCGCATTTTTTGGCCTCCCCGTGCACAATTAGGGGTTGGTGTAATATAGTGGGCCGCGCACTCTCGCTGAGGTTAGGATGTCGTGAAACTGGCCTCTAAGGCCTTACTTTTTTAACTTTCTAACTTAAGTGGATAATTTATTAATATTTAGATGAATAAAATATTTATTTACTAATTTATGCGCTACTAGACACTGATTTATATTTATTTATTTGAATATAATTAATAATGTTGTATTATGCTATATAATTATTTAATCTATTACTATTCAATTTAACTATCTCAATACTAGCTCTATTATACGTCAATGGTGTTAGTTATAGTTAGTAATATGGATAATTAGATATTAATTGTAATTTATATTATATATGTACTACTTAGTAATACTATAGTAACATTATGGTTATAGATAGAGTGGCATAGTTACATTAGCTTATATAGTTACATTATATTTTATAATTATAGTTAATGTGTTCGAATATATTTATAATTTTGTTATACTTTTATTTACACTTACATTTCGCTATGTATTCTATAAAATAAATTTATTATGTTTACTAATACGTGCTAATGTAATAAAA</ns2:sequence><ns2:name>KY698468.1_Leishmania_braziliensis_strain_MHOM/PE/91/LC1412_clone_LC1412_28_minicircle_kinetoplast,_complete_sequence</ns2:name></ns2:Sequence><ns2:Sequence dsseqid="sq114" id="sq114"><ns2:sequence>AAAAATATTTTATAATATCAGTGTTATGCTGTGTCTATAGTTTATGAAATTTAATAAAATTGTGAAAAATGGGGGTAGAATTTTACTCCCCGACATGCCTCTGGGTAGGGGCGTTCTGCGAAATCGCAAAAATGGCATACAGAAACCCCGTTCAAAAATACCCCAAAAATCGCGTTTTTCGGCCTCCCCGTGCACAATTAGGGGTTGGTGTAATATAGTGGGGCGCGCATCCCAGCTCAGGTTAGATTGGTGCGGAACTGGCCTCTAAGGCCTTATAATTTTTAATTCTAGCTAAAGTTGGAATTTGAAGTTAATATTATGTTTATTTTTAAAATAATTAATTTAATTTTAATATTATCTACTATCTAGTTCTTATCTGTTCATATTAGTATTGATTAGAAATAATTATTATTGATATTTATTAATATAGTTACTATTATACTCTAGTTATGATACTATAATGTCGCTATGATCTATACTATGTTAATGCTAGTAATGAGTCTAGAACAAGTTAATATTAATATAAGTTACGTATATTTCGCGTAATATTATTAGATTATAATACTAGCATAGTTTAGTATAATTAGAGTATAAGATTAGAGTAATGATATAGTTAATTAAATTATTTTATACTTATACAGTTTATATTTATATTCTTTACTTTTTATTTTGATTAAAACTAGTTGTTACTAATAATTTACTATTACTACACTTTGCACATTACTTATCTAAATTTAATAAT</ns2:sequence><ns2:name>KY698469.1_Leishmania_braziliensis_strain_MHOM/PE/91/LC1412_clone_LC1412_29_minicircle_kinetoplast,_complete_sequence</ns2:name></ns2:Sequence><ns2:Sequence dsseqid="sq116" id="sq116"><ns2:sequence>TAAGTAATAATAATTTTTTTAATAACAGTGTTACGTGCTGTTCAATGTAGAGTTAAAATTTACTAAAAATAGGCAATAAAATTTACTCCCCGACATGCCTCTGGGTAGGGGCGTTCTGCGAAATCGCGATTTTGGCATACAGAAACCCCGTTCAAAAATTCGTCAAAAATGCCATTTTTTGGCCTCCCCGTGCACAATTAGGGGTTGGTGTAATATAGTGGGCCGCGCACCCCGAGTTGAGCTAGCTCTGCATAAAAGTGGCCTCTTAGAGGCTTGATTATTGCATTCTAAATATTTTCTAACTAGAAGTTAAATTTTAAATATAATTTTTGATAAAGTTTGGTTAATATGTAATTTTATTTTTAAATATACTAGTTAATTTATATTATAATAGATTAGCGCTGTGTTAGTTATATTATTGAGTATATTATATTGTTAGTTATAAGTTTTAATTAAATTATTATAAAATTATTAGTATTACGTGAGTAACCCTGAATTAGCTAAAATATATCAATTGTAACTAATATAAAAGGGTAATGTCACGTATATTATGATGTTATAACGTAGATAGCTTATTATTATAATATTATATTTAATCAATACTATTATTATATATCTAACTGTTACTAGCTTATACTATGAACATACTAGCTTGTCTATAAATATATTTTACTTTGTTACACTTTATATTCTCGAGTAAACTTAATTATATTTGACATTATGATGATATTATAAGTGTGG</ns2:sequence><ns2:name>KY698470.1_Leishmania_braziliensis_strain_MHOM/PE/91/LC1412_clone_LC1412_30_minicircle_kinetoplast,_complete_sequence</ns2:name></ns2:Sequence><ns2:Sequence dsseqid="sq118" id="sq118"><ns2:sequence>ATAAATAATTTTTAATTGTTGCTATTACACGCATTCAATCTTAAATAAATTTAATAAATTATCAAAAAATGAGGTCCAAAATTTACTCCCCGACATGCCTCTGGGTAGGGGCGTTCTGCGAAAACCGAAAAATGGCATACAGAAACCCCGTTCAAAAATAGCCCGAAAATCGCGTTTTTTGGCCTCCCCGTGCACAATTAGGGGTTGGTGTAATATAGTGGGGCGCGCACTCCGATTCGAGCTAGACATTCAATAATATGGCCTCTTAGAGGCTTATTTTTTAAAATCTAAACTGAACTGGGAATATTCGAATAAAATTGATTATTATTAATATATTTTTAGATTGACATATATTAAATTTAATTTATTAATGTTATTAGCTCTAATTAGAACAATTATTATTTTTAATTATTAAAATATTATTATTTGTATGTAATAGATCTATAAACTAGCGCTGATGATGTATAATATAGAGTAACGTTATAGTATGGTGTAGTAATAGTCAATAACTAATATATAACTTGTTTTGTTCTAATATAGTATCTTAATATTACACTATTATAATGCTTACACTAGAACTATAATTATTATACTAAATATTATTTTAAATTTAAACTATATAACGTTATGCTCTTAGTTCGATAATAGATTATAATTACTATATTTTTATTTATAACATTCGTACACTTTCTTTGCTAATACTAGTTTGATTATACACTAACATTGCTCTATTACGAGTA</ns2:sequence><ns2:name>KY698471.1_Leishmania_braziliensis_strain_MHOM/PE/91/LC1412_clone_LC1412_31_minicircle_kinetoplast,_complete_sequence</ns2:name></ns2:Sequence><ns2:Sequence dsseqid="sq120" id="sq120"><ns2:sequence>TATAATAAATAAATAAATTTTATTTTACACAGTGTTATGCTGTCTTAGATTATTAATTTTTATTAAAAAGTGGCACAAAATCGTACTACCCGACATGCCTCTGGGTAGGGGCGTTCTGCGAAAACCGAAAAATGGCATACAGAAACCCCGTTCAAAAATCCCCCAAAATTCGCGTTTTTTGGCCTCCCCGTGCACAATTAGGGGTTGGTGTAATATAGTGGGCCGCGCTCCCCGGCTGGAGTTAGAATGATGAAAAAGTGGCCTCTAAGGCCTTATAAAATTGAAAACTAAATTAAAATGAATAGAAAACTAATTTATGTTATTTTTAAGTTTTATTTTATTAATGTTTCGCTATATTTACTAATTTAATTAATTTATTTTAATGCTAGCTTTGGTTATTAATATATAGTTTGTTATATTGTTTAAAATTATAATTAATTGATGTAAATAGTTTTGATTATACTCTGTTATTGCTCTATCTCTGTAACCCATCTATATACTAGATTAGCTCTAATATAACTTATATTTAATATATGTTAGTAATATTGTATTATAAGTGTTAGTATTATAATTGACGTAATGATACTATCTTATTATATCTATTCAGTACTATACCAGTTCTATTATACGTACTATTAAAATATAATTTTACTATTACATAATAATACATTTACATACACATAAACTTATCTTACTTGATTGTTGTTATTACGTTACATACTAATTTTAATATTTTAGTAATAGTTCGAAT</ns2:sequence><ns2:name>KY698472.1_Leishmania_braziliensis_strain_MHOM/PE/91/LC1412_clone_LC1412_32_minicircle_kinetoplast,_complete_sequence</ns2:name></ns2:Sequence><ns2:Sequence dsseqid="sq122" id="sq122"><ns2:sequence>ATAATGATTAATAAATATTTTATAATTTTGTTTTAATGTTTTATAATAATTCATAAAAATTGATAAAAATAGGGTCCGAATTTTACTCCCCGACATGCCTCTGGGTAGGGGCGTTCTGCGAAATCGCATTTTTGGCATACAGAAACCCCGTTCAAAAATTCACGAAAAATGCCATTTTTTGGCCTCCCCGTGCACAATTAGGGGTTGGTGTAATATAGTGGGCCGCGCACATCGGTTCGAGCTAGCTCAGTGAAAATATGGCCTCTTAGAGGCTTATAATTCTGAAATTGAACTGGAATAGAATATAATTGAGATTAAATGATAAACTAATATATATTTCTCGTTGTATTACTATATTTTAATAGTATTATTGCTCTATATAGATTCAAACTTAGCTCTACTATTAGTAATGTTATTAGTTCAATATGACAGTCTATTACTATTATTCATTATATTATAATTATTGTTATCTACGCTGTTCAATGATATTATAATGCTCAAACTAGCCTCCAATTGCTTTGTAACTGCTTTAAATATGATATTTTGGCTAATAACATCAATAACATTACACTATATGCATACTCTACGTTGAACTAGCTTATTACTATGATTTTATTATATAATGCTGTGTTACATGTAATAACTTTAATTTAATTAATATATTTTTTATTTTAACTATGCTAGCTTTTATGTGGACATTACTAAATAATTTAATTTTAATTTGATAATAGCGATAATATGTGACA</ns2:sequence><ns2:name>KY698473.1_Leishmania_braziliensis_strain_MHOM/PE/91/LC1412_clone_LC1412_33_minicircle_kinetoplast,_complete_sequence</ns2:name></ns2:Sequence><ns2:Sequence dsseqid="sq124" id="sq124"><ns2:sequence>TTTAACTTTGAATTATAATAATTTATATTTAAATAAAAATTTAATTTTATTGTCTTACATCGCGAAAAATGGGGGTCAAATTTTACTCCCCGACATGCCTCTGGGTAGGGGCGTTCTGCGAAATTCGAAAAATGGCATACAGAAACCCCGTTCAAAAAATGCCCGAAAATCGCTATTTTTGGCCTCCCCGTGCACAATTAGGGGTTGGTGTAATATAGTGGGCCGCGCACATCCTCTGAGGTTAGAACTCGTGGAACTAGGCCTCTTAGAGGCTTGATTTTATAAATTTGAACTGAAAATGAAACTAATCGAATAAATAAATATTAAATATAGGATTATAGTTGTGTTATAGATATTAAATTAATTATATATCTTTATTATAATATTATATGTCGCAATGCGAGTATATAGTTAGTAATGGTATAGTATATGATGCAGTATATAATAATTCTACGTATAATACTAGATATAGTTCCGTTATGATAATAGTGTTAGAATTAGCCTAATATTAGCAATTACAACATATATTGGAGCATATTTAGACATAATACTATACTATTATAATGATAGCCGATAGATGAGATAATATTAATAATAATGATACAATACTAGCTTATAGTGTATTACAATGTATTTATAATTTTTATTTTATTAGATCTTGTTTACTATATGCTTTACTAGTTCTCTTTAATAAAATAATTATTACGCTAACTCAGTGCTATTATGTTCTAATAAAGATAA</ns2:sequence><ns2:name>KY698474.1_Leishmania_braziliensis_strain_MHOM/PE/91/LC1412_clone_LC1412_34_minicircle_kinetoplast,_complete_sequence</ns2:name></ns2:Sequence><ns2:Sequence dsseqid="sq126" id="sq126"><ns2:sequence>TAAATAATTTTTATATTTTAGTTTTACAGTTTTATTATTGAGAATTATTTTTAATAAAATTTAGAAAAATGGGGTCCAAAATTTACTCCCCGACATGCCTCTGGGTAGGGGCGTTCTGCGAAATCGCAAAAATGGCATACAGAAACCCCGTTCAAAAATCCTCGAAAAATCGCTATTTTTGGCCTCCCCGTGCACAATTAGGGGTTGGTGTAATATAGTGGGCCGCGCACTCTGGATTGAGCTAGGATAGATAAAACTAGGCCTCTTAGAGGCTTACTTTTTGGAAATTAAATATTTTTAGTTTATTAACTTGATATTAACTTTAATTTTACTATATAGACTAGTGTGGTGCTAGTTTATCTATAATAATAACATTACTAGTTCAATTTATGTATTTTATAATAGTACGTTATATGTTCTAATTTAGTTTATCTATATTCTAATTATTACTATCTAGTTTGTAATGTTATACTCGTTATTACTACATTATAGTATCATAGTCAGAGCAATTAGATATTAATATAAGTTAGCATATATTTAGTAATACTTAGTATACTTTATTAGAACTATAACTTTACTAACATTGACTATACTATTAGATGATATAACTATGAGAACATATATAATTAATAATAATACTATTTTAAATATTACATTTAGTCTTTCACTTTAAACTTTTATTTATGCTATCTTAATTGATTATATCGCTTACATTTAATAAATTAATTTAATGTTTTGA</ns2:sequence><ns2:name>KY698475.1_Leishmania_braziliensis_strain_MHOM/PE/91/LC1412_clone_LC1412_35_minicircle_kinetoplast,_complete_sequence</ns2:name></ns2:Sequence><ns2:Sequence dsseqid="sq128" id="sq128"><ns2:sequence>TCTAAATAAAAATAAAAAATATTATTACACGTGGTTACAGCGTTATAAAATGATATAATACTTCAAAAAATGGGTTAAAATTTTACTCCCCGACATGCCTCTGGGTAGGGGCGTTCTGCGAAATTCGATTTTTGGCATACAGAAACCCCGTTCAAAAAATGCCCAATTTTCGTGATTTTTGGCCTCCCCGTGCACAATTAGGGGTTGGTGTAATATAGTGGGCCGCGCACTCCGGCTAGAGTTAGAATGCCATGAAATAGGCCTCTTAGAGGCTTAAAATTTAGAAACTAACTTGAACTGGAATATAAAGATAAAATTAAACTTATAATTGATGTTATATTATTTTAGCTGCACTATTTTATTAATTATTTAAATCTATAATAGTTTCTAATCTGTTCCATGTTAATATAATTATTAGATAATGGTTTAGTTGTAATAATGTTCGTATCATATAAGCTTATAGTTATAATAATGTTAGCTCCTCTGTGTTACATATAGTAATAGCTCCATATTAGTTACAACTTATATTAGATATCTAACATTACTATATTATTACACTCATTAGACTATCATTAGACTGTCATTAGTTTAATAAATTTATAAAATAATTATTTAAATGTTATTAATAGTAATTTAATTATACACTTACTTTTATTTTTATTTTCTTACTTGAACTTGATTTACACTAGTTTTACATTTAGATAAAATATTACTTGCATTGTTAGATTAATAAAATTAGTT</ns2:sequence><ns2:name>KY698476.1_Leishmania_braziliensis_strain_MHOM/PE/91/LC1412_clone_LC1412_36_minicircle_kinetoplast,_complete_sequence</ns2:name></ns2:Sequence><ns2:Sequence dsseqid="sq130" id="sq130"><ns2:sequence>AATCTTGTCTATAAATAAACTATAACACTTTTTAAAATTATATGTCTTGTGTCTTATAGTCAGTGAAAATTCGTATAAAATCGTACTCCCCGACATGCCTCTGGGTAGGGGCGTTCTGCGAAATCGCAAAAATGGCATACAGAAACCCCGTTCAAAAATCACCCAAAAATCGCATTTTTCGGCCTCCCCGTGCACAATTAGGGGTTGGTGTAATATAGTGGGCCGCGCACTCCAGCTCGAGCTAGGATCTCTGAAATCAGGCCTCTTAGAGGCTTAATTTTATCTTTTTAAATTTTCTCTTTGTTATGTTGCTTTTAAATTAATATTTTCTAATTTTTATTAAATTTTATTTTTATTTTATTATGATATTAAATGTTAGATAATTAATTTGTTCTGAATTAGAAATATTATATAGATTTAATTATTAGTTAATTAATTTATAACTATTATATAAATATTCAATAACATAGCTCTATATACTGCACTATTATAGTATGGTTAGAAACTATCAATTAGATATAACATATAACTGCTTTTATATTAGATTTTGGGGTAATACAGTGTTATAAGATACAATACAATGTTATAAATTTATAGATAGCTTAATTATATAAACTTTATTATAGTTTGTTATGTGTAATATAATAGTTTGAATATAAGTATACATTTATTTTTTCTATTTATGATTACTATATAATGCGCTGTTATTGTTACTAATATGTCGCTAATATTATACTATTTTAGTTCTAACATAATTAT</ns2:sequence><ns2:name>KY698477.1_Leishmania_braziliensis_strain_MHOM/PE/91/LC1412_clone_LC1412_37_minicircle_kinetoplast,_complete_sequence</ns2:name></ns2:Sequence><ns2:Sequence dsseqid="sq132" id="sq132"><ns2:sequence>ATTGTTACGTAACGATGCTAGATAAAAATATTATTACTCGAGTGTTACTATGTCATAAAATTTAAAAAATACCCATAAAATCGTACTACCCGACATGCCTCTGGGTAGGGGCGTTCTGCGAAAATCGATTTTTGGCATACAGAAACCCCGTTCAAAAATTGGGCATTTTTCGTGTTTTTTGGCCTCCCCGTGCACAATTAGGGGTTGGTGTAATATAGTGGGCCGCGCTCCCCGGCTAGAGTTAGAATGCCATGAAATAGGCCTCTAAGAGGCTTGATTTTTGAAAACTAACAATGAGATGGGAATATTATTATTTTAAACTAGAATTAAATGTTATATATTTATTTTGTTAACTAATTATCACTATACATTATATCTATACTAGTTCTGTTACGTGATAGAGCTAGTTATATGTATTATATTAAATCTAGTGTATATAAATTTTAATAATAGTTTGTTATCTAGTCAATACTAGTAATGGTTATGATTATAGCTCTAATACCACATAATATATATTGCCTTTAATATGATATCTAATGTATTACCCTCTATTACGACTCAATAAAGTTTATAATATTATTATTTTAATTATAAGATACATTTATAGTTCTCATTGTATTATAAGTTTGAATAGATTTTAATTTATAAGTTTATTAATTATTTAATATTAAATTTAACTTTTTATTTTTCTCTTTAGTGCTGTGATTAGATAATGTTATTAGAGCTGATAATTAGACTAT</ns2:sequence><ns2:name>KY698478.1_Leishmania_braziliensis_strain_MHOM/PE/91/LC1412_clone_LC1412_38_minicircle_kinetoplast,_complete_sequence</ns2:name></ns2:Sequence><ns2:Sequence dsseqid="sq134" id="sq134"><ns2:sequence>ATCATAACTTTATAATGTTAGAATTAAATTTAATAATAATTTTATTTCAGTGTTAAAATATCATAAAAATTAGCTCCAAAATTTACTCCCCGACATGCCTCTGGGTAGGGGCGTTCTGCGAAATCGCAAAAATGGCATACAGAAACCCCGTTCAAAAATACCCCAAAAATCGCGTTTTTCGGCCTCCCCGTGCACAATTAGGGGTTGGTGTAATATAGTGGGCCGCGCACTCCCCGCTGGGTTAGGATGTCGTGAAACTGGCCTCTAAGGCCTTATAAAATTTAATTTCTAACTTTGCTAACATGTTTTTCTTATTTAAATGTTTTATTTAGTTTTTAATATTAAATAATTTATTAATTTTATTATTTTAATTGCGCTGATTATAAATTGTTAATTGAGTTTAATTATTTTAATTTTTAATAAACATTATTATATTATTGTCGCTAACTTTATTATACTCATATAGATGATAACAATAATGTCTATAGATAGTTCGTAACGCTAGTATTACATATGTAACTTGTTTTATATTATATATTAGAACATAATGATACTATCTTAGTAATACTAATTTATACTCTAACATTGCTCCATTATTATTTATAAAACTATACTAAATTTATTTAATTATAATTATTAGTATTACTTACTATTACACTTGAATATACTTATAATTAGAGATAATGATTTTACTAACTTGCCACGAATATATAGCTAATGATATGTTACTAATAGAGTTAAACTAGTGCT</ns2:sequence><ns2:name>KY698479.1_Leishmania_braziliensis_strain_MHOM/PE/91/LC1412_clone_LC1412_39_minicircle_kinetoplast,_complete_sequence</ns2:name></ns2:Sequence><ns2:Sequence dsseqid="sq136" id="sq136"><ns2:sequence>ATTTTTATAATGACACTGTGATGTTACTAGTGCGTTACTGTGTTTATAATTTTATAAAATCTGTAAAAATTAGCATAAAATCGTACTACCCGACATGCCTCTGGGTAGGGGCGTTCTGCGAAAACCGAAAAATGGCATACAGAAACCCCGTTCAAAAATCCCCCAAAATTCGCGTTTTTTGGCCTCCCCGTGCACAATTAGGGGTTGGTGTAATATAGTGGGCCGCGCACCTCGACTCGAGTTAGATTGCCATGAAATAGGCCTCTTAGAGGCTTAAATTTTATTTTCTAAACTGTTCTGCTTTAATATTGATTTTATTTTATAAATTAGCTTTATATTTTGAATTATTTTATTTTTAATATAGCTTTGGATAAGTTTAGTGTTATTAATAGATTTGAATTAATTAATTTTAATAAACTATATAATTATTAATAATATTACTATGTTATAATTATTGCGATACTATATCTATTCAATGTTACCAGCTCCTATTATTACTAAATTAGCACAGAATAACTTAATATTAACTTATATTGTAGATAATATACTAACTTTATAGATAATAGGGTAATGATAGAGAACACTATGGTATTACTATAATGAACTATATTTATTTATAATTTTAATGCATACTAGACTTATATATAATTATACATTTATATTAATTTTACTTTCTTACTTATGCTATAGATGATAAAACTATATTTACTCATTAGAGATACTATTTTGTTACAATAATAAATTT</ns2:sequence><ns2:name>KY698480.1_Leishmania_braziliensis_strain_MHOM/PE/91/LC1412_clone_LC1412_40_minicircle_kinetoplast,_complete_sequence</ns2:name></ns2:Sequence><ns2:Sequence dsseqid="sq138" id="sq138"><ns2:sequence>CGATGTTAAATTATAATATGAGATGATCACTGTGTTATGTCTTTATAAATTTTATAAAATTAGTAAAAATGGGGGATAAATTTTACTCCCCGACATGCCTCTGGGTAGGGGCGTTCTGCGAAATCGCATTTTTGGCATACAGAAACCCCGTTCAAAAATTCACGAAAAATGCCATTTTTTGGCCTCCCCGTGCACAATTAGGGGTTGGTGTAATATAGTGGGCCGCGCATCCCGAGCTGAGTTAGAATTGATAAAATATGGCCTCTAAGAGGCTTGTTTTGCCGTGTTACAGCTATTTAGACATAATAAATTTATTTTTAAACTTTACTTTATAATTTACTTGTTTATGCACTAATAATTAATAAAATTTATAATGTAATAATAGAATTGATGTTGTATTAGCATTAGATATAATTTATATAAATTTAATATATAGTTTATCTAGTAATTATAACTATGTGCTACGTTGTTACATCTATTGACTCATTACTGCACTAATATAAATAGCAATTAGTAATACCTCATAATACTATATCTATCACTGTGTTACACTCTTATACTATTACTACTATCGGAGCTATAATTAATAATATAATGTTGTATCGTTAGCATTGATTAGTAAATTTATAACTTTAATTATATAATACTTTTTCTATTTATCGTTACAATTTTATTAAATGATTATTACTCTATAGTAGTGCTCGCTTGT</ns2:sequence><ns2:name>KY698481.1_Leishmania_braziliensis_strain_MHOM/PE/91/LC1412_clone_LC1412_41_minicircle_kinetoplast,_complete_sequence</ns2:name></ns2:Sequence><ns2:Sequence dsseqid="sq140" id="sq140"><ns2:sequence>ATTTAATAATTTTTTATTAGCAGTGTTAGTGTGTGAATAGTTTTAATAAAAATAATAAAATTGCGAAAAATGGGTCTGAATTTTACTCCCCGACATGCCTCTGGGTAGGGGCGTTCTGCGAAATCGCAAAAATGGCATACAGAAACCCCGTTCAAAAATCCTCGGAAAATCGCTATTTTTGGCCTCCCCGTGCACAATTAGGGGTTGGTGTAATATAGTGGGCCGCGCACCCCGGCTAGAGTTAGAATGGTGTGAGATAGGCCTCTTAGAGGCTTAGTTTTTATTTTCTAAACTTAATTGACTTTAATTGGAATATTTAAATATAATTATTGCTTATTTACACTTAATAGATGGGGATAGAGATGATATATAATTATTAGATAGTGTTATTGTATTATAAGATTACATTTACTATACAATTATAATTATACTAGCTTAATATAGTTCCATACTCGTGCATTATATAGTTAGTGTGTATGGGTTACATTAGCCCTAATACGATGTATCACAACTAATATTAATATTAGTTAGTAATACTATATCGTATAATTAGTAACAATTAGTAACATTGAACGGAACATAAACTATATTATTAGACTATATTGGAACTGTGTTATGATTAATGTTGTAATAATATACTTGATAATAATTTATTTTAACTTTATATTTAAATTCATGATCACTAAGCTCTAGTTTATTATACAGTTTAGTTTTAACATAAATTAAATCTAATAATTAATA</ns2:sequence><ns2:name>KY698482.1_Leishmania_braziliensis_strain_MHOM/PE/91/LC1412_clone_LC1412_42_minicircle_kinetoplast,_complete_sequence</ns2:name></ns2:Sequence><ns2:Sequence dsseqid="sq142" id="sq142"><ns2:sequence>TTATTAAATTTATTTTTATTCGCAATATTAAATTTTTATTATTTTCATTTTATTAAATTTCATCAAAAATGGGGGTCAAATTTTACTCCCCGACATGCCTCTGGGTAGGGGCGTTCTGCGAAATCGCAAAAATGGCATACAGAAACCCCGTTCAAAAATCCTCGAAAAATCGCTATTTTTGGCCTCCCCGTGCACAATTAGGGGTTGGTGTAATATAGTGGGCCGCGCATTCCAGCTCAGGTTAGAATTGCGTGAAACTGGCCTCTAAGGCCTTATAAAATTAAAATTTAACTAATTAGAGGGTTATGTTATTATATTTTAGATTTAAACTTATTTTTAACTTTAAATTTAATATTACTGTTACTAGTCTACATTATTTGCTCTATTACTCGATATAATAATATTAGTTCCGCGTTGTTATGTATGTTTAGTGATAATATATAAAATTTATTGATAACTATAATAGCTCTATACTAGTGATGTTATATGCTCTAGACACGATAAAATAACTAACTTGTAACTAATATTAATATATGTTGTATGCTAGTTTGACTATTATCATTATTAGAGCTAACCTTATACTTTAATAGAACTACATTATTGATACTAATTATATTAAATGTTATTATACATGATAATTATATTTTACTCAATACATATATTATATCTAACTCTGTGCACTGCTTGTTCTAATATTATTACTAGTGAGATGATATAACTTTGTAACGTTAGCATTAATAATTTATTTTG</ns2:sequence><ns2:name>KY698483.1_Leishmania_braziliensis_strain_MHOM/PE/91/LC1412_clone_LC1412_43_minicircle_kinetoplast,_complete_sequence</ns2:name></ns2:Sequence><ns2:Sequence dsseqid="sq144" id="sq144"><ns2:sequence>AATTAGTTAAATGTTAAATGATATTACAGCTTTGTTATGTGTTCAAATATTTATAATTTTGTCTAAAAATCAGCTCCAAATTTTACTCCCCGACATGCCTCTGGGTAGGGGCGTTCTGCGAAATCGCAAAAATGGCATACAGAAACCCCGTTCAAAAATCCCCCAAAATTCGCGTTTTTTGGCCTCCCCGTGCACAATTAGGGGTTGGTGTAATATAGTGGGCCGCGCACATCCTCTCGAGTTAGAATTGTGTGAAACAAGCCTCTAGACCCTTATGTTTTTGTGATTCTAAATTTTAGACTTATATTTGATATTGAAATTGAATTTAAATTAGAATTAAGATTAGTTTTGAATTTATAATGTTATTAATATTTAATTTTATTTGGAACTAGTTTTGTTTTTAATTTAATAAATAATTTAATTCTAATGTTATAGCTAATTAACGTTACTATTGTTATTACTAATATTGTCGCTAATGATATAATACTAGGTTAGTAATATGTATACTCTCCCTTTAATATTAGAATAAGTTGTAATATATCAGTAATGAGTCGATACATAACTATATTCAATGATAATACTACACTAGCTCCATTACGTATAATAATAGTGACATTGATAGATTTAATAGTATATTATATTTTATAATTTTGATTTATAATTTTACTACACTTTATACTATTCTATTCTAACTTTGATTCTACTATGTTACACGCATTAGATACTAATAATGTTTATAATATAATTACT</ns2:sequence><ns2:name>KY698484.1_Leishmania_braziliensis_strain_MHOM/PE/91/LC1412_clone_LC1412_44_minicircle_kinetoplast,_complete_sequence</ns2:name></ns2:Sequence><ns2:Sequence dsseqid="sq146" id="sq146"><ns2:sequence>TTGTTAAATAATAATTTGATAGCTAATAAATATTTTAATTTTACTTTAAGTGTTGTTATACCTCAAAAATCAGCTCAAATTCGTACTACCCGACATGCCTCTGGGTAGGGGCGTTCTGCGAAATCGCGATTTTGGCATACAGAAACCCCGTTCAAAAATTCGTCAAAAATGCCATTTTTTGGCCTCCCCGTGCACAATTAGGGGTTGGTGTAATATAGTGGGCCGCGCACCCCGGCTTGAGCTAGCATCATAAAAATAAGGCCTCTTAGAGGCTTGTTTCTCGCGTATTACGTGTTTTTCTGACAATAAATATTTTAAACTTAAATTTAATATCTAATTTGTTATAATGATTGACTTTATTAATAATTTGTTAATGAATAGATTAGAATTTATATTTTATGATAATTGTTTCTAATTTTATTAATAATTGTTCACTGTTACATACTAATCTATACTATCTATATGCTCTATCATAGTGCTGGTAATATGTCATTGTATAGTGTCTAGATATCAATATATAACATGTTTAATATATAGTATATTACTAGTTTTTAATAGTTACTCTATGTAATACTTAGACAATAGCATTTAATAATAACTATAGTTTAGATAATAGATTTATATAAAATTAATATACTTACTATTTTATTATTCATTGACATATAACAATATTTAATTTATTTCTATACATACTTTTTATATTACGTTACTTTGATTAATAATACTATATGCACTGATAGAGAATATAATAT</ns2:sequence><ns2:name>KY698485.1_Leishmania_braziliensis_strain_MHOM/PE/91/LC1412_clone_LC1412_45_minicircle_kinetoplast,_complete_sequence</ns2:name></ns2:Sequence><ns2:Sequence dsseqid="sq148" id="sq148"><ns2:sequence>TAGCTCTGTTCAATAAAGTTTTATTATGCAGTGTTAGACTTTCTATTTAGTCAATAAAATTATTAAAAATCACGATAAAATTTTACTCCCCGACATGCCTCTGGGTAGGGGCGTTCTGCGAAAACCGAAAAATGGCATACAGAAACCCCGTTCAAAAATCCCCCAAAATTCGCGTTTTTTGGCCTCCCCGTGCACAATTAGGGGTTGGTGTAATATAGTGGGCCGCGCATCCCGATTCGAGCTAGCTTCAATAAAAAGTGGCCTCTGAGGCCTTATATTTTTAATTTCTAACCTGTTATGCTCATATTAGCTTAATCTATAATTAATTTTTATTTTTAACTTGATTATAATGCTGCACTAGTTAATATTTTTATTATTAACATTATTTATTATTATATTTTATATGTGTGATAACTATTCTAATAATTTTATAATTATATTGTTTCTAATCCGTTACTATTATTGACTATACTATCACATACTACTCTATGTATCACTATCTCGATAATACGTAATATAACTTATTTGTAATATATGTTGATAATAGTATAATATAGTTAATTTGATAATATTTAATTTTTATAAAGTTATATAATGATGAACTAGCATTGTTACGATACTAGAACTATGATTGACTAGTGATATATAAATTATAAATGTTACATACTATTAACTCTATCTTTGAATTATTATTTTATTCTTTTCTCTCTACTCATTTATTACTATTGTCTCTATTACATAAATTTATAAT</ns2:sequence><ns2:name>KY698486.1_Leishmania_braziliensis_strain_MHOM/PE/91/LC1412_clone_LC1412_46_minicircle_kinetoplast,_complete_sequence</ns2:name></ns2:Sequence><ns2:Sequence dsseqid="sq150" id="sq150"><ns2:sequence>TTAGTATTACGTTGTATGCATGTGTTACACTAAAATAATTTTATAAATGTTTATTATAAATTCAAAAATATCAGCCAAAATCGTACTCCCCGACATGCCTCTGGGTAGGGGCGTTCTGCGAAAACCGAAAAATGGCATACAGAAACCCCGTTCAAAAATCCCCCAAAATTCGCGTTTTTTGGCCTCCCCGTGCACAATTAGGGGTTGGTGTAATATAGTGGGCCGCGCACTCCGGCTTGAGCTAGGATTGATAAAATATGGCCTCTAAGAGGCTTGTCTGCGCTATTACTGCGTTAAACTGAATAAAAATTAAATTAAACATAAAATTAATATTAATAATTGATAGATAAACTAATTTAATATGTTCTCTACTATTACATCTATTCATGCTAGTTCTAATGTTAGTAATTATTATAGTGCACGTTAGTAATATTATGTATTGATAGTTACTATTATATTTAATTTTATATAGCTCAATGTTAGACTAGTGTTATTATAGCTTGAGATACCATAATATAACTAATATGTAATATATGTTGTGCTATTATAAGTCTATACTATTACTATCATATAATGCTATACTTACACTCTATTATATACTAATCACTCGCTAATAACATTACTGAATAATATTATATTATACACTGTGCACATACATTTAACTATATTAATATTATAATCTTTTTTATTCCTTATCTATTATTAATTCATCTCTATGTTTGATGTGCTCGCTGTTATTAGTAATGAATG</ns2:sequence><ns2:name>KY698487.1_Leishmania_braziliensis_strain_MHOM/PE/91/LC1412_clone_LC1412_47_minicircle_kinetoplast,_complete_sequence</ns2:name></ns2:Sequence><ns2:Sequence dsseqid="sq152" id="sq152"><ns2:sequence>AATTAATTTAATAATAATAATTTTATTTTCTTTTAATGTTAAGTTTATGATATTCAAATTTTATAAAAATCAGGTCAAAATCGTACTCCCCGACATGCCTCTGGGTAGGGGCGTTCTGCGAAAACCGAAAAATGGCATACAGAAACCCCGTTCAAAAAATGCCCGAAAATCGCTATTTTTGGCCTCCCCGTGCACAATTAGGGGTTGGTGTAATATAGTGGGCCGCGCACCCCGATTCGAGCTAGCTCATCAAAAAGATGGCCTCTTAGAGGCTTAATTTCACGTGAATTAAAATATTGCGAATAAATATTATTTTAACATTAATAAAATTGAATTTTAATTATTAAATATTAATAGATTAGTTGCTATATAGTTGACATGTTAGTTTTTATTATTAATTTAAAATATAACTTTATATACTAGTTTTATACTTGCATTGCAATAGTTTATATAATATTATCACGTCTATACCATCTATAACACTATTACTGCCTCATTACTAGAAAATAGCAATTATAAGTTATATTGTGGGGTATTTGAGCTATTATTAATGATATTATAATTAAACTTTGATAATAACGATGTATATGCATTGAATAGTTATAATGATTAGATACATTTAATTATTTTTATTACTTGTTCTATAATTTTACTATTCACTTAGATCTATACATTTACTGTTTATAGTTTCATTATAATAGCATCGTTATACAGTTTAAATATTAGCGTAACATTAGA</ns2:sequence><ns2:name>KY698488.1_Leishmania_braziliensis_strain_MHOM/PE/91/LC1412_clone_LC1412_48_minicircle_kinetoplast,_complete_sequence</ns2:name></ns2:Sequence><ns2:Sequence dsseqid="sq154" id="sq154"><ns2:sequence>ATAATATAAAATTATTTTTTATAACACAAATAAAATTTATGCGCATGATAATTATAAAATTGTGAAAAATAGGGTCTAAAATTTACTCCCCGACATGCCTCTGGGTAGGGGCGTTCTGCGAAATCGCAAAAATGGCATACAGAAACCCCGTTCAAAAATTGCCCGAAAATCGTGTTTTTTGGCCTCCCCGTGCACAATTAGGGGTTGGTGTAATATAGTGGGCCGCGCATCCCGGCTAGAGTTAGAAACTATAAAATGTGGCCTCTTAGAGGCTTAAATTTAAAAATTCTAGCTTGTGATGGATAATTAGAGTTTAGATTATATTAAATTTGATTTGACAATAAATAATTATTATTTTTATAATTTAGTTTAATAATAGTTCGATATTAGTGCTGTTATAGTTTAAATAGTTTTGATATTAGTTAAATTAATTAATAATGTTTTATTATATCTCTTATTATTGCACTATAACGTTACTCGTGTATAACTATAATAATAGCTCCGATAATAGTAAAATATATTAGTTGTAACATATGTTATTTGATAATTTTAATGATTTAATAGAACTATAACCATACTATGTTAGGCTAGCATTGAGATAACTTTATTATATTAATTAGATGTAATGCTATTAAATTTATTGTTATTATTTTATCAATTCACATTACATTACTCGCTTATCTATACTTTATTTGTTACATTGTAGTTCTATGTTTGCATTACAATTTAGATTTGATAAAGTTCTATTT</ns2:sequence><ns2:name>KY698489.1_Leishmania_braziliensis_strain_MHOM/PE/91/LC1412_clone_LC1412_49_minicircle_kinetoplast,_complete_sequence</ns2:name></ns2:Sequence><ns2:Sequence dsseqid="sq156" id="sq156"><ns2:sequence>TATAGTTTCATTAAAATTATTTTATTTGTCAATTTAGTTTTTATTAGTTTAGTGTTATGTTTCTTAAAATTTGATAAAAATCGTACTCCCCGACATGCCTCTGGGTAGGGGCGTTCTGCGAAATTCGATTTTTGGCATACAGAAACCCCGTTCAAAAAATGCCCAATTTTCACGATTTTTGGCCTCCCCGTGCACAATTAGGGGTTGGTGTAATATAGTGGGCCGCGCTCCCCGGCTTGAGCTAGAGACACATAAAAGTGGCCTCTTAGAGGCTTATAATTTTGAATTTAAATATTTTTCTAATATTACTTTTATTTTACTTATTAATTAGCTCTTAATTGAGCATAACAATGTTAGTATGTAATGTGTGCACTGAATTAGAACTGTGTAGTAATAATATTAGTATATAGCTGTATCATGTAGTAATAATATAGATAATAACACTAGTATTGATATAGAACTATCTGTATTACCTTATTACGCGTGTATTAGCATAATTAGTGAAATAATAGCAATTACAGAATAAGTTGTGGGGTATTTTATCATAATTTAGATAATATCGTTAGAGACACTGAGTAACATTAAGATTATATAATTTTATTATTTAGAATTTATTAATTACACTTTAAATAAAATATTTTTAACAATTCTTTTTATAATCGTAAGCTAGTAATGTTATATGCTATAGAGTACTGAGTTAGATATAAGTATAATACTAAGTTTATTGCTAAATTAATAAT</ns2:sequence><ns2:name>KY698490.1_Leishmania_braziliensis_strain_MHOM/PE/91/LC1412_clone_LC1412_50_minicircle_kinetoplast,_complete_sequence</ns2:name></ns2:Sequence><ns2:Sequence dsseqid="sq158" id="sq158"><ns2:sequence>TTAGCTAAATATATTTTTAAATTTTGTTACGTTATTATGCCTAAGGAGTCGACTCCTTACCCCGCAAAAATGGGGGAAAATCGTACTACCCGACATGCCTCTGGGTAGGGGCGTTCTGCGAAAACCGAATTTTGGCATACAGAAACCCCGTTCAAAAATCCTCGAAAAATCGCTATTTTTGGCCTCCCCGTGCACAATTAGGGGTTGGTGTAATATAGTGGGCCGCGCACTCCGGCTAGAGTTAGAATGGCATGAAATAGGCCTCTAAGAGGCTTGATTTACGCGTTTGAATTATTTTATAACATAAATTGATTTATTATATTGAATTATTATATTTTATTGCTAGCTACACTCATATATTACTTATAATACTCGCATTGCGATAATAATATTGATTAGAACTGTTATTAGTGTATAATGTTACTGTGTATTAAGCTTATATTAGTAATTATAATTTTATCAACGTTAGTGTGGTAATAGTGTTGGATATAGTGATATTATTAGAAATATACTAGTTACAATATATATTATAAGCTAATTTAGACTATATTACTACTATCCTATTACAACGTTATAACTAGCATTGAATACTAATTATATTACTATGATAATGTTATTAATTTAATATTATACTGTTCAATTAATTTATATCTTTATTTAATTTTATTCTCTTCTCTTTCGTTTGTAATAGTTCGTATTAGAGTGGATTAGATTATAATTTGGATGTAATAATTTAACTTTA</ns2:sequence><ns2:name>KY698491.1_Leishmania_braziliensis_strain_MHOM/PE/91/LC1412_clone_LC1412_51_minicircle_kinetoplast,_complete_sequence</ns2:name></ns2:Sequence><ns2:Sequence dsseqid="sq160" id="sq160"><ns2:sequence>TTATTGTTTTATATTTTTAAATGTTTTATTAAATATTATTTTCAATGATAATTTATAATTTTCTAAAAATCGGTTCAAAATCGTACTCCCCGACATGCCTCTGGGTAGGGGCGTTCTGCGAAATCGCAAAAATGGCATACAGAAACCCCGTTCAAAAATCCTCGAAAAATCGCTATTTTTGGCCTCCCCGTGCACAATTAGGGGTTGGTGTAATATAGTGGGCCGCGCACTCCGACTCGAGCTAGACAGTCACAATATAGGCCTCTCAGAGGCTTGTTTTTATAAAACTAAACTTGAAATGAATGTTATTGTTATAATTGAACTTATTAATTTAATATTTTATATTTTAAACTAGTTTCTATGCTATTACGTTGTTATGGCTATCAATACTATTAATTTTAATTTTAATTTTAGTAATATTAGTTTTATATAAGTATAATATTGAGTTTGAATAATAAATATGATGTTATACGTTATAGTGCTAGATAATGTTAGATAATAGCTCACAACTAGAATATATGTTATATTGTATTACTAGATAGACACTATATTATCACTCATCTATAACTATACTCTTACTATTCATTGATAACATTATTAGCTTATTATATTTAATTATTTAATTATTAATATTGTTTTGATGTAATAATATCTAATCTAGAACTTACATACTTCTATATTTTAACTTAATGGTTACTAAATTGTTACTAATGATAGACTAGCTATGTAGTTAGATAAAA</ns2:sequence><ns2:name>KY698492.1_Leishmania_braziliensis_strain_MHOM/PE/91/LC1412_clone_LC1412_52_minicircle_kinetoplast,_complete_sequence</ns2:name></ns2:Sequence><ns2:Sequence dsseqid="sq162" id="sq162"><ns2:sequence>TGTTTTAATAATAATTTATAAATTGTTTCGAAATAATATTTTATCTTATGTGTCATTATAGTTCCAAAATTAGCATAAAATCGTACTCCCCGACATGCCTCTGGGTAGGGGCGTTCTGCGAAATCGCAAAAATGGCATACAGAAACCCCGTTCAAAAATCCCCCAAAATTCGCGTTTTTTGGCCTCCCCGTGCACAATTAGGGGTTGGTGTAATATAGTGGGCCGCGCTCCCCGGCTAGAGTTAGGATGATGAAAATAAGGCCTCTTAGAGGCTTGTTTCTCGCGTATTACATGTTTTTCTAATAATTAATTTTTATAACTTATTTTTAACATTTAAATTATTATATTGACTAGTTTGTTAATATATTTATTGTTTAGTTAAATTTATATTTTAATTTGTAATATTATTTGTCTATCATTACTACTATGTTATATCTAATACGTTACTTATTCATACTATTATAGCTTATCTATGTAATGGTTAGTATAGTTATAGATAGTGGGTAAATAGTAATATATAACATGTTTGATATTATATTATATTGATAAAATTAGTAATACAGTGTATAACGTTAGATGATATACATGAGTTAGACTATTAGTAATTAAATAATTATAATCAATAATGTTATGCTCAATGTTACTTATATGATATAATAGTTTCGATACAATTTATTTATTTTTACATATACTCTTTACACTATGTTACTCTAGTTAATAAACTTGTATGCGCTGATAATAACTATAATATT</ns2:sequence><ns2:name>KY698493.1_Leishmania_braziliensis_strain_MHOM/PE/91/LC1412_clone_LC1412_53_minicircle_kinetoplast,_complete_sequence</ns2:name></ns2:Sequence><ns2:Sequence dsseqid="sq164" id="sq164"><ns2:sequence>AACTAGATTTGAAAATAATATTATAATAGCAGTGTTAGTGTTGTTGATAATTATAAAATATCGTAAAAATTAGCTCCAAAATTTACTCCCCGACATGCCTTTGGGTAGGGGCGTTCTGCGAAATTCGATTTTTGGCATACAGAAACCCCGTTCAAAAAATGCCCAATTTTCGTGATTTTTGGCCTCCCCGTGCACAATTAGGGGTTGGTGTAATATAGTGGGCCGCGCTCCCCGGCTAGAGTTAGAATGCCATGAAATAGGCCTCTTAGAGGCTTAAATTTTAAAATCTAACTATTCTCAGAATAAAACTAATTAAAATAGAATTATGGTGTTATATGATATTAATTTTTTATTAAATATATTTATTTTAATATTAGTCAATGCTAGTTTATGCGCTAGTAATATTATTTGTTTATGATTATTGATAAATATAAAATTGTTATACTATTCATTACGTATAGTTCTCTGTGTTATAATAATTCATTGACATAGCTCCATACTAGTATATTCACAGAATAAGTTATATATGATATGATATGATACTATACACATTACTAACACTATACATCTAACTCGTAACGTTATAGTTTAATAATAGTTTAATTAGTTTTGATAATTTAATTATACTTTTAATACAAATTAATTTATTATTTATAGTTCACAATTTATTTTACTCATATTGCACTGATTAGTTAAACTTATTAAATTAATTATTAATGATACGTGCATAGATAATATAA</ns2:sequence><ns2:name>KY698494.1_Leishmania_braziliensis_strain_MHOM/PE/91/LC1412_clone_LC1412_54_minicircle_kinetoplast,_complete_sequence</ns2:name></ns2:Sequence><ns2:Sequence dsseqid="sq166" id="sq166"><ns2:sequence>ATTTTTAATAAAAATTATTTTTAAATACACGGTGTTACACCGCATTACCTCTCACTATGATTCATAAAAATGGGGGAAAATCGTACTCCCCGACATGCCTCTGGGTAGGGGCGTTCTGCGAAAACCGAAAAATGGCATACAGAAACCCCGTTCAAAAATCCCCCAAAATTCGCGTTTTTTGGCCTCCCCGTGCACAATTAGGGGTTGGTGTAATATAGTGGGCCGCACACTCTCGCTGAGGTTAGAACTCGATAAACTAGGCCTCTTAGAGGCTTGATTTTATTATTTCTAAATTTTAAAATATTATTTTGATTTAAATGATAAATTAACTTTAATTTTTACTTATTAGCTTTGTTAGTGCTAGTTAAATAATTAAATTTTAATAATTAGCAATAATTAGAATGTTATTTGGATATAATTAATTAGTTTTATAAATTTACTATCTTATACTATCTCTGCACTACATAGTTAATGGTTAGTAATGATACGTGATAATGAGCATAATGATACTAATATAACTAATTAATATATTATATTGTAGCCATACTATTACTATGATATTACTAACACTACACTGATAATAGCGCTGAGATAGAACTATGATATAGAGTTATGATAGTATTAATATTATACATCTTAATTATATATTTAACATCTTTTATCTTCTCTCTATACGATCTCTGTTCCGTCTCTAGTTTATGCAGTTCAATTATACTTCAATTCATAGTTCAATTCATTATAATAAATTT</ns2:sequence><ns2:name>KY698495.1_Leishmania_braziliensis_strain_MHOM/PE/91/LC1412_clone_LC1412_55_minicircle_kinetoplast,_complete_sequence</ns2:name></ns2:Sequence><ns2:Sequence dsseqid="sq168" id="sq168"><ns2:sequence>GTTTTTAATTTAGAAACAATTTTAATTTTTAGAAGTTTATTATGTCATCAGCGCATTACCTCGATAAAAATTCAATAAAATCGTACTCCCCGACATGCCTCTGGGTAGGGGCGTTCTGCGAAAATCGATTTTTGGCATACAGAAACCCCGTTCAAAAATTCACGAAAAATGCCATTTTTTGGCCTCCCCGTGCACAATTAGGGGTTGGTGTAATATAGTGGGCCGCGCACATCCGGCAGAGCTAGAACTCGTGGAACTAGGCCTCTTAGAGGCTTGATTTTATAAAATTGATATAATTATCTTGATAAAAATATTTATTAATTATTAACTTAAATTTAATATCTAACTACGCTAATATGTTCTATTTAGTAATAATTATTTTATATTTAATTTGTAATGTTATTGTAATAATAGTTTAATATAATGTTAATATAGTTCTCTATTAGCTCTATCTACTCTGTATATGCATAGTATGGGTTAGTAATGTGTCTAATATGATAACAAAAGCAATTGTAACTAGTAATGAGTCTAATTTTATAGTTAACGATAGCATTACTAACATTTAATAAATAATTTATAAACTTAACTATACTCGTGTTATACTATATTGTTCCGTGTTATACTTATTATTCTTACATACAATTTACTTTTTAACTTAGCTGCAAACATAATATAATAATTATTAGAATGTTATTAGCCTCTAATGTGACATTAATTATA</ns2:sequence><ns2:name>KY698496.1_Leishmania_braziliensis_strain_MHOM/PE/91/LC1412_clone_LC1412_56_minicircle_kinetoplast,_complete_sequence</ns2:name></ns2:Sequence><ns2:Sequence dsseqid="sq170" id="sq170"><ns2:sequence>ATAGATAAATAAAAATAATTATTACATTACACGTTACTACTGCACACATAATTATAAATTTTCTAAAAATTAGCATAAATTCGTACTCCCCGACATGCCTCTGGGTAGGGGCGTTCTGCGAAATCGCATTTTTGGCATACAGAAACCCCGTTCAAAAATTCACGAAAAATGCCATTTTTTGGCCTCCCCGTGCACAATTAGGGGTTGGTGTAATATAGTGTGGGGTGCGCTCAGTTTTGGGCTGGCTCTCATAAAAGTAGGCCTCTTAGAGGCTTAGTTTTTAATTTTTAAACTCGAATTGATAAATATTATTTTAAGTTATAATTTAATATCTATTTAGCTAATATCTTGTCTAATACGTTACTAATAATGCTAGTTTATCTTAGTAAATTAAATATTAACTATAATGAACATTGTTATTATATTATTGAATTGTTATTATTATATTTAATAAAGTTTAGTACTACATCGTTACGTGTTTATAGTTCATAATAGCTCCAATATCAGTACAATATAAGTTACAATTGCTCTAATATCACTATATTTAATAATAATAGCATACTCAGTGTAATACTATGATAGAGCTGGTAATATACTATAATTTATATAATGTTATTATACTTTAACTTAATTCAATTTAATTAATACATCTTATTACTATTCTTTCTCTTACCTTTGTTACTTGCATAGAACTATAATAGTGCTATTAGTAATAATAAACTAGTGCGTTACTATTA</ns2:sequence><ns2:name>KY698497.1_Leishmania_braziliensis_strain_MHOM/PE/91/LC1412_clone_LC1412_57_minicircle_kinetoplast,_complete_sequence</ns2:name></ns2:Sequence><ns2:Sequence dsseqid="sq172" id="sq172"><ns2:sequence>ATTAGAGCTATGTTATCACTAGTTAATGTTATTAATGTTGTGTTAGAAATAATAATAATTCGTCAAAAATCAGCTCCAAAATTTACTCCCCGACATGCCTCTGGGTAGGGGCGTTCTGCGAAATCGCATTTTTGGCATACAGAAACCCCGTTCAAAAATTCACGAAAAATGCCATTTTTTGGCCTCCCCGTGCACAATTAGGGGTTGGTGTAATATAGTGGGCCGCGCACTCTCGCTGAGGTTAGACATTGATAAAAGTGGCCTCTAAGAGGCTTGAATTTATGATTCTAAATTATTTTAACTTGTTTTGACTTAAATTGAATAATTATTAATAAATTTAATTAATATCTGCACTGATTAGCGATAATATTGAATTATTAATGTTATATTAAATTGTTATATTATAAATATTTAAATCTAGTTTATTATATTCTCTCACATAGCTCTATCTAGTATCTAATAATGTTAGTTCAATGATTATAGTGTATTATACGCTAGATATTACGAATATATTAGTTACAATTGCTATTTTAGGGTAATGAGTGATAATATGAGCATAACACTTAGTAATACTAGACTATACTTATATAATTATAATATTTATTCATTGATTACATACATAATAATATCTCTTTATTAATTTTATTTATTTCTTGTGTTAAGCTAGTGATAATAGTAATATACTTAGTTGATAAATATAATTTTACTAATGTTACACTCAATGATACTACTCT</ns2:sequence><ns2:name>KY698498.1_Leishmania_braziliensis_strain_MHOM/PE/91/LC1412_clone_LC1412_58_minicircle_kinetoplast,_complete_sequence</ns2:name></ns2:Sequence><ns2:Sequence dsseqid="sq174" id="sq174"><ns2:sequence>GTCTAGTGCTGCATTACTAGTGTTACGTGAGAGAATAAATATTTATAATTTGATAAAAGTTTGGGAAAATATCGATAAAATTTTACTCCCCGACATGCCTCTGGGTAGGGGCGTTCTGCGAAATCGCAAAAATGGCATACAGAAACCCCGTTCAAAAATACCCCAAAAATCGCGTTTTTCGGCCTCCCCGTGCACAATTAGGGGTTGGTGTAATATAGTGGGCCGCGCACTCCATCTTGAGCTAGCATTGAGAAAAACAAGCCTCTAGACCCGTATAAAATTGAATTCTAAATTTAGATTGAATATTATTTATTTTTTAATTATAATTTAAGCTTAGATTAGAATTGTTATGCGCATAATGAGATAAATGATTTAGTTTAAAATAGAATTATATTAATTTTAATAATGTTAATTTACTATTCTATATCAATGCACTGTTATATTATATTCACTATCGATATCTATTCATCCCTCGTATTATAATAGTAACATTGGGGTAATGACTATCCCGTAACTAATATGTAATATATGTTATGTTATGTTTAGTAATAGGTTAGAGTTAATAATACGATAATGATACTATTATAGATACTATAGTTTGAATAATCATAGAGTTAGTGTTATTGATTTAATAGAACAAGATATAATTTATTAGTTACACTTTTATTACACTCTTACGTTACTAGTTATTTATATTTAATGTTACTATTAGCTAAATAATTTTACTAGTTTTAATATAATAATTAACTAT</ns2:sequence><ns2:name>KY698499.1_Leishmania_braziliensis_strain_MHOM/PE/91/LC1412_clone_LC1412_59_minicircle_kinetoplast,_complete_sequence</ns2:name></ns2:Sequence><ns2:Sequence dsseqid="sq176" id="sq176"><ns2:sequence>ATTAAATCTTTTTATAATTTATTTTTATTTAATGCAATACGTGTTATAATTATTTAAATTCTGTGAAATTCGGGGGAAAATCGTACTACCCGACATGCCTCTGGGTAGGGGCGTTCTGCGAAAACCGAAAAATGGCATACAGAAACCCCGTTCAAAAATAGCCCGAAAATCGCGTTTTTTGGCCTCCCCGTGCACAATTAGGGGTTGGTGTAATATAGTGGGCCGCGCACTCTCGCTGAGGTTAGACAGTGATAAAAGTGGCCTCTAAGAGGCTTAGTTTCACGGATTACAACTTTAGTGGGAATATTGATAATTATAAATAAGAATTTAATATTAATTTACACTAACACATACTTATTATTGTTTCTAATGAGTAATAATTATAGTTCTATTTGAGTACGTAATAGTAATGTATATAGTAATAATATTGAATACATTTAGTTATATATTTTATTAATTTTATATGATATTACTCGTGTTACCCTGTTACATCAATTTTATCTAAAAATAGCAGTTTTATATTAGTTACAACTAGTATTTTAGCCTTATTACGTGACTATTATTAGATATTTATTAAAACTATAATACATACTAAATATTACCATCTTATATACTTATAATAAATATGCTCAGTGGATTATAATATTTAAATGTTACTAATTAGTATATTAACTGAACAAATTGTTTTATATGCAGCTAGTTGTTCTATATTGAGCTATATGTTCTAATAAATTTATTTTATTAATACTA</ns2:sequence><ns2:name>KY698500.1_Leishmania_braziliensis_strain_MHOM/PE/91/LC1412_clone_LC1412_60_minicircle_kinetoplast,_complete_sequence</ns2:name></ns2:Sequence><ns2:Sequence dsseqid="sq178" id="sq178"><ns2:sequence>AGGCGTATTAGTGTTATTAGTGTGATAATAAAAATAAAATTGTGTTACTCGTCTATAATTTCATAAAAATAGGGCTAGAATTTTACTCCCCGACATGCCTCTGGGTAGGGGCGTTCTGCGAAAACCGAAAAATGGCATACAGAAACCCCGTTCAAAAATTGCCCGAAAATCGCGTTTTTTGGCCTCCCCGTGCACAATTAGGGGTTGGTGTAATATAGTGGGCCGCGCACTCTCGCTGAGGTTAGGATTGGTGAAACTAGGCCTCTTAGAGGCTTGATTTTATATTTCTAAATTATTTTTATTATTTGTTTAGAATTTTAATTTTAATATCATAATTGAACTAGTTTGTTATCGTTACATTGACTAGTATTGCATTAGATTAAATAATATTATAAATTAGATTATATACGTAACTATTTAGTTTTATATTTAAATAATTATTAGAACACATACGTTAACGATGTTGTTATGAGTTTGAATGAATTTAATAAAATTGACATAATATAACATAGAATATATTACAATTAGTAATAGGGCAGAGTGGTTACTATAGTATGATAATAATGGAACGCTAATAACTATAACTTTATAATTACTCTTATCTTATTACTAATTTAATAGCATTACACTTTACTATAATTATAAATATTACTTGCATTTGTATTTCAATTCTTTTGTATGCGCATATATTACTAAATTATTTTATTAAAGTTAGATTACATGTATTACTAACATTAG</ns2:sequence><ns2:name>KY698501.1_Leishmania_braziliensis_strain_MHOM/PE/91/LC1412_clone_LC1412_61_minicircle_kinetoplast,_complete_sequence</ns2:name></ns2:Sequence><ns2:Sequence dsseqid="sq180" id="sq180"><ns2:sequence>ATTCGTAACATTAAATTTAATAAAATATTTATTTATAAATTATTATGAGTTTGTCAAATTATTAAAAATTAGGACCAAATTCGTACTCCCCGACATGCCTCTGGGTAGGGGCGTTCTGCGAAATCGCATTTTTGGCATACAGAAACCCCGTTCAAAAATTCCCGAAAAATGCCATTTTTTGGCCTCCCCGTGCACAATTAGGGGTTGGTGTAATATAGTGGGCCGCGCACTCGGATTATGGCTAGACAGATAAAAATGTGGCCTCTTAGAGGCTTAAATTTAATAATTCTAAATTAAAAGTTGAAATTAGATTTATATATTTGTTTCTAATAATATTTATGTTAGTAATGCGCTAGTTTTGATATAATTATATATTTTAATTCTAATCTATGCATACGTTATCTATATTTTATTATATTATTTGATTTAATATTATCTCATTATATAGTTCAACTCATAGTATATCATTAGCACTGTTATAAGATGTAATGTTATAGCTCCATACTAATAGCAATTGCCTTTTATATTGTAATATGTGGGTAATATGGTTAGTAACTATAATAAACTTTTATAACACTATTATCTATATCGCTAACATTGAACTATTTATATACTAATTTTATATATGCATTGACTTGTATACAATTTATTATTTAATAGATATAATATAATTTTAATTTAGCTTATCTTACACTGGTAATGCTGCATTTAAAGTTTAATTCATTGATAAAATAAAAAT</ns2:sequence><ns2:name>KY698502.1_Leishmania_braziliensis_strain_MHOM/PE/91/LC1412_clone_LC1412_62_minicircle_kinetoplast,_complete_sequence</ns2:name></ns2:Sequence><ns2:Sequence dsseqid="sq182" id="sq182"><ns2:sequence>AAAAATATTTTATCTTAACAGTGTTATGCTGTGTCTATAGTTTTTAATTTTTTATATTTTTGTTAAAATTCAGGTCAAATTCGTACTCCCCGACATGCCTCTGGGTAGGGGCGTTCTGCGAAATCGCAAAAATGGCATACAGAAACCCCGTTCAAAAATACCCCAAAAATCGCGTTTTTCGGCCTCCCCGTGCACAATTAGGGGTTGGTGTAATATAGTGGGCCGCGCACCCCGACTCGGGTTAGGATGTGTGAAATATGGCCTCTAAGGCCTTATGTTTTATGAATTCTAAATAAAATTGACTTGTAATGCATATATTAAATTAATAATTAGAATTTATATTTATTTTCTTATTTATATCTAACTAGCTTATATCTGTTCTGGCTAGTAATAATTATTGTTAATTAATTTTATTATATTTAATGTATAGTTACTATTAGATACTAATTATGATACTATTACATCGCTATAATCAGTACTATAATGATGCTGGTAATGAGTCTAGAATAAGTTAATATCAATATAAGTTACGTATAATTTAGCTAATATTATTAACTTTAACATTAAGCTAGTTAGATACTATAATAGCATTGAATAAAGTTTATTATATTGATAACATTATAGTTTTGCATTTATATAATTCATGTTTACATTTTCTATTCTTTATTTTGATTATTACTAAACGTTACTAATTTATTGCTAGCTATACACAGTGCACATTAAATTTATAAATTAAATAAT</ns2:sequence><ns2:name>KY698503.1_Leishmania_braziliensis_strain_MHOM/PE/91/LC1412_clone_LC1412_63_minicircle_kinetoplast,_complete_sequence</ns2:name></ns2:Sequence><ns2:Sequence dsseqid="sq184" id="sq184"><ns2:sequence>TTACAACTTTGTATCTAACGTGTTAACATTGCATCATGATTTAAATTTAATTTATAAAATTTATAAAAATAGTGATAAAATCGTACTCCCCGACATGCCTCTGGGTAGGGGCGTTCTGCGAAAACCGAAAAATGGCATACAGAAACCCCGTTCAAAAATACCCCAAAATTCGCGTTTTTTGGCCTCCCCGTGCACAATTAGGGGTTGGTGTAATATAGTGGGCCGCACACCCCGGCTAGAGTTAGGATGCTGCAAAAGTGGCCTCTAAGGCCTTATAAATTTGCAAACTAAACTTTTGATGGGAATAATAAATTATTTTTAAATTAAATATATTTTTTAAATTAGTTTTGCTCTACTATATTATGCTTAGTTAGAATTTAATTTATTTTGAATAATAATTTTAATTAGATAACAACATTAGTTCAATTGAGTTAATATTATTGCTATTCAACGTTACTATATCTTGATAATTATAATTTTGGTTATATCATTGATAATACTAGTAAATACTAGTATAGAATATATTTATATTAGTATATGAGTAACTATTAGACTATCATTAGCATAATATTTATAAAATTATATACTTACTATACTATACTATAATTGAACTAATTAAATAGTTAACATTAGAATGATATGTGTTCATGAGTATAATGATTAGTTAATTACATTTATATTATTAATATTTATGTTCACGATAATAATTCTTTGCGTTCTTATTTTATATAATTTTATGTTCTCGTTACA</ns2:sequence><ns2:name>KY698504.1_Leishmania_braziliensis_strain_MHOM/PE/91/LC1412_clone_LC1412_64_minicircle_kinetoplast,_complete_sequence</ns2:name></ns2:Sequence><ns2:Sequence dsseqid="sq186" id="sq186"><ns2:sequence>TTATATTGAATTTATATTTTTAGATAACAACTTTAATTTTATGTTTTGTTATGTGTTACAGCTCTGGAAATCGATAAAAATCGTACTACCCGACATGCCTCTGGGTAGGGGCGTTCTGCGAAAACCGAAAAATGGCATACAGAAACCCCGTTCAAAAATCCCCCAAAATTCGTGTTTTTTGGCCTCCCCGTGCACAATTAGGGGTTGGTGTAATATAGTGGGCCGCGCACATTCTCCCGAGCTAGACACTCAATAATATGGCCTCTAAGAGGCTTGTTTCTCGCGTGTTAATATGTTTTTAGATAATTTTATTTTATTAGTTATTATTTGACTTTTAATTTCACTATTATGCGCTGATTAGATAATATTATTTGTTTGTAATTTTAATTTATATTGAACTGTAACATTACTTATATTTATAATTATAGTTTTGGATAGTATGTGTTCTGAGTATACTTAATAATATCGTTGCATTACATCTATGATAACATGGTATTACTAGATATGCCACATATAGAATATATTCTGTATATAATATGACTAGTTAGGCTAATTATTGAATACATAAGATTAATAAATTTATATAATGATATACTAACCTATACTATAATGGAACTAGCATTGATGTATTAATATGGTTTACATTGAGTTATAATATTATATACAATAACATTTATATACTTTCTTTTATCTCTTATGATGTTCTTATACGTTCTAATATGAGTGACAATTAGTTTTATTTATTTAG</ns2:sequence><ns2:name>KY698505.1_Leishmania_braziliensis_strain_MHOM/PE/91/LC1412_clone_LC1412_65_minicircle_kinetoplast,_complete_sequence</ns2:name></ns2:Sequence><ns2:Sequence dsseqid="sq188" id="sq188"><ns2:sequence>TTTAAATGTTGTTATTACGTGTTATTTAGTTTCAATAAAATTTATAAAATCTTTAAAATTAGCTAAAAATAGGGTCCGAATTTTACTCCCCGACATGCCTCTGGGTAGGGGCGTTCTGCGAAATCGCAAAAATGGCATACAGAAACCCCGTTCAAAAATCCCCCAAAATTCGCGTTTTTTGGCCTCCCCGTGCACAATTAGGGGTTGGTGTAATATAGTGGGCCGCGCACCCCGGCTAGAGTTAGAATGCCATGAAATAGGCCTCTTAGAGGCTTTAAAATTAAATTCTAAATTAAATTGACTAATATGCGAATAAAATTTATTATTAAATGAATATTTTAAATTTATTATAAGTTAGCACTAGATTGGTTATATTATTAGATCTATATAGTGATAATATTATTTTTACTATTGATAATTATATTATTTGTATGTAATAGCTTTATATACTAGTGCTAATGGTGTATAATATAGAGTAACGGTATAGTATAGTGTAGTAATGGTCAATAACTAATATATAACTTGTTTTATTCTAATATATAGGCTATCAATACACTATTATAATGATAATACTACATCCTATTACAGTGATAATAAATATTATTTTACTGTTACACTAGATAACACTATACTCTCACTTATATAATAATTTATCAATACTATATTTTTATTTATAACGTTTATACATTTTCTTTGCTAATTACTTGTTCTATTACACGTTAACATAGCTCTATTAGGGCTAATAAATAATT</ns2:sequence><ns2:name>KY698506.1_Leishmania_braziliensis_strain_MHOM/PE/91/LC1412_clone_LC1412_66_minicircle_kinetoplast,_complete_sequence</ns2:name></ns2:Sequence><ns2:Sequence dsseqid="sq190" id="sq190"><ns2:sequence>TTGTTCTCTAAATTAATAATAATAATATTTTTAAAATTAGTGTGTTACTGTGTTTAAAATTTAATAAAATTGCATCAAAATCGTACTCCCCGACATGCCTCTGGGTAGGGGCGTTCTGCGAAAATCGATTTTTGGCATACAGAAACCCCGTTCAAAAAATGCCCAATTTTCACGATTTTTGGCCTCCCCGTGCACAATTAGGGGTTGGTGTAATATAGTGGGCCGCGCTCCCCGGCTCGAGTTAGAAAGTTGGAAAAGTGGCCTCTAAGAGGCTTGATTTTTAATTTTAACACTGAATTGCGATAATAATGATTTAATATTAAATAATGATTAATAAAATTAAATATTTAGAATAATAATAAATTGCTAGTTAATAATTTAATAATATTGTTGATAATCTTTATAATATAATTTACAATACACTAGCTCCATCTATGTTCTATACTAGCATTGGATAATAGTTCTGTGTTAGTAGTAATAGTATGTGTATTGAGATAATACTCTACATATAGAATATTAGTTATATTAGATATAGTAACCCTATGATATCATATAATTATAATTACTCTATACATCGCTATACTACACTATTATGATTACTATTTTATAATTTATTAATTAACTTAGTTATGTGCTATCGATAATAATATTTGATATAGAACTTATATATTTTTATACTTTAATGAACTAGATATAATACTGTGTTACACTAGTGTTATACTGTGCACATTATACATAT</ns2:sequence><ns2:name>KY698507.1_Leishmania_braziliensis_strain_MHOM/PE/91/LC1412_clone_LC1412_67_minicircle_kinetoplast,_complete_sequence</ns2:name></ns2:Sequence><ns2:Sequence dsseqid="sq192" id="sq192"><ns2:sequence>ATGCTAGAGTTAGAGACATAGTTAGATTTAAATTTTAAATTATAAATGTTGTCTATAAAATCATAAAAATCAGCTCCAAATTTTACTCCCCGACATGCCTCTGGGTAGGGGCGTTCTGCGAAATCGCAAAAATGGCATACAGAAACCCCGTTCAAAAATCACCCGAAAATCGCTATTTTTGGCCTCCCCGTGCACAATTAGGGGTTGGTGTAATATAGTGGGCCGCGCACCCCGGCTGGAGTTAGAGTATTGAAAAAGTGGCCTCTAAGGCCTTATAAAATTGGAAATTAAAATGTTTTCAGAATAAATTGTTTTTAAATTATAAATTTGCTTTAAAATAGTTCTGATGTTAGATAATTAATGTTATGCTTACATGTAATATTTATTTTTATTATATTAATTAATTTTATAATTGTGTTGTTATATTTATGACGATAGTGTTCTGTTATATTACTTATATAGCTATACTATGTAGTACGTGGTTAGTATGTAATGAGTAACACTAGATTAGATATATAACATATTCTATATATAACTTGTTACTATCTAGTAATAATACGTGATACTATAGTTTGATAATAGCTATACTTTTTATAATTTTAATAAACTATTTAATATTCAATTATATATTATCTCACTTTAATAAATTTATTTGACTAGTGATTATTATATAGTAATGTTCCGTTCAATTTAGTTATACATAATAAATATATTTTATTTAATGACAATAACATTATCACTACACTGTT</ns2:sequence><ns2:name>KY698508.1_Leishmania_braziliensis_strain_MHOM/PE/91/LC1412_clone_LC1412_68_minicircle_kinetoplast,_complete_sequence</ns2:name></ns2:Sequence><ns2:Sequence dsseqid="sq194" id="sq194"><ns2:sequence>AAATTTAAAAATAAAAATTTAGTAATACACGTTGTTATGATGTTATAATGTTTATAAAATTCGTAAAAATAGGGGTCAAATTTTACTCCCCGACATGCCTCTGGGTAGGGGCGTTCTGCGAAAACCGAAAAATGGCATACAGAAACCCCGTTCAAAAAATCCCCGAAAATCGCTATTTTTGGCCTCCCCGTGCACAATTAGGGGTTGGTGTAATATAGTGGGCCGCGCACTCGGAATTGAGCTAGCTTTGATAAAACTAGGCCTCTTAGAGGCTTGAATTTAGAAATTAACATTGAAATTGGAGATAAATGAAATAAAGCTTAATATAGACTTGTTAATGTTGATTTGAATTAATATTTATTCTAATTATAATTATTTATTAACTTATCTCACACTAGTATTGTTATGCTCATTATACTATATAGTTTTATCTATGTATACTAATTTAATAATATTATAGTACCGGTTAGATACTACTTAGTTATATGCTCGCAGTATTACCAAATAATATCAATTGTAACTAATATTAGATATGTGTAGACTAGTAATACATATAATAACTATAACTCTATCTTACTATTAGCATAACAATATAGTTTGATTCAGTATATAATAATTTTAATGTTAGTATACAATTAGATTCAAATAATAATTAATTAAAGTTTAATAAATATTTTTACTATGATATTAATTGCATTAGAACTTTACATGGCTATCATTACTCGAGATAATACTAATA</ns2:sequence><ns2:name>KY698509.1_Leishmania_braziliensis_strain_MHOM/PE/91/LC1412_clone_LC1412_69_minicircle_kinetoplast,_complete_sequence</ns2:name></ns2:Sequence><ns2:Sequence dsseqid="sq196" id="sq196"><ns2:sequence>AATATAAATTTAAATTATTATTTAATTCGTGTCACATTTTATTATTATGTTTCATTAAATTTTATAAAATTGGGGGAAAATCGTACTCCCCGACATGCCTCTGGGTAGGGGCGTTCTGCGAAAATGGAAAAATGGCATACAGAAACCCCGTTCAAAAAATGCCCGAAAATCGCTATTTTTGGCCTCCCCGTGCACAATTAGGGGTTGGTGTAATATAGTGGGCCGCGCACATCCTCTCGAGTTAGAAACACTAAAAGTAGGCCTCTTAGAGGCTTGGTTTCACAGTTTTAATATTGTTTTGGCATATAATAATTTATTTCTAATTTAGATCTAATTTTTATTTAATATTATTTTTATTATCTAGTTATATGCATGTTTATTTAAATAATAAGCTTGTTATATAATTATTAATTAGTTTATGATGTACTATTATAGTTACGTTATCGATACTGTGTTACATACTATATCTGTGCTACTATGTGTATAATACTATCTATATTACCCTCGTAACTGCTTTGTAACTAATATGTAACATGTAATTTACTAGTTTTATATAGTAACACTCATTATACTTATAAATTTAATTATGATACTATTTGATATAGTTTTATTAGATACACATTAGAATATGATTTAATATTATAAATTTATACTATTACTATTACTCGATTACACCTTATACATAGCTGTTAGTATACTTATGTGTTACTATAATAGCACTGTTATGAGTTTAATTAGTAA</ns2:sequence><ns2:name>KY698510.1_Leishmania_braziliensis_strain_MHOM/PE/91/LC1412_clone_LC1412_70_minicircle_kinetoplast,_complete_sequence</ns2:name></ns2:Sequence><ns2:Sequence dsseqid="sq198" id="sq198"><ns2:sequence>TAATTTTATTAATAAACATTAGTAATACTATTTTAATATTTAGATTATATTTATAAAAATTCACAAAAATGGGGGATAAATTTTACTCCCCGACATGCCTCTGGGTAGGGGCGTTCTGCGAAATCGCAAAAATGGCATACAGAAACCCCGTTCAAAAATCCCCCAAAAATCGCGTTTTTCGGCCTCCCCGTGCACAATTAGGGGTTGGTGTAATATAGTGGGCCGCGCATCCCGGATTGAGCTAGCTTCGATGAAAAGTGGCCTCTAAGGCCTTATAGTTTTATAATTCTGGCTAAATAGAATAATTATTTGAATTATAATTTAAAATTAATATTTGTTCTCTGTTATGCTAATTTATAATACTAGATTAGAACTATTATAGCACTGTATTAGTAATGTTACTAGCTTTGTATGTAGTGATAGATAATAATTATAATTATAGTTTAATATTACTCGTATTAGATAGTGTATAGTTAGTATGATAGTATTAGCCTCATTATAGCTCTAATATACAATATATTCTGTAATTGCTTAGTAATATCACTATAATCTTATAATTGTATACCATAATGATACACTAGCATTGAATAATAATATTTTTAATAGTTAGAGTTGTATGCGTTACGAATTATAATTATTTAATTAATATAACTTTATTATTTATCTTATTACATATCAGTTCTCATTATTACTATGTTATGCTAATGTCTGCACTGAAATTAGTTCTAACATTAAATAAA</ns2:sequence><ns2:name>KY698511.1_Leishmania_braziliensis_strain_MHOM/PE/91/LC1412_clone_LC1412_71_minicircle_kinetoplast,_complete_sequence</ns2:name></ns2:Sequence><ns2:Sequence dsseqid="sq200" id="sq200"><ns2:sequence>AATTGATAATAAAAATATTTATAATAATGTCTGTGTTATGTTTCATTAAAATTTAAAATTCTATAAAATTAGGGTCAAAATCGTACTCCCCGACATGCCTCTGGGTAGGGGCGTTCTGCGAAATTCGATTTTTGGCATACAGAAACCCCGTTCAAAAAATGCCCAATTTTCACGATTTTTGGCCTCCCCGTGCACAATTAGGGGTTGGTGTAATATAGTGGGCCGCGCACCCCGGCTGGAGTTAGGATGTTGGAAAAGTGGCCTCTAAGGCCTTACATTTTTAATTTTCTAGATTTTAAGTTTATTTTAAATATATATTTTCTATAAATTAGATTTTTAGTTTTTATTTGTTTCGAATATTAGCTTGTTAAATTATAATTAATGATTTTATTAAATTAATGTTCTAATACGTGATAAATTAATAAATATAGATGACTATTATCTAATTATTGCTGATATTGAGTGGTTATAATGTTATTGTTATTGTATTATGATATTACTCGAATTTATAGCTTATAACATATATTTATATTAGTTGTGGAGCTAGTTTTATTGATAATAATAGATACTAACACTATTACACTCATTATACTATTATACTATACTTATTAGAACTATATTGTATATAATTGGCGTAACGTTGATGTAATGATATTGTTTATTATATAGTTATTCGATGTAATTAATTATTTAACTTTTATTTATTAATATAGATTTATGCTTCGTGGTTATGATATAAATTAAATTTGA</ns2:sequence><ns2:name>KY698512.1_Leishmania_braziliensis_strain_MHOM/PE/91/LC1412_clone_LC1412_72_minicircle_kinetoplast,_complete_sequence</ns2:name></ns2:Sequence><ns2:Sequence dsseqid="sq202" id="sq202"><ns2:sequence>ATAAAATAATTTTAATTAAATGTTACACTACAGTTTTATAGTAAGGAGTCGAGACATTACCTCATAAAATTGGGGGAAAATCGTACTACCCGACATGCCTCTGGGTAGGGGCGTTCTGCGAAATCGCAAAAATGGCATACAGAAACCCCGTTCAAAAATTGACCAAAAATCGCATTTTTCGGCCTCCCCGTGCACAATTAGGGGTTGGTGTAATATAGTGGGCCGCGCATCCCGGTTCGAGTTAGAAACATGAAAAAGTGGCCTCTAAGAGGCTTATATTTTCGTTTTAAGGTTGAATTCGAAATAAATTAATTTTTAACTTTAAATTGAACTAATATTGCGCTGTTATAGTTGTTAATATTTATTTTGATTTAATATAATTATATATTTCAAATTAGTTCTAATATTAGCTTTGAATACGTGACAATAATTAGTTTAATGATTAACTATAATAATTTAGTTTAATTACTCGTATAACATTGAATAGATAGAGTCATTACCCGATATTACTAGAATAACTAATATATATGTTATATTACACTAGATATTAACTCATCTATACTATTAACTTTAATGATATAAACGTGGCATAATATTATAATTATTATAGTATTTATTAATTTATATTTTTATATTTTCTTAATTACTCTCGCTATTATTTGTGATCACTAGTTTATACTTTTATTAAAATACTAATTAATAAATTTTACTAATATGCACTATATAAGTTTAATGTTAGCGACGATGA</ns2:sequence><ns2:name>KY698513.1_Leishmania_braziliensis_strain_MHOM/PE/91/LC1412_clone_LC1412_73_minicircle_kinetoplast,_complete_sequence</ns2:name></ns2:Sequence><ns2:Sequence dsseqid="sq204" id="sq204"><ns2:sequence>TTAGCACTGATTAGATAAAATAGTTTAACTAGTGTTATGAGTAACAATACTCTTCAATAATTATTAAAAAATGACATAAAATTTTACTCCCCGACATGCCTCTGGGTAGGGGCGTTCTGCGAAAACCGAAAAATGGCATACAGAAACCCCGTTCAAAAATCCCCCAAAATTCGCGTTTTTTGGCCTCCCGTGCACAATTAGGGGTTGGTGTAATATAGTGGGCCGCGCACTCTGGATTGGGCTAGCTCGTGCAAAAGTAGGCCTCTTAGAGGCTTGTTTTTATCAAATTAAACTTTTATTGAGAATATATTTATTTTTGATATTAAATTAGCTAAACTATGTTATTATCTTGCTCCGTTACTAATTGTTATATTATTTTATTTATAATTAAATTTAAACTGTACATATATTTATAAAATTATTATATTACTTGTATGATATCGTATATAAGCTGTTCATTGAATAGATAATGTTAGTGTATATAGTATGGTTAGTGTTATATGTATACTCTAATATTAATATATATTGCCTTTTGTTCTATATTAGGCTAGTTTATAGTTATTATCTTAGTTTTAATAAATTTAATACATACTATAATTAACTATTATATTTTATTATTTGAATAGACTAGTGATATACATTATAATATACTTTGCTATACACATAAATATTTATTATACTAATGCTTTACACTTGTATGGTTACTAATAACGTTACTAAATTATACACTATAGTTTAGCTAGTAATACA</ns2:sequence><ns2:name>KY698514.1_Leishmania_braziliensis_strain_MHOM/PE/91/LC1412_clone_LC1412_74_minicircle_kinetoplast,_complete_sequence</ns2:name></ns2:Sequence><ns2:Sequence dsseqid="sq206" id="sq206"><ns2:sequence>GTTAATCTATTTGAGATAATGTTATTAGTGTGCTACATGTTTTTATAATTTTCAAAAATATACTAAAATTCGCGACAAAATCGTACTACCCGACATGCCTCTGGGTAGGGGCGTTCTGCGAAAACCGAAAAATGGCATACAGAAACCCCGTTCAAAAAATGCCCGAAAATCGCTATTTTTGGCCTCCCCGTGCACAATTAGGGGTTGGTGTAATATAGTGGGCCGCGCACCCCGACTCGAGTTAGAACACGTGAAACTAGGCCTCTTAGAGGCTTGATTTTTAAATTTTAAATATTTTTAACTTTAAATATAAATTTCTAACTTAATAAAATTAATTCGCTACTATTATGCTGGATATAGATGATGTTTGATTAGAATATAAAGTTGTATATCGATTTAATATTATATTTTATTTTTATATAATTTAATAATAATATGCTAGTTCTATTATTTTATAACAATACGTGACTATGATGTAGTATGGTGTTAGAACTGTGATTAGAATAGAATATATATTAATTGTAATTGATATTAGTGCATTACTATTAGTATTACTATCAATAATGTTACTAACGCTGTACTATGATGATACTATATATTTGATAAAATTATTATTGCTCTATTGATACTAATTAATTATATGTATTATATCTCTAACATTTATTTACTCATTGGCTTACATCATAGTTATTATTAATATTGATTATTACAATTTAATGTATGATTAGAAAAATATTATA</ns2:sequence><ns2:name>KY698515.1_Leishmania_braziliensis_strain_MHOM/PE/91/LC1412_clone_LC1412_75_minicircle_kinetoplast,_complete_sequence</ns2:name></ns2:Sequence><ns2:Sequence dsseqid="sq208" id="sq208"><ns2:sequence>TACTAGTGTGTTATGCGTGTAACATTATATTTTAAATTTATTTTTCATTTTAATAAAATTAGCTAAAATTGGGGGTCAAATTTTACTCCCCGACATGCCTCTGGGTAGGGGCGTTCTGCGAAAACCGAAAAATGGCATACAGAAACCCCGTTCAAAAATCCCCCAAAATTCGCGTTTTTTGGCCTCCCCGTGCACAATTAGGGGTTGGTGTAATATAGTGGGCCGCGCACATCCGGCAGAGCTAGAACTCGTGGAACTAGGCCTCTTAGAGGCTTGAAAATTGAATTCTAACTTTTACTAATTTAAATTTAATATTTGATTAATATATTTTAATTGTTACACTCTATTATAAATGTTCTCGCTAGTTCTATATATGTTCATTGTTAGTTATATTGATTATAGTAATTATTGTATGCATATGTTCGTAATCATTTAATTATATGTGCTCTCTATTAGATGTCTACTCAGTGCATTATATAGTATACTCCTTACCTAAGGAGTCCCACATAACTAATATTAATATTAGTTTGGTGGGTATTACCCTCATTATACATTGAATTGAATAAAATTATAAATACTAATAAGAACTATATTATAACTAATGATGTTACGTATATGTGCAGAGATAGAATTATATATAAATGATAGACATAATAAGTTTAATGTTAATTAATATAATATTATTACTCTAACATGTCTTATACAAGCTATCATCGTTGTTACTAGTTTTATTTAATGTGA</ns2:sequence><ns2:name>KY698516.1_Leishmania_braziliensis_strain_MHOM/PE/91/LC1412_clone_LC1412_76_minicircle_kinetoplast,_complete_sequence</ns2:name></ns2:Sequence><ns2:Sequence dsseqid="sq210" id="sq210"><ns2:sequence>AAATAATAAGATAAGATTAGTGTTACGCTGTAGATAAATATTTAATTCTTTTTTATAATTTCTTAAAATTAGCTCCAAAATCGTACTCCCCGACATGCCTCTGGGTAGGGGCGTTCTGCGAAATCGCAAAAATGGCATACAGAAACCCCGTTCAAAAATCCCCCAAAATTCGCGTTTTTTGGCCTCCCCGTGCACAATTAGGGGTTGGTGTAATATAGTGGGCCGCGCACATTCTCCCGAGCTAGGATGCCTCATTATAGGCCTCTTAGAGGCTTGTTTTATTGAATTCTAAAATTTAAACTTATTATTGCCATCTAAACTAGCTAATTTTATTTTTTATTTTAAATTTATAATCAACGTTGTTATGCTCAATAAGATAATAATTATTTTTATAATATTTAGATAATATGTAGTTTATATTTTAATAATTTTATTTATTACTTATTAGTTCTACTATACTCGTAACATTAGCTCATCATTACTATATAATCACAGGGTTACTAGTACATATTAGTTACAAGTTATATTACGCTATATTAGTAATGTCTTAGTAACACTATAATTAACTTTATTGAAACTTATAATATTATAAATTGAATACATATTATTGAATTAATAGTTTGATAATTATATTTAATATTTTATAAATTTTTATTACTAGTCTTTGCTGCTAACTATATTACTATGATGGAACTAATATTATTGCTAATGTATTACTATTATATAAGCTAGAGACATGAT</ns2:sequence><ns2:name>KY698517.1_Leishmania_braziliensis_strain_MHOM/PE/91/LC1412_clone_LC1412_77_minicircle_kinetoplast,_complete_sequence</ns2:name></ns2:Sequence><ns2:Sequence dsseqid="sq212" id="sq212"><ns2:sequence>TAGCTAAGTTGTAATGTGATTGATAATAAAAATTATAATTTTGTTTTCAGTGATAAATTAGCTCGAAAATGGGGGTAGAATTTTACTCCCCGACATGCCTCTGGGTAGGGGCGTTCTGCGAAATCGCAAAAATGGCATACAGAAACCCCGTTCAAAAATCCCCCAAAATTCGCGTTTTTTGGCCTCCCCGTGCACAATTAGGGGTTGGTGTAATATAGTGGGCCGTGCACTCTGGTTTGAGCTAGCATTGACTGAAACAGGCCTCTAAGGAGCCATATTTTATAATTCTACGCGTATTACGTTATGTTTTTGATTAATATGATTTAATAATTAATTTTTTATTAATTTTGTTTTATACGTGACTTATTAGTGTTATCATATTTTAATTTTATAATAGTTCTCGCTTGCGATGTTATTTGTAATGAGTTTATTTATTTGATTTGATAAAATTATATAACATTATCTATATCGTTACTATTAGATACTATTACGTCGCTATCATTAGATAATATCAAAATATATTAGTTATATTCTATATTGTAGCACTATTTTACTAATTTACTATGATTATAGCTAGAGACACTAACATTAATAACTTTATATTATACCATTGCATTACGTTGTTAATAATTATGATAAACAAATAAATTTACTTTTAATTTTACATTTAATAATTTAATTAATTTAGTTTTTAATTTATTCTCTTATAGTTATGCGTTAGATATACTAGTTAATAAATAAATATTACTGC</ns2:sequence><ns2:name>KY698518.1_Leishmania_braziliensis_strain_MHOM/PE/91/LC1412_clone_LC1412_78_minicircle_kinetoplast,_complete_sequence</ns2:name></ns2:Sequence><ns2:Sequence dsseqid="sq214" id="sq214"><ns2:sequence>CTAATACATTTACTAACGTTGTTATGCTATCTTAGAAATATAATTTTAAATTATAAAAATGTTATAAAATCAGCTCCAAATTTTACTCCCCGACATGCCTCTGGGTAGGGGCGTTCTGCGAAATCGCAAAAATGGCATACAGAAACCCCGTTCAAAAATCCCCCAAAATTCGCGTTTTTTGGCCTCCCCGTGCACAATTAGGGGTTGGTGTAATATAGTGGGCCGCGCACATTCTCCCGAGCTAGGATGCCTCATTATAGGCCTCTTAGAGGCTTCTTTTTAGAATTTTAATATTTTATTTGGTGTTTTAATATTTAAATTGAGATTTGCATTGAATTAAATAATTTTATAAATAGAGTTTTTATAATATTAGAATGTAATAAATGTTTATGCTAGTTTGGATAATAGTATACTTATTAGTTCAATGTTATATTTATTTAATAATAATTTTATATATCAGCACTGTTATACGTGTATAGTTAGATAATACTGAGTCATTACTAAATACTAGCAATTAATATATAAGTTATTCTATATATGTACTATTATACGTTACTATACTTTAATAATGCTATACTCTAACTTTATTACTACTAAGATACTTATATAAACTAGATTAATTAAATTGTATTATAATTGTTTTATTAATAGTATGATATTACTTTAACATTTTATTAATTTTCTTTTACGTGAACTATATCCAGTCTTATGTGTTACTAATTATAGCTAAATAATATTACTATTAAGTGCA</ns2:sequence><ns2:name>KY698519.1_Leishmania_braziliensis_strain_MHOM/PE/91/LC1412_clone_LC1412_79_minicircle_kinetoplast,_complete_sequence</ns2:name></ns2:Sequence><ns2:Sequence dsseqid="sq216" id="sq216"><ns2:sequence>AATAGTTTTAAATTTAAAATTAATAATTAGATTAGACACTGTGTTATATTGTCAATAATTATCAAAAAATTAGCTCCGAATTTTACTCCCCGACATGCCTCTGGGTAGGGGCGTTCTGCGAAATCGCATTTTTGGCATACAGAAACCCCGTTCAAAAATTCACGAAAAATGCCATTTTTTGGCCTCCCCGTGCACAATTAGGGGTTGGTGTAATATAGTGGGCCGCGCACTCTCGCTGAGGTTAGGATGTGTGGAATATGGCCTCTTAGAGGCTTAGTTTGCATCGATCTAGCTAAAATTGGTTTTAATATTGATTTTGAATATAAATTTTAATATAACTTTATTTTTATTCTATGTTGTCGCTAATTAGAACTATTTAGTTAGAATAATGATAAATATAATTAATGTGTTCTATATTTAATAGTTTATTTATATATTTTAAATTATTATGTTTTAGTATAATTAGTGATGTATTATAAGTATTACTAGGTATTAGCTCAAAATCATAGAATAAAGCAATATATAACTAATATCTAGGGTAATAGAGTACTATATAATGTTACTATTATTGAATACTATATAGACTATAACAATGCACTACTATAGATATTATTATTAAATAGTTTGATTAGAGTTATTATATGTAAGTTTAATTTTAATTTATTTAATTTTACTTTTTATGATAACGATTGCATACACATTAGAACGTTACTAGCATTGTTACTAGTGATTAGATGTAAT</ns2:sequence><ns2:name>KY698520.1_Leishmania_braziliensis_strain_MHOM/PE/91/LC1412_clone_LC1412_80_minicircle_kinetoplast,_complete_sequence</ns2:name></ns2:Sequence><ns2:Sequence dsseqid="sq218" id="sq218"><ns2:sequence>TAGTTTATAAATTTGTGATAATGCATGTTAATATCTTGCCTAAGGAGTCGACTCCTTACCCCGCAAAAATGGGGGCAAAATCGTACTACCCGACATGCCTCTGGGTAGGGGCGTTCTGCGAAAACCGAATTTTGGCATACAGAAACCCCGTTCAAAAATCCTCGAAAAATCGCTATTTTTGGCCTCCCCGTGCACAATTAGGGGTTGGTGTAATATAGTGGGCCGCGCACCCCGGCTCGAGTTAGGATGCTGCAAAAGTGGCCTCTAAGGCCTTATAAAATTTAAAATTGAACTGTTATGGTTGTTTTCGAATTAAATTCTAATTAAACTTATTTTTATAAATATATTCGCGTTGTTACTAGTAATATGTCGCTAATGTTGAACTAGTTTATTATAATAGCGTTGTAATGTAGTTTAATTGTTATATTTTAATACAGTTTAATAATATTATTACTATCAGTGTTCTATATCTATTCATTACACGTTAGCTCTAATACTATCTATTCTAATATAACTGCAATATATATTATAGTACTATTATGAGTGTATTATTATGATTATACGTGAACATAGACTATACTATACTAACTATAATGCTATTACCACGCTATACATTGAATATAAATTATAAAATAGAATTATACTTTGTTATTGATGTAATAATACATTTAAATTTATTTTACTTTTTCTTTTCTATTCATTTATTACTATTGCCTCATCTATCACTATTTTATTTTTATT</ns2:sequence><ns2:name>KY698521.1_Leishmania_braziliensis_strain_MHOM/PE/91/LC1412_clone_LC1412_81_minicircle_kinetoplast,_complete_sequence</ns2:name></ns2:Sequence><ns2:Sequence dsseqid="sq220" id="sq220"><ns2:sequence>TTTGTTCTCTAATGTGTTATGCGCATAAGTGATAATTATTTTTTATAATTTTATAAATTTTAATAAAAATGGGGCTAGAATTTTACTCCCCGACATGCCTCTGGGTAGGGGCGTTCTGCGAAATCGCAAAAATGGCATACAGAAACCCCGTTCAAAAATTGCCCGAAAATCGTGTTTTTTGGCCTCCCCGTGCACAATTAGGGGTTGGTGTAATATAGTGTGGGGTGCGCTCAGATTTAGGCTAGCTCCTCGTGAAATAGGCCTCTTAGAGGCTTCATTTTTAATTTTAAACTTTTTCTAACTTATAATTGTGATCTAAATGTTAATATATTTTATTTTTAATAATTAGTTCTAATTTTGATTTAATATAGCAGCACTGATTAGTAATTTTATTATTACACTATGCTAGTTCTAACTATTGATCTACTATTTAATAAAATGATATTATATACTATTAGATAACGTTATAGTCTATGCATTGGATGTATTAGATACTAGCTCATTACTACGATATTCTAATATAAATAGCAATTACAGTTATATTACGTGGTTATAATTATAATTTTACTGATAATACTATAAACATACTCGCTAGCGATATTAACTTAGTATACTATAGTGCATTAGTAAGTAATAGTAATAGATACATAAATATAATTTTATTAGTGTTACTAGAGCATAACTATACATTAAACTTTTATCTAATAACTTTAATCATCAGTGCAATAATATTAACTCAATTAGAAATAAA</ns2:sequence><ns2:name>KY698522.1_Leishmania_braziliensis_strain_MHOM/PE/91/LC1412_clone_LC1412_82_minicircle_kinetoplast,_complete_sequence</ns2:name></ns2:Sequence><ns2:Sequence dsseqid="sq222" id="sq222"><ns2:sequence>AAAATTGATAATAATAAAAATAATTTTACTGTGTTACGATGTTGTTATTGTCTATAAAATATTAAAAAATTAGCTCCAATTCGTACTCCCCGACATGCCTCTGGGTAGGGGCGTTCTGCGAAAACGCATTTTTGGCATACAGAAACCCCGTTCAAAAATTCACGAAAAATGCCATTTTTTGGCCTCCCCGTGCACAATTAGGGGTTGGTGTAATATAGTGGGCCGCGCACTCCAGCTCGAGTTAGATTGACATGAAACTGGCCTCTAAGGCCTTATAATTTTAAATTCTAGGTGAATTATGGTTGTTTTTGAATTTAGCAATTAATAATTAATTTTAGAACTATGATTAGCGCTGTATTAGAATGATTAGTGATATTTAATAAATTAGTTTGGTTTAGTAATATTTAAATTAAATAAAATAGTTTTAATAGTTTTATTACTATATCATTATTATTGAACTAGCCATGTTATAACTATAGTGGTAATGGTGTATTATTATCTAAAACTCGTAACATATAACATATATTAATATATATTGTGGCTATTATGGTTATTATAGTATTAGACTTAAATAAATTTATTAACTTTAACTTAACATTACTCTATCTTGCTATATTATATGATATCGCTTCATTGATAAATATATTTTGTTTTACTTTATATTTTAGTTACCATGTATTAGATTTATTTAAATTAGATTTTATAAATTGACTGGTTATTGTGCTGATTAGAATAATAAAATTAAAAT</ns2:sequence><ns2:name>KY698523.1_Leishmania_braziliensis_strain_MHOM/PE/91/LC1412_clone_LC1412_83_minicircle_kinetoplast,_complete_sequence</ns2:name></ns2:Sequence><ns2:Sequence dsseqid="sq224" id="sq224"><ns2:sequence>TGATATGAGTAAATAATATTTTAAATAAATTTATTTTAATTGCATTACTCGTTCATAAAATCATAAAAATGGGGGTAGAATTTTACTCCCCGACATGCCTCTGGGTAGGGGCGTTCTGCGAAAACCGAAAAATGGCATACAGAAACCCCGTTCAAAAATCCTCGAAAAATCGCTATTTTTGGCCTCCCCGTGCACAATTAGGGGTTGGTGTAATATAGTGGGCCGCACACTCTGGATTGAGCTAGGATGTATAAAAATAGGCCTCTTAGAGGCTTGATTATTATGAATTAAGATTGAACTGAATTAATATTTATTTTAAACTAATATTTGCTATCTCACTGTTCTAATATCTTTACTAGTGGCATACATTTAATTAAAACTATAATATAATAATTTAATTGTATAGTGTTATGTGTTAATTAGTAATATTAATTTTTATACTATCTATATTATAATGTATAGTTCCGTTCAGTGTATTACATAGTTAGCCTCGTATTAGGATAATATAGAATAACTTATTCTGTAATTGCTCTATATTGGAACTATTTTAGTAATACTTAGTAACACTGGGTAATACACGATAATATACATAGTTTAATCTTATTATATAATGTTATCTCACTTTATACTAATATGTTCTCTAATGTTAGATTAATTAATTTTAATAATATTACTAATACACTATCTTTATTAATTCTATGTTCTCTGCATTTTAACTTTATTAGTGCTGTATTAGCTTG</ns2:sequence><ns2:name>KY698524.1_Leishmania_braziliensis_strain_MHOM/PE/91/LC1412_clone_LC1412_84_minicircle_kinetoplast,_complete_sequence</ns2:name></ns2:Sequence><ns2:Sequence dsseqid="sq226" id="sq226"><ns2:sequence>TAATGTTAAACTATAATGTTAGTAATACGCTGTGTTATGCTCGATTAGAATTTATAATTTTATTAAAAATGGGGTCTAAATTTTACTCCCCGACATGCCTCTGGGTAGGGGCGTTCTGCGAAATCGCAAAAATGGCATACAGAAACCCCGTTCAAAAAATGCCCGAAAATCGCTATTTTTGGCCTCCCCGTGCACAATTAGGGGTTGGTGTAATATAGTGGGCCGCGCACCCCGGCTTGAGCTAGAGACACATAAAAGTGGCCTCTAAGAGGCTTGAATTGTCGCGTTACAGTTAATTTAGATTTATAATTTTATTTTTATATTTAATCTTAATTATTAACTTGATTACATGCTAACGTTGATAAATAAATAATATAATTTGATAAACTAGTGTTGTATTAGAATGTATGTTATTGAATATTATTATAAACTATTATATATTTTAAAATTACTACTATTCATCGCGCTATTACTAGATTAGAGTCATTACTAGAATAATATAAATAGCAATTAGTAACCCTGTATAATACTATGTCTAACGTTATACTATTAGCTCAAACTATACTCTAATATTACATTCAATTATATAATTTTAATTAAATAGTTTTATTATATTTAGTTGATATGTAATCTTAATTATACAATACTCTTTTCACTCATCATTATAATTTTATTTAATAAATATTATTCTATGTTAGAGCTAATTAGA</ns2:sequence><ns2:name>KY698525.1_Leishmania_braziliensis_strain_MHOM/PE/91/LC1412_clone_LC1412_85_minicircle_kinetoplast,_complete_sequence</ns2:name></ns2:Sequence><ns2:Sequence dsseqid="sq228" id="sq228"><ns2:sequence>CTAATAGAACAAAATAAGTTTAATAAATTTTTATAAAATTACATTACACCTGTGTTACATCTCGAAAAATCCTCATAAAATCGTACTACCCGACATGCCTCTGGGTAGGGGCGTTCTGCGAAAATCGATTTTTGGCATACAGAAACCCCGTTCAAAAATCCCCCAAAATTCGCGTTTTTTGGCCTCCCCGTGCACAATTAGGGGTTGGTGTAATATAGTGGGCCGCGCACTCCAGCTCGAGCTAGGATCATTAAAATGTGGCCTCTTAGAGGCTTAAATTTACGAAATTAAATTGTTTTGCGATAAATAGACTTTAATGTTAAAATTGAATTAATATTTTATTAGTTTTGATAATTATAATGATTATTAGCTTTAACTAGTTTTATTTTTATTTTATAATATTTAATTTGATTAATTATGGTTATGATAACATTAATTATATAGTTACTAATTTTATCTTAATTATAGACAATGGTTAGTGCTATTATTGAGTGGTTACCAGGTATTACTAGAATATATTAATATATAAGTTATATTAGTGTAATATGAGCATAATAATACTAGTTTTATAAAGTTAATAGATACTATAATTAAACTACTCTATCACTAGCTTTGTAATTAGTAACATTGATGTGCACTGATAATAGTAACAATTAATTTATTAAAATAATATTACTAGCATACATATATAACACTATTTATATTATTTTAGTTTGATAATAGTTCTAATACGTTGCTAACTAGTTTA</ns2:sequence><ns2:name>KY698526.1_Leishmania_braziliensis_strain_MHOM/PE/91/LC1412_clone_LC1412_86_minicircle_kinetoplast,_complete_sequence</ns2:name></ns2:Sequence><ns2:Sequence dsseqid="sq230" id="sq230"><ns2:sequence>AATAATAATTTGTTAATAGGGTTACATTATTGATTTTAATTTTTATAATTTGCAAATAATTCGTAAAATTGGGGTCTAAAATTTACTCCCCGACATGCCTCTGGGTAGGGGCGTTCTGCGAAAATGGAAAAATGGCATACAGAAACCCCGTTCAAAAAATGCCCGAAAATCGCTATTTTTGGCCTCCCCGTGCACAATTAGGGGTTGGTGTAATATAGTCGGCCGCGCACTCCCCCGCTGGGTTAGGAATGCATAAAGTAGGCCTCTAAGAGGCTTGTTTTTATCTTTTGAGTTTAAAATTGAATGTTATTTGTTTTTAAATTAATAATACAGATTTAAATTTATTATTAGAACTACTTGTTACATAATTTTAATAATATGCAATACTAGTAATGATTAGTAACAGTTAGTTTATAATTATTATATTAATAGTTTGTAATACATAGTTAATTAGTATACTTATCTATATAGTGATAATGTAGTATTGGTTAGAATACATATAAACTATAGAATAACTTATTCTGTAATTGCTCTAATATGATACTAATTTAGTAACAATCTATAATACTAACCTATACTAACTCAGAACTATATAGAACACTATGTAATGTACTGATGAGTAACAATAATAATATATTTATAATTAATTAATAATTTATTGATAGTAATACTATTAGTATATCATCTTTATTAACTTTGTATTCTCTGCATTTAGTTTAATTAACGTTACATTAATAGCTA</ns2:sequence><ns2:name>KY698527.1_Leishmania_braziliensis_strain_MHOM/PE/91/LC1412_clone_LC1412_87_minicircle_kinetoplast,_complete_sequence</ns2:name></ns2:Sequence><ns2:Sequence dsseqid="sq232" id="sq232"><ns2:sequence>GTAATACTAGTTAATATAGTTTTAAATTTAGACAAAATAATTTTATCACATTATTAAATTCTTCAAAAATCTCGATAAAATCGTACTACCCGACATGCCTCTGGGTAGGGGCGTTCTGCGAAAACCGAAAAATGGCATACAGAAACCCCGTTCAAAAATCCCCCAAAATTCGCTATTTTTGGCCTCCCCGTGCACAATTAGGGGTTGGTGTAATATAGTGGGCCGCGCACCCCGGCTTGAGCTAGCTCGATGAAAAATAGGCCTCTTAGAGGCTTGTTTATCGCGTTTTAAATATTTTCTCTAAATAAACTCTTATATTACATTTAAATCACACTTTTATTATTTCTAATATGTTCTCTATTAGTAATATTGCTAGTTCTTTGCTATACAGTTTTAATTAGTATGATATTAGATTATAAATTATTATTTTAATTGTTATTATATTATTTTTATCTATTTTATTAGATTATGATATAGCGTTGTAATGTTATGGATAATATCAAAAATATGGCTAATAATTGCTTTTATAACTAATATATTCTAGTATTTTACTAGTTTTGAGCTATAATGTAATGATATTATAATAACTAACGATAACTATACTTTTATATACTAGTGTTATTAGAACTAATAGATTTAATGTTTGTTACTAATAATATTACATATACTATTACTCGATTATACTCTATGCACAGTTGTTAGTATACTTAGTGATAATATAGTAATGATATAGTTTTAATTATTAGTAACATAAACTTTG</ns2:sequence><ns2:name>KY698528.1_Leishmania_braziliensis_strain_MHOM/PE/91/LC1412_clone_LC1412_88_minicircle_kinetoplast,_complete_sequence</ns2:name></ns2:Sequence><ns2:Sequence dsseqid="sq234" id="sq234"><ns2:sequence>AAATTAAATTTAAATTATTGTCTAACATTAACGCTGTTACGTCATTATAAATTTTAAAAATTAATAAAATTCGTCAAAATTCGTACTACCCGACATGCCTCTGGGTAGGGGCGTTCTGCGAAATTCGATTTTTGGCATACAGAAACCCCGTTCAAAAATAGGCCATTTTTCGCGTTTTTCGGCCTCCCCGTGCACAATTAGGGGTTGGTGTAATATAGTGGGCCGCGCTCCCCGGCTGGAGTTAGAATGCCATGAAATAGGCCTCTAAGAGGCTTGAATTTATGAAATTAAAATTATTTTGCTTTATAACATTTAAAGTTGATTTATTATTTAATTTTATTTTGTTATCTACTATATTGACTTGTGTTATACTAGTTTAGTTCTGTAATACACTAGTTATGGTAATAGTATTAGTGATAGTGTGGTAATATGTAGTTTTAAATATAATTATACTCTATTCACTATGACAGTACTATTATGTCAATGATAATACCTAAACTAGCTCCATAACTGCTTTGTAACTAATATATAATATGAATTTTACTAGTATTATACATTATAGACTATCTTGAATATAAACTTAATGACACTAGTAATGAATATAATAATTATTGAATGTTACATTGAAATTAATAATTACTCTAATTATAAAATAATACTATTACTTGATTATATCTCATACATAGCTGTTAGTATACTGTTACGTTACTAATGTAGCACTAATGAGAACATAATTAGTAA</ns2:sequence><ns2:name>KY698529.1_Leishmania_braziliensis_strain_MHOM/PE/91/LC1412_clone_LC1412_89_minicircle_kinetoplast,_complete_sequence</ns2:name></ns2:Sequence><ns2:Sequence dsseqid="sq236" id="sq236"><ns2:sequence>ATTTAATTTTAATTTAGTTTGTTATGTGGTAAATGTTTTTCAAAATAATATTTATAAATTTCGATAAAATGGGGGATAAATTTTACTCCCCGACATGCCTCTGGGTAGGGGCGTTCTGCGAAATCGCAAAAATGGCATACAGAAACCCCGTTCAAAAATCCTCGAAAAATCGCTATTTTTGGCCTCCCCGTGCACAATTAGGGGTTGGTGTAATATAGTGGGCCGCGCACTCTCGCTGAGGTTAGACAATGATAAAAGTGGCCTCTTAGAGGCTTGTTTTTATGAATTTGAATTGAAACTAGGCTGTAATGAATTTAATATGTTATCGCTATTATAAACTTTGATTTGAACTGGTATTTTATATTTATTAATAATGATTAGTTCTATTGTAGTATATAAATTAATTTTATTGTTATTAAATCTATACAGTTCTATTACTATAACGATAATAGTTTTATAATTTAGATTATGATAGTGCATTACAGTGTATATCATTGATAATATGCTCTAACTGCTTTGTAATTGCTTTTATAATACTATTTTAGTAATACTAACGTTATGACTATCATTTTAATAACTTTCAATATTACTATTACTATTACTTATATAATTCATATACGTTACTAACATAGAACAATACTAGTTCTAATATAAATATATTTTTTGTTCTAATTATATTAACTCTTACGTGGATACTATTACATTACTGTTTATTGATATTTTATTTTCAATGATACGTAACA</ns2:sequence><ns2:name>KY698530.1_Leishmania_braziliensis_strain_MHOM/PE/91/LC1412_clone_LC1412_90_minicircle_kinetoplast,_complete_sequence</ns2:name></ns2:Sequence><ns2:Sequence dsseqid="sq238" id="sq238"><ns2:sequence>TAATTTTATTAATAAACATTAGTAATACTATTTTAATATTTAGATTATATTTATAAAAATTCACAAAAATGGGGGATAAATTTTACTCCCCGACATGCCTCTGGGTAGGGGCGTTCTGCGAAATCGCAAAAATGGCATACAGAAACCCCGTTCAAAAATTGACCAAAAATCGCATTTTTCGGCCTCCCCGTGCACAATTAGGGGTTGGTGTAATATAGTGGGGCGCGCATCCCGGATTGAGCTAGCTTCGATGGAAAGTGGCCTCTAAGGCCTTATAGTTTTATAATTCTGGCTAAATAGAATAATTATTTGAATTATAATTTAAAATTAATATTTGTTCTCTGTTATGCTAGTTTATAATACTAGATTAGAACTATTATAGCACTGTATTAGTAATGTTACTAGCTTTGTATGTAGTGATAGATAATAATTATAATTATAGTTTAATATTACTCGTATTAGATAGTGTATAGTTAGTATGATAGTATTAGCCTCATTATAGCTCTAATATACAATATATTCTGTAATTGCTTAGTAATATCACTATAATCTTATAATTGTATACCATAATGATACACTATCATTGAATAATAATATTTTTAATAGTTAGAGTTGTATGCGTTACGAATTATAATTATTTAATTAATATAACTTTATTATTTATCTTATTACATATCAGTTCTCATTATTACTATATTATGCTAATGTCTGCACTGAAATTAGTTCTAACATTAAATAAA</ns2:sequence><ns2:name>KY698531.1_Leishmania_braziliensis_strain_MHOM/PE/00/LH699_clone_LH699_1_minicircle_kinetoplast,_complete_sequence</ns2:name></ns2:Sequence><ns2:Sequence dsseqid="sq240" id="sq240"><ns2:sequence>TATAAATAAAAATAATTTTATATATTGACTAGTAATGTTATGTGATAAATATTTAAATGATAGCAAAATTAGGGTCAAAATCGTACTCCCCGACATGCCTCTGGGTAGGGGCGTTCTGCGAAAACCGAAAAATGGCATACAGAAACCCCGTTCAAAAATTGCCCGAAAATCGCGTTTTTTGGCCTCCCCGTGCACAATTAGGGGTTGGTGTAATATAGTGGGCCGCGCACATCCTCTCGAGCTAGAAGACCATAAAAGTGGCCTCTTAGAGGCTTGATTATTGAGTTTTAAATTTTTATTCGATGATAATATAATTTTATATTTAAACTAGTCTATTAACTTGTCTATTGTTGCTATTTAATTGATGATAACTAAATTTAATAATAGATTAGAATATTAATTTTGTGTTAATGATATTTAATATTAATAATTTAATAATTTAAGTTTATCAATGATTATCTATAATATTAGCTCTGGTTATCATACATTATTGTGGTATTAGGATTATATCAATTTAATATGACTTCTAATTGCTTTTATATTAGTATTTTAATAGTTTTATCATTATAGAATTAATATAATTAGTAACTCATTATGATACTATGATTATCGCTATTATATTATTATAATTTGGCTATACATGTTTCTATATAGTTAATATATTTATTTCTTTTACTTGTGATCATTATACAATGCATGTTACACTATAGTAGATAAAATTTAATATTACACTTGTATGCTGATTAGTAGATTAATAGTT</ns2:sequence><ns2:name>KY698532.1_Leishmania_braziliensis_strain_MHOM/PE/00/LH699_clone_LH699_2_minicircle_kinetoplast,_complete_sequence</ns2:name></ns2:Sequence><ns2:Sequence dsseqid="sq242" id="sq242"><ns2:sequence>TAGCTTATAAATTTGTGATAATGCATGTTAATATCTTGCCTAAGGAGTCGACTCCTTACCCCGCAAAAATGGGGGCAAAATCGTACTACCCGACATGCCTCTGGGTAGGGGCGTTCTGCGAAATTCGAAAAATGGCATACAGAAACCCCGTTCAAAAATCCTCGAAAAATCGCTATTTTTGGCCTCCCCGTGCACAATTAGGGGTTGGTGTAATATAGTGGGCCGCGCACCCCGGCTCGAGTTAGGATGCTGCAAAAGTGGCCTCTAAGGCCTTATAAAATTTAAAATTGAACTATTATGGTTGTTTTCGAATTAAATTCTAATTAAACTTATTTTTATAAATATATTCGCGTTGTTACTAGTAATATGTCGCTAATGTTGAACTAGTTTATTATAATAGTGATGTAATGTAGTTTAATTGTTATATTTTAATACAGTTTAATAATATTATTACTATCAGTGTTCTATATCTATTCATTACACGTTAGCTCTAATACTATCTATTCTAATATAACTGCAATATATATTATAGTACTATTATGAGTGTATTATTATGATTATACGTGAACATAGACTATACTATACTAACTATAATGCTATTACCACGCTATACATTGAATATAAATTATAAAATAGAATTATACTTTGTTATTGATGTAATAATACATTTAAATTTATTTTACTTTTTCTTTTCTATTCATTTATTACTATTGCCTCATCTATCACTATTTTATTTTTATT</ns2:sequence><ns2:name>KY698533.1_Leishmania_braziliensis_strain_MHOM/PE/00/LH699_clone_LH699_3_minicircle_kinetoplast,_complete_sequence</ns2:name></ns2:Sequence><ns2:Sequence dsseqid="sq244" id="sq244"><ns2:sequence>TAAAATTAAAAATAAAGTTTAATTATTATTTGATAATGATATTTATGATTGTCAATAAAATTCTAAAAATAGCTCCAAAATCGTACTCCCCGACATGCCTCTGGGTAGGGGCGTTCTGCGAAATCGCATTTTTGGCATACAGAAACCCCGTTCAAAAATTCACGAAAAATGCCATTTTTTGGCCTCCCCGTGCACAATTAGGGGTTGGTGTAATATAGTGGGCCGCGCACTCTGGATTGAGCTAGCTCGTGCAAAAGTAGGCCTCTTAGAGGCTTGTTTTTATGATTCTAAACTTTTCACTAATAAATCACAATAAAACAAATATTATTATGTTATAATGAGTTAGAATTAATGTTATAGCTAGTTTGATATTTATTTTATTAATTAATTATTATATTTAAATTATTAGTATGGTATAGTTCTATTTTAGATAATATTAGATAATATAAATTTTATAACTATTGAGTAACAATGATAGTGCTGGTAATAGGATACATATGGATATAATAGCAATTGTAACTTATTCTATACTAATATCTTACTCATTATAATACTACTCTATCTACTATACTAACTCAGCATAACACATAGTTTTATTATATAACATTACACATACACGTTACTAGTATTAATTAGAATATAATAATTTTAATATTAGTGATGCTATAGTGTAATAAACTTTTAAAATCTTTTTATTAAATTCTTATATGCTGATAATATTCGAAACATTGCTAATAA</ns2:sequence><ns2:name>KY698534.1_Leishmania_braziliensis_strain_MHOM/PE/00/LH699_clone_LH699_4_minicircle_kinetoplast,_complete_sequence</ns2:name></ns2:Sequence><ns2:Sequence dsseqid="sq246" id="sq246"><ns2:sequence>TATAGTTTCATTAAAATTATTTTATTTGTCAATTTAGTTTTTATTAGTTTAGTGTTATGTTTCTTAAAATTTGATAAAAATCGTACTCCCCGACATGCCTCTGGGTAGGGGCGTTCTGCGAAATTCGATTTTTGGCATACAGAAACCCCGTTCAAAAAATGCCCAATTTTCGCGATTTTTGGCCTCCCCGTGCACAATTAGGGGTTGGTGTAATATAGTGGGCCGCGCACCCCGGCTTGAGCTAGAGACACATAAAAGTGGCCTCTTAGAGGCTTATAATTTTGAATTTAAATATTTTTCTGATATTACTTTTATTTTACTTATTAATTAGCTCTTAATTGAGCATAACAATGTTAGTATGTAATGTGTGCACTGAATTAGAACTATGTAGTAATGATATTAGTATATAGCTGTATCGTATAGTAATAATATAGATAATAACACTAGTATTGATATAGAACTATCTGTATTACCTCATTACGCGTGTATTAGCATAATTAGTGAAATAATAGCAATTACAGAATAAGTTGTGGGGTATTTTATCATAATTTAGATAATATCGTTAGAGACACTGAGTAACACTAAGATTATATAATTTTATTATTTAGAATTTATTAATTACACTTTAAATAAAATATTTTTGACAATTCTTTTTATAATCGTAAGCTAGTATTGTTATGTGCTATAGAGTACTGAGTTAGATATAAGTATATTACTAAGTTTATTGCTAAATTAATTAT</ns2:sequence><ns2:name>KY698535.1_Leishmania_braziliensis_strain_MHOM/PE/00/LH699_clone_LH699_5_minicircle_kinetoplast,_complete_sequence</ns2:name></ns2:Sequence><ns2:Sequence dsseqid="sq248" id="sq248"><ns2:sequence>CATGTATATTTAATTTTTAAAAATAATAATTTATTAATTTCTAGTTTTATTGCGTTATGATGCTGAAAAACACCATAAAATTTTACTCCCCGACATGCCTCTGGGTAGGGGCGTTCTGCGAAATTCGAAAAATGGCATACAGAAACCCCGTTCAAAAAATGCCCGAAAATCGCTATTTTTGGCCTCCCCGTGCACAATTAGGGGTTGGTGTAATATAGTGGGCCGCGCACCCCGGCTGAAGTTAGAATCATTAAAATATGGCCTCTAAGGCCTTATAAAATTAAAATTTATCGTGTTACGGTTGTTTTTGATTTATAATTTATTTATATTCTTATTTAACTAATTTGTTCTCTCTATTATAATAATATTAGCTCTACTTAGTTATGATTAGTGATTAATGTTTATTTAATTTGTAATTATTATTAATTTTAACTATTACATTACTATGTATACTGATGATATACTCAATTATAGCTCAATGATTAGATACTATAATACTACTAGTTCATATTAATTGTAACTTATATTAGACTTGTTATTAGTACTATCATAATACTATTATTATAACGTTACTACTCTTACACTGCATTACTATGTAGTTATATAATTGGAACTAGTTTTATTACTAGCGTTGTATACTAGTTTATATATTGACTAATGATTAACTTTATTTATATTTCACTTAACTATTACACGAACATTTTAATTATATTTTATTCTAATGATTAAACTTTTATGCG</ns2:sequence><ns2:name>KY698536.1_Leishmania_braziliensis_strain_MHOM/PE/00/LH699_clone_LH699_6_minicircle_kinetoplast,_complete_sequence</ns2:name></ns2:Sequence><ns2:Sequence dsseqid="sq250" id="sq250"><ns2:sequence>AAATGATAAATAAATAAATTTAAATTTTAAATAATTATTTTTCTAATTTTATGTGGTGATAGTGATAAATTCGATAAAAATCGTACTCCCCGACATGCCTCTGGGTAGGGGCGTTCTGCGAAATCGCAAAAATGGCATACAGAAACCCCGTTCAAAAATAGCCCGAAAATCGCGTTTTTTGGCCTCCCCGTGCACAATTAGGGGTTGGTGTAATATAGTGGGCCGCGCACCCCGACTCGGGTTAGAATCATAAAAATATGGCCTCTAAGAGGCTTGTTTCTCGCGTATTAAGATAGAATTGGAATTAAATATTTTATAACTTAAATTTAATATTAAAATAATATAGTTTTGATTAGCTAGGTGTTATTAATATATTTACTAATCTAATTTAATACTAACTTTATATAATATTGTTTCGTAACATTACTAGTTCATTGATATAGTCTAATTATAATAGTTTTAATAATTTTATATAACCTTACCTGTATTATGCGTTGATAGTCAATATAGTGCTCCCAATATAAGTTACAACTAATATTAACTAGTATTTAACTATATTATATCGATAATACACACTCTATACGCTATAGTAACATTGATTTATTAAATTAGTAATGATAGAGCATATAATGTGATAATTGTATATAATTTTTATAATTAATAATATTTTTACTGATGTGATTTAAAATGTTACATTACCTGTCGCTTATATATAACTGTGTCATAATAAATGTTTTATTAATTAGTAGTGTTAATGAGTT</ns2:sequence><ns2:name>KY698537.1_Leishmania_braziliensis_strain_MHOM/PE/00/LH699_clone_LH699_7_minicircle_kinetoplast,_complete_sequence</ns2:name></ns2:Sequence><ns2:Sequence dsseqid="sq252" id="sq252"><ns2:sequence>AAAATTATAATTATCACTTTGTTAATGTAGAGTTTAGTTTTAAATAATTTTTATAATTTTGTCTAAAAATGAGGTTCAAATTTTACTCCCCGACATACCTCTGGGTAGGGGCGTTCTGCGAAATCGCATTTTTGGCATACAGAAACCCCGTTCAAAAATTCACGAAAAATGCCATTTTTTGGCCTCCCCGTGCACAATTAGGGGTTGGTGTAATATAGTGGGCCGCGCACCCCGGCTGGAGTTAGAATTGTGGAAAAGTGGCCTCTAAGGCCTTACATTTTTAATTTTGAAACTAAACTGCACTATTACGCTTATTATGTTGATATTATATTTAATTTTTAGTAGTAATATTGATTTTATTTATTGCTGCTCCGTTACTAGTATTGAAATAGTTTTGTTATATAATATTTTAATTAAACTATAAATATACTACTATTCAATGTTATTGTTATTATTGTTATCTCATACTCGTGCTATCTTACTACTATACATTATGCTCCCTCTCGTAACTAATATTAATATTAATTAGTAATATGGTATTATATAATATTGTATAACTATAACGCTAATGATACAGTTTATAATTTTAAACTATACTATACTGATAGTTACTATTATGGTGCATATTGTTTTACTAATTATACTTATTTTAATTTTATATTTAAATTCACAATTAACAAGCTCTAGACTAGTAACGATACGGTGTATTACTATGAATTAAATTGTTATAACCATAAAT</ns2:sequence><ns2:name>KY698538.1_Leishmania_braziliensis_strain_MHOM/PE/00/LH699_clone_LH699_8_minicircle_kinetoplast,_complete_sequence</ns2:name></ns2:Sequence><ns2:Sequence dsseqid="sq254" id="sq254"><ns2:sequence>ATTAACATTACAGCTAAGATTAGTTTTTAAATTTATTTGGTAATGAGTCGACTCCTTACCCGTGTGAAATTAGCTCAAAATCGTACTCCCCGACATGCCTCTGGGTAGGGGCGTTCTGCGAAATCGCATTTTTGGCATACAGAAACCCCGTTCAAAAATTCACGAAAAATGCCATTTTTTGGCCTCCCCGTGCACAATTAGGGGTTGGTGTAATATAGTGGGCCGCGCATCCCAGCTCAGGTTAGAACTCTATAAAAGTGGCCTCTTAGAGGCTTATAATTCACAAAATTAAATTTTTAGAATGCTTATTTGAAATTAATTAATTAAGCTGCATTATATAGATAATTTATTAGTTAATTAGATTGTTATATTAGATTGAAGTTATATTTATTTAATTTAATGTTTATTATTACATTATTAATTACATACTACTCTAGTTTAATATAGTTATAGATCAGTACTGGTATAGTGCTAATGGTATTATAGTATTATGCTGAGTAACCCTATTAGTTATATTACAATTGCTTTTATATTAGTAACTAGGTAATACTACTATCATTACACTCAATCTATTACTAACATTGTCGCTAATCTATTATATTATTTGATATCTATTATTTACTATATTGTATTTAATTCATAACTACATTTAACTTTATTATTGCTATGTCTTTGTTACGTAATTGTCGCGTATAATAATTTTATTTTTATAAATTGAACTAAATATTATTTTATTAGATAG</ns2:sequence><ns2:name>KY698539.1_Leishmania_braziliensis_strain_MHOM/PE/00/LH699_clone_LH699_9_minicircle_kinetoplast,_complete_sequence</ns2:name></ns2:Sequence><ns2:Sequence dsseqid="sq256" id="sq256"><ns2:sequence>TTTTTTAATTTTAAATAAATTTTAATTTTACAATTTTATGTCTTTCAATTCTGCATTACCTCGATAAAAATTCGATAAAATCGTACTCCCCGACATGCCTCTGGGTAGGGGCGTTCTGCGAAATTCGATTTTTGGCATACAGAAACCCCGTTCAAAAAATGCCCAATTTTCACGATTTTTGGCCTCCCCGTGCACAATTAGGGGTTGGTGTAATATAGTGGGCCGCGCTCCCCGGCTGGAGTTAGAGTTGATAAAATATGGCCTCTAAGAGGCTTGAATTCATAAAATTGTTATGATTATTTAATAAATTTATTTTTAACTTAATAATTCAATTTAAACTTATTTATTCGCTTACATTTGTTATCTAACTTGACTAATATTAATTTAATTATTTAGATTGGTATAGTATTACATATAGTTAATAATATAATTACTATCTATTCACTCTATTAGCACTATATAGTTCTCGTATTAGCCTGGTTATGAGTGTAATATTAGAATAAAAGCAATTGTAACTAGTAATGAGTCAAATTATTAATATTATGATAGTATTACTAGCCTTACACTACATAGTTCTATACATTGATCTAATAATAGTGCTATGATATTATGCCATAGTATACTTATAATCTTTGTATATAATTTATTTTCTAATTAGCTGTAAACATTAGTCTATATTATTTTATTAATAGCTAGTCTCTAATGCATTAGTAATATTA</ns2:sequence><ns2:name>KY698540.1_Leishmania_braziliensis_strain_MHOM/PE/00/LH699_clone_LH699_10_minicircle_kinetoplast,_complete_sequence</ns2:name></ns2:Sequence><ns2:Sequence dsseqid="sq258" id="sq258"><ns2:sequence>ATTAGTGTTGCATTATTAGATAAACTTTTTATTTTATAAAATAATATTTTTATTTAAATTCGTGAAAAATGGGGGTTAAATTTTACTCCCCGACATGCCTCTGGGTAGGGGCGTTCTGCGAAAATGGAAAAATGGCATACAGAAACCCCGTTCAAAAAATGCCCGAAAATCGCTATTTTTGGCCTCCCCGTGCACAATTAGGGGTTGGTGTAATATAGTGGGCCGCACACCCCGGGCTGGGTTAGGATTGCATAAAAGTGGCCTCTAAGGCCTTACATTTTTAATTTTCTAACTTTACAGTGATGTTATTGTTATTTTATGTTTAATTTTATTTTACTAATCTATATTAACTCGTATGTTCTCTGTTATTAGATAATATACTAGCTCTGTTCTAATAATATGTAATCTATGTGTACTATATCAGTTCCATTATATATAATTTTATAGTAACACGCTGTTACACGCGTAGATAATGATAATACACCATGATATAGAGATAATATGGCATAGAATATATTGCCTTTAATATGATATTAGAGGTATTACACTATATAATACTACTATACACTATACATCGGAACTATACTTATTACTAAACTATACAGTGTTATGATAGAATAGAGAAGACTATACATGTATTATGATATAATATGAATTTAAAATAATAATAAATTTAATTCTCTATCTCTTCTCTCAATGTTATGTCTAGTTAGCTCTATTAATTTTATTAAATTTAGTTTAT</ns2:sequence><ns2:name>KY698541.1_Leishmania_braziliensis_strain_MHOM/PE/00/LH699_clone_LH699_11_minicircle_kinetoplast,_complete_sequence</ns2:name></ns2:Sequence><ns2:Sequence dsseqid="sq260" id="sq260"><ns2:sequence>TATAATCTGTTCCGTATTTAGATAATATACAGTGTTACTCTGCATCATAATTATAAAATTCTATAAAAATATCTATAAAATCGTACTACCCGACATGCCTCTGGGTAGGGGCGTTCTGCGAAATCGCGATTTTGGCATACAGAAACCCCGTTCAAAAATTCGTCAAAAATGCCATTTTTTGGCCTCCCCGTGCACAATTAGGGGTTGGTGTAATATAGTGGGCCGCGCATCCCAGCTCAGGTTAGAATGCTACGAAACAGGCCTCTTGACCCGTATGTTTTTCGTTTTGAAACTTTTATTCGCATATTTTAATTTTATTGTTTATAAATAGTTTTTATTTTAGAAATTTATTATTTAGTTTGATTTTATATTCATTATTTAATTTAATTATTAGATAACATTTATTTAATTTTATTATACGCTATAGATTAACTTTATTATATGATTATACTTAGATAGCATAGTTAGTATGAGTTAGATGTATTGATAGAATGGGTAATGAGTATGGCATAGAATATATTAATATCAAGTTATATTATAGTAATATTGACTCTATTATATAATAATTCTAATTTTATAAATTTATTTACTATACTATCATATTATAACGATACTGATGATATACTATTTAATAATTTTAATTTTAATTAATTATATAAGTTCATACTAGTTTTACTTTTATGTTTTAATTATAGAAATTGAATTGAATAATACTAGTTAATTGTTGCTAATACATACTAACATGGAAC</ns2:sequence><ns2:name>KY698542.1_Leishmania_braziliensis_strain_MHOM/PE/00/LH699_clone_LH699_12_minicircle_kinetoplast,_complete_sequence</ns2:name></ns2:Sequence><ns2:Sequence dsseqid="sq262" id="sq262"><ns2:sequence>TTATCACTGTGTTACGCTGTGTTAGAATTAGAAATAATGTTTTGTTAAATTTATAATTTTAGCTAAAAATCAGCTCCAAATTTTACTCCCCGACATGCCTCTGGGTAGGGGCGTTCTGCGAAATCGCATTTTTGGCATACAGAAACCCCGTTCAAAAATTCACGAAAAATGCCATTTTTTGGCCTCCCCGTGCACAATTAGGGGTTGGTGTAATATAGTCGGCCGCGCACCCAGAGTTGAGCTAGCTTTGCATAAAAGTGGCCTCTTAGAGGCTTATAATTATGAGAATTATATTTTCTCACTTGTTAATAATATTTTATTTTTAATTTTCACTCTCTAATGCTAGTTTATATTCTAATTTATTTCTTGTATAGTTTTATTATATTAATTTAATTGTTACTCTATTGTTATCATAGTTCAATACATAAATAGTTCTATCAATGCTGTATTATCATAGTTTATACTTAGTATTACATAGTGTTATACTATTTAGTAATATTGTTAGAATTTACATATTAGAACTGCTTTCTGCATGCTTTGTTACGTATTTTAGCTAATTTTATTGATTATGAGTTAATAATACTAATACTATGATACAATACTATACTAATCTATTATCTATTATGTTACTCGTTAATTACTATACTTAATTTATATAACTTTGTATACACTAGTTTAACTATTGATGTTCGTATATTAGATAATACAGTTTGCTAATACGAAAATAAAATTATACTTACATTAGAGGCTAG</ns2:sequence><ns2:name>KY698543.1_Leishmania_braziliensis_strain_MHOM/PE/00/LH699_clone_LH699_13_minicircle_kinetoplast,_complete_sequence</ns2:name></ns2:Sequence><ns2:Sequence dsseqid="sq264" id="sq264"><ns2:sequence>TTAGTTATGCTATAGTTTTATTATGTGATAAATGTTTTTCAAAATAATATTTATAAATTTCAGCAAAAATGGGGTCCGAATTTTACTCCCCGACATGCCTCTGGGTAGGGGCGTTCTGCGAAAACCGAAAAATGGCATACAGAAACCCCGTTCAAAAATCCTCGAAAAATCGCTATTTTTGGCCTCCCCGTGCACAATTAGGGGTTGGTGTAATATAGTCGGCCGCGCATCCCAGCTCAGGTTAGAATGCCTCATTATAGGCCTCTTAGAGGCTTGTTTTTCTAATTTTGAATTAAAATGGAGCTGTTTGTGAATTTAATATGATGTCACGGATATAAACTTTGTTTGGAACATATATTTATAATTTAATGTTAATAATTAATAATATTGTTACATATAAATATAATCTTATCATTACTCGCTCTATATAGTTCCATTGACGTAACATTATTAGTTTTATTGTAGTATCTTATAATAGTGCATTACGTTGTATATCATCGAAAATATGCTCTAACTGCTTTGTAATTGCTTTTATAATGTCATTTTTAATAATACTAATGATATAATTATAATTTTGATAACTATTAATGTTACTGATGTTATTACTAATCTGTTACGTATACATTACTAATATAGTGTGATACTAGTTCAATTATAAATATATTTTTTATTCTAACTATATTAACTTTTATGTGGATACTAATACATTACTCATTATAAATATTTAATTAGCTATGATTCGTAACAAT</ns2:sequence><ns2:name>KY698544.1_Leishmania_braziliensis_strain_MHOM/PE/00/LH699_clone_LH699_14_minicircle_kinetoplast,_complete_sequence</ns2:name></ns2:Sequence><ns2:Sequence dsseqid="sq266" id="sq266"><ns2:sequence>TAGAGGCATAATTAATGTTTGTCTTACACGTGTTATGATGTGTTATAAGAATTTAAATTTATTCAAAAATAGGGCTAAAATTTTACTCCCCGACATGCCTCTGGGTAGGGGCGTTCTGCGAAATCGCAAAAATGGCATACAGAAACCCCGTTCAAAAATACCCCAAAAATCGCGTTTTTCGGCCTCCCCGTGCACAATTAGGGGTTGGTGTAATATAGTGGGCCGCGCATCCCAGCTCAGGTTAGAATTGCATAAACTAGGCCTCTTAGAGCGTATAAAATTGATTTGAAATTATTTTTTATTTTATAAGTTAAATTTAGCTTTGATTTGTGAAATTATTTGTTATGGTTAGAAATAAATAAACTTTTATTAATATAATTATGGATAGATAAGAATAAATAGTTTTAAATAGTTTTATCGTTATTAGAACATGGTTATATACTAATAGTTTGATACTATCAATGTTATGCTCACGTATTACTACATAGTTCCGTTATAGATACTAAATAATAGAATATAACATGTTTTAATATTAGTTACAGGGTTATTAACTATTATTATTAACATTTTATTATACTTACTATACACTAGATACTACACTTATTATTACTAATGATTGAGCTAATTGAATACTATGAATATAATTATTAAATGTTAATACAATGTTATATTATTAATTAAATATTATAACTCTATTCCCTCTCTTCTCTTTTTATGACTTGTGTTTATTTTATTCACTGTGATACTCTAT</ns2:sequence><ns2:name>KY698545.1_Leishmania_braziliensis_strain_MHOM/PE/00/LH699_clone_LH699_15_minicircle_kinetoplast,_complete_sequence</ns2:name></ns2:Sequence><ns2:Sequence dsseqid="sq268" id="sq268"><ns2:sequence>ATGCTAGAGTTAGAGACATAGTTAGATTTAAATTTTAAATTATTAATGTTGTCTATAAAATTATAAAAATCGAGTTAAAATTTTACTCCCCGACATGCCTCTGGGTAGGGGCGTTCTGCGAAATCGCAAAAATGGCATACAGAAACCCCGTTCAAAAATACCCCAAAAATCGCGTTTTTCGGCCTCCCCGTGCACAATTAGGGGTTGGTGTAATATAGTGGGCCGCGCATCCCGGCTGGAGTTAGATTGTTGAAAAAATGGCCTCTAAGGCCTTATAAAATTGGAAATTAAAATGTTTTCAGAATAAATTGTTTTTTAATTATAAATTTGCTTTAGATTAGTTCTGATGTTAGATAATTAATGTTATGCTTACATGTAATATTTATTTTTATTATATTAATTAATTTTATAATTGTGTTATTATATTTATGCCGATAGTGTTCTGTTATATTACTTATATAGTTATACTATGTAGTACGTGGTTAGTATGTAATGAGTAATACTAGATTAGATATATAACATATTCTATATATAACTTGTTACTATCTAGTAATAATACGTGACACTATAGTTTGATAATAGCTATTCATTTTATACTTTTAATATACTATTTAACATTCAATTATATATTATCTCACTTTAATAAATTTATTTGACTAGTGATTATTATTTAGTAATGTTCCGTTCAATTTAGCTATACATGATAAATATATTTTATTTAATAACAATAATATTATCACTACACTGTT</ns2:sequence><ns2:name>KY698546.1_Leishmania_braziliensis_strain_MHOM/PE/00/LH699_clone_LH699_16_minicircle_kinetoplast,_complete_sequence</ns2:name></ns2:Sequence><ns2:Sequence dsseqid="sq270" id="sq270"><ns2:sequence>ATTAGATCTAAATAAATTTTAAAATTAGTTTGTTATTAGAATTATGATATTATTAAATTTCGTGGAAAATGGGGGTCAAATTTTACTCCCCGACATGCCTCTGGGTAGGGGCGTTCTGCGAAAACCGAAAAATGGCATACAGAAACCCCGTTCAAAAAATGCCCGAAAATCGCTATTTTTGGCCTCCCCGTGCACAATTAGGGGTTGGTGTAATATAGTCGGCGCGTCACACAGTTTTGGGCTAGCTCCTCGAAAAGTAGGCCTCTTAGAGGCTTGTTTTTATATTTTAAAATCTTTTTCTAATAAATAATTTTTTAATTTAAATTTAATATGAAATAGATGATAATATGGATTAATAATTAGAAATAATTAGTTCTATATAGATAATAACTATGTAATGCTATGTTAGACTATATTTTATTATTTAAGTTTATTACTTATTTTATAATTATACTTTTATTAAACTATATAGTCGCTAATGTTGTAGTATTATATGTGCTCTGAGATACGTAGAATAACTTGTAATATAATATATTCTATAATGAGTCAATACTAGTGCATATAACGTTACATTATAGTAATGATGAGATAACAATAATAGTTTTAATTATAGTTTTATATATTTAATTATTATATGATAACTTTGATTATTTATATACAATTAATACTATGTCTAACACTAGATCATTACTATAATAAAATTTAATTATAAGATTGGTATTATGCTATTAGTAACGATAAAATATAATT</ns2:sequence><ns2:name>KY698547.1_Leishmania_braziliensis_strain_MHOM/PE/00/LH699_clone_LH699_17_minicircle_kinetoplast,_complete_sequence</ns2:name></ns2:Sequence><ns2:Sequence dsseqid="sq272" id="sq272"><ns2:sequence>ATTATTTTTATTTTGAATTTATTAAATTTTAATTTATGTGTTGTTAATGATAATCAAAAATTAGAAAAATGGGGGTAGAATTTTACTCCCCGACATGCCTCTGGGTAGGGGCGTTCTGCGAAATCGCAAAAATGGCATACAGAAACCCCGTTCAAAAATCCTCGAAAAATCGCTATTTTTGGCCTCCCCGTGCACAATTAGGGGTTGGTGTAATATAGTGGGCCGCGCATCCCAGCTCAGGTTGGAATGCCTTATTATAGGCCTCTTAGAGGCTTGTTTTGCTGTAAACTAAATGAAATAGAAATAAAGTTGATTTGTAATTAATAAAATTAAATTATATTAGCTAGTTTTGATTATAATGTGTTATTAGTAATATATTATTTTAATTACTAGTTAATATACTAGTTTATTACTATGTTCACTGATTATATACTGATATTGTTCTCTTATACGTAACTATACCGTACTATTATTAGATACAATACTATTACTACAGGGTTACCCCAAAATAGCAATTATAAGTTATATTACGGGTATTTTATAGTATAATAATCAATAACATTATGAATTAATAATACTCTCGATACTAGCTTATTATATAGTGATGATTGATAAACTTTAATGTTATATTATTTGACTTTAACTATATTTTAATGTTTATTTAAATCTATACACTTACTGTTCATAGTTTTATTAATTTTGTATTACAATTTTATTATGTCATTAGCGTAACATTAGAA</ns2:sequence><ns2:name>KY698548.1_Leishmania_braziliensis_strain_MHOM/PE/00/LH699_clone_LH699_18_minicircle_kinetoplast,_complete_sequence</ns2:name></ns2:Sequence><ns2:Sequence dsseqid="sq274" id="sq274"><ns2:sequence>TTAAATTTTTATTATTACGTTGTTATGTGAGTGATTAGTGAAATTAAAATAATATTAAAATTATAAAAATCAGGTCAAATTCGTACTCCCCGACATGCCTCTGGGTAGGGGCGTTCTGCGAAATCGCGATTTTGGCATACAGAAACCCCGTTCAAAAAATGCCCAATTTTCACGATTTTTGGCCTCCCCGTGCACAATTAGGGGTTGGTGTAATATAGTGGGCCGCGCACTCCGGCTAGAGTTAGAATGGTGTGAAACTGGCCTCTAAGGCCTTATAATTTTGAAAACTAAACTTTGTCGCATATTATTGACATTTAAAATAGAATTATGGTTTATTAATTTAATAATTTAATTTATATGTGCTCGCTAGTTATAATTATTTAGTTTTAATTAGTTCTAATTTATGAACAGTTTAGTATTATATAATTTTAATATGAGTGATATAGTTACTATTAGATATACATACACTGATCTATACTTATAATATAATGTGTCTAGTTACGTTACATATATAGAATAAGTTACATATATATTACTAGTTATTAGCTTACATAGACACTAGTTTGATAATATTATAATGCTAGACTACACTATTATTATACTGTTATAGAATATGATAGCTTTATACATTAACTATCTTTGAATATAAATACTTTGACTTGCTTGGTTATATGTGCATGATAAACATAATTATAGTTTTATTTAGTGCTAATAATTTATAAAATATATATTAACTTGATAA</ns2:sequence><ns2:name>KY698549.1_Leishmania_braziliensis_strain_MHOM/PE/00/LH699_clone_LH699_19_minicircle_kinetoplast,_complete_sequence</ns2:name></ns2:Sequence><ns2:Sequence dsseqid="sq276" id="sq276"><ns2:sequence>TAACTGTGTTTAAATAAATTTGTTATGCGCTGAACATTGCCTAAGGAGTCGACTCATTACCTCATAAAAATGGGGGAAAATCGTACTACCCGACATGCCTCTGGGTAGGGGCGTTCTGCGAAAACCGAAAAATGGCATACAGAAACCCCGTTCAAAAATCCCCCAAAATTCGCGTTTTTTGGCCTCCCCGTGCACAATTAGGGGTTGGTGTAATATAGTCGGCCGCGCACCCCGGGCTGGGTTAGGATTGCATAAAACTGGCCTCTAAGACCTTATGTTTTTGAATTTCTAATTTTTAAACTTATATTTTGCTTTTAATGTTGCATAAAGTTAGAATTATGATTATATTTAAATTGATAAAATTATATTTATAATAATATAGCTGTTCTCGTTCTGTTACTAGTTTATTCATTATTTAATTTATTAATTTTATTAATTTTTATAATACTACTATAGTTTCTATAACATTACTATTATATGCTCCATTGTGTCACTATCATGAAATACTAGCAATTATAACTAATATAGATATATGTTATACACTATTACCATACTATTATAATGCTACTCTATTGATAAGATAATAGCTAGTTCCATATAGATAATAACATTAGTATATAAATTTAATTACTATGATTATTTATAACTTTAATATAATTCAATTGATATAAACTCACGACTATATATTAATTTTAATTTTTATTCAATTATGTTATTAGTAGTTCGATAAATAAATATTTAATTTTGAAT</ns2:sequence><ns2:name>KY698550.1_Leishmania_braziliensis_strain_MHOM/PE/00/LH699_clone_LH699_20_minicircle_kinetoplast,_complete_sequence</ns2:name></ns2:Sequence><ns2:Sequence dsseqid="sq278" id="sq278"><ns2:sequence>ATTAGATAAATTTAATAAATAATGTTATACGTGTTTATGAATGTTTAGAATTTATAAAAATAATAAAAATAGCTCCAAAATCGTACTCCCCGACATGCCTCTGGGTAGGGGCGTTCTGCGAAATTCGAAAAATGGCATACAGAAACCCCGTTCAAAAAATGCCCGAAAATCGCTATTTTTGGCCTCCCCGTGCACAATTAGGGGTTGGTGTAATATAGTGGGCCGCGCACCCAGAGTTGAGCTAGCTCGTTGAAATATAGGCCTCTTAGAGGCTTTAAAATTGGAATTTAAATTTTTCTCTTTTAATTAAACTTTTTATTAGTTAATTATTAGTTAATTTAGTTTTATTATTTGTTAAACTAGTTTTGATTTATTTAATTATTGATAATGTTATTTTAATTTAAAATGTTATATTTATTTTTATAATTTACTATCTTATTACACTACATCGGAGCTAACATTAGATTATAATAGTATAGCGTTGTGATATAGTATAATATGAGTATAACTAATATGTAACTTGTTTTATTCTATAATATAGTCTAATACAGTTCTAATGTAACGCTAATAATGTGCTTATAACTATGATCATATTATTGTTAATTATTTAATATTATATAGTTTCAATTTTATAATTATATACACTTATTACATTGCTATACTTTTACTTATAACGCTTATACATCTTCTTTGTTACTTACATGCACTAGTATTATACTTATTTAGCTTAGATAGTGCT</ns2:sequence><ns2:name>KY698551.1_Leishmania_braziliensis_strain_MHOM/PE/00/LH699_clone_LH699_21_minicircle_kinetoplast,_complete_sequence</ns2:name></ns2:Sequence><ns2:Sequence dsseqid="sq280" id="sq280"><ns2:sequence>GCAATAAATAATTTTATTTTTGTTTTAGTGTTTTATTAGCCTAAGGAGTCGAGTCATTACCTCATAAAAATGGGGCAAAATCGTACTCCCCGACATGCCTCTGGGTAGGGGCGTTCTGCGAAAACCGAAAAATGGCATACAGAAACCCCGTTCAAAAATTGCCCGAAAATCGCGTTTTTTGGCCTCCCCGTGCACAATTAGGGGTTGGTGTAATATAGTGGGCCGCGCACCCCGGCTCAGGTTAGGATAGCGTGAAACTGGCCTCTGAGGGCTTATGTTTTTAAGAATTGAAATAAAATTGGAGATAAATGAATTTAATTATTATTTTATGTTATATTTAAATATTATTTGATAGATATTATATTATTTAGTTATTACTATATGTCTACTCGCTAGCGATATTATAATAGTTCAATACTAGTTTTGTTAGTATGTATATGATAATAAAATTACTATTATATAGTTTTAATGTTACACTCAATGTTACGTATAGATAGACTAGTAATATCGTAGAATAAGTTATATTGTAATATATTCTGTACCATTATAATACTATTAGCTCTATTACTACATTGAATTTAATTTTATACTAATGCGTTACATATAATTATAGTTTTAATAGAGTATATAATAATTTTTAATTTAATTATACTGATACTATTAGATCACTTATACTGTTCTCATATTAACTAACTTTTTGCTGGTAACATTAGATTTAATATTAGCGTATTATGATTATTAACGTGTTA</ns2:sequence><ns2:name>KY698552.1_Leishmania_braziliensis_strain_MHOM/PE/00/LH699_clone_LH699_22_minicircle_kinetoplast,_complete_sequence</ns2:name></ns2:Sequence><ns2:Sequence dsseqid="sq282" id="sq282"><ns2:sequence>TTGTTAAAATAATATTTAATACTTTAAGTTAGAATGTTGCCTAATGAGTCGAGTCATTACCAGTGAAATTTAGCTAAAAATCGTACTCCCCGACATGCCTCTGGGTAGGGGCGTTCTGCGAAAACCGAATTTTGGCATACAGAAACCCCGTTCAAAAAATGCCCAATTTTCACGATTTTTGGCCTCCCCGTGCACAATTAGGGGTTGGTGTAATATAGTGGGCCGCGCATCCCAGCTCAGGTTAGAATGCTGCAAAAGTGGCCTCTAAGGCCTTATAATTTTGAAATTTAAATGTTTTTCTGAAATTAAATAAATCTAGTTTAAAATTAAGTTTGAATATTATTTTATTTTAATTATTAAGTTGATTAGCTATAAATTAATTTAATTAACTAGTTTGATGCTAGCTTAACTATAAATATTTTATTAACTTTATATAACTATGATAATTCTAATCTATCTTATAACAATACTATACTCGTTACTCATAATGTCGCTAATATCAGTATAATATATATTCCCTTTGCTTTGTAATATGGTGATAATAGTATAATATCATTGAGTTTATATAATATTAATAAAATTTAATAAATATTGATTGACTATAGTTTTAGTATTTAATAGATAACATTATTACATCTTAATTATAAATTTTCTTTTCTGTGATATTACTAGCTTAGATAGAACAATGTTATGCTAATACGTACTGATAACTAGCACTAGTCTAGATAAAATTATAATGT</ns2:sequence><ns2:name>KY698553.1_Leishmania_braziliensis_strain_MHOM/PE/00/LH699_clone_LH699_23_minicircle_kinetoplast,_complete_sequence</ns2:name></ns2:Sequence><ns2:Sequence dsseqid="sq284" id="sq284"><ns2:sequence>AATAATGTTCTATACTAGTGTGTATTAGTGTGTGATAAAGTTTATAACAATGATAAAATATCGTAAAAATTAGCTTCAAAATTTACTCCCCGACATGCCTCTGGGTAGGGGCGTTCTGCGAAATTCGATTTTTGGCATACAGAAACCCCGTTCAAAAAATGCCCAATTTTCACGATTTTTGGCCTCCCCGTGCACAATTAGGGGTTGGTGTAATATAGTGGGCCGCACACCCCGACTCGAGCTAGCATCACACAAAACTGGCCTCTAAGGCCTTATGTTTTTTAATTTTAACATTGGATGGGAATATTAATTATATTTTATCTTTAAATTTAAATTTTTATCTAATATTAGTGCTAGTGATAGTTAGTTTTATAATTTGTAATGGGTTAGCTTATATAGTAAATTAATTTTAGTTTTTATTTTATAACTATGTTTATTGATAATTATTATACTCAGTGTTACTAGTATATTATGAGTAACGATTATAGACTATGATATTAGCTCCAATATATATTACAATTGCTTTTGTAGGGTAATGTGTCTAGTAATGATATAATATTAATAATTTTATAAAGTTTATTAACTATATATAATTACATACTATACTTATTTATACTATGCTGTTCTAATACGTGACATGATATTACTATATAATAATATTTATTATTTAATTTAAACTTATTAATACTACTATGTTCTTCGATAATACATTTAATTATAACTTAGCTAGATGGAACT</ns2:sequence><ns2:name>KY698554.1_Leishmania_braziliensis_strain_MHOM/PE/00/LH699_clone_LH699_24_minicircle_kinetoplast,_complete_sequence</ns2:name></ns2:Sequence><ns2:Sequence dsseqid="sq286" id="sq286"><ns2:sequence>AATATTATTTATAAATATACTGTAACACTTTTTAATTTTATGTGTCATGTGTCTCATAGTCAGTGAAAATTCGTATAAAATCGTACTCCCCGACATGCCTCTGGGTAGGGGCGTTCTGCGAAATCGCAAAAATGGCATACAGAAACCCCGTTCAAAAATCCCCCAAAATTCGCGTTTTTTGGCCTCCCCGTGCACAATTAGGGGTTGGTGTAATATAGTGGGCCGCGCACTCCGACTCGGGCTAGCTCTCGTGAAACTAGGCCTCTTAGAGGCTTGATTTTATCTTTTTAAATTTTCTCTTTATTATTTTGCTTTTAAATTTATGTTTTTCTAATTTTTAATTATTTTTATTTTAATTAAATGTTTTGATAGATGATAAATAATTTTATTGAGCTAGATTATAAATATTAATTGAATAGAGTTATTATTTAATTGATTGATAAGTTTTATATAATTATTTAATAACATAGTTCTATACACTGTGCTATTATAGTATGGCTAGAAACTATCAATTTGATATAATATATAACTGCTTTAATATTAGATTTCGGGGTAGTACATGGTTATACGATACAATACATTATTATAAATTTATAGATAACGTAATTATATAAGTTTGATTATAGTATGTTATAAGTTTAGTAATAGTTTGATTATAAGTATATATTTATTTTTTCTATTTATGACTATTATATAATGCGCTAATACTATTACTAATACGTTACTAATATTATACTAACTTAGTGCTATCATAGTTTA</ns2:sequence><ns2:name>KY698555.1_Leishmania_braziliensis_strain_MHOM/PE/00/LH699_clone_LH699_25_minicircle_kinetoplast,_complete_sequence</ns2:name></ns2:Sequence><ns2:Sequence dsseqid="sq288" id="sq288"><ns2:sequence>TTACACTGCTAAATTTAAAATTAAAGTTAAACTAAATTAGTGTGTTATTCGCTATAAAATTATTAAAAATTGAGTTAAAAATTTACTCCCCGACATGCCTCTGGGTAGGGGCGTTCTGCGAAATCGCAAAAATGGCATACAGAAACCCCGTTCAAAAATACCCCAAAAATCGCGTTTTTCGGCCTCCCCGTGCACAATTAGGGGTTGGTGTAATATAGTGGGCCGCGCATTCCAGCTCAGGTTAGAACTCGATAAATGTGGCCTCTTAGAGGCTTATATTTTCATTTTTAAACTTAAATTGAGTTATATTATTTTTAAATATAATTTTAACATTAGTTTCTATATTTGTGCTGGTTTATTACTTGCATTATATAATTAATTTTAATTTTATTGATTGTATTGTTATAATGTAGTTTGAATAGTTTATTATTTAATTAATAATTTATAACTATAATAGTTCCGCTTGCGATGTTACTATACGTGATAGATTAGATAATGACTAGATACTAATATAACTTATATTGTAATATAACTGCTCCTATATTGACTCTATAATACTCTAATACATCGCTATAACATTGACTAGTTAAATGATAAAATATATTTAATGTTATTATAACTTTATGTATTACTATGTTAATTTAATTAATTCTTTTTTATAACTTTTATTTCTAACTTTACTCTTGCTTGGTAATGTAGCATTTAGATAAAAATAATTTAATAATAACTAGTTGTTACACTCA</ns2:sequence><ns2:name>KY698556.1_Leishmania_braziliensis_strain_MHOM/PE/00/LH699_clone_LH699_26_minicircle_kinetoplast,_complete_sequence</ns2:name></ns2:Sequence><ns2:Sequence dsseqid="sq290" id="sq290"><ns2:sequence>TAAATTTAAATTTAGAAAATATAATTTTAACTCTATTAGTGTTGTTAACTTTTAATAATTGTGATAAAATTGAGTCAAAATCGTACTACCCGACATGCCTCTGGGTAGGGGCGTTCTGCGAAATTCGATTTTTGGTATACAGAAACCCCGTTCAAAAAATGCCCAATTTTCGTGTTTTTTGGCCTCCCCGTGCACAATTAGGGGTTGGTGTAATATAGTGGGCCGTGCACCCCGACTCGAGCTAGCATCACACAAAACTGGCCTCTAAGGCCTTATGTTTTTTAAATTTAGAGTTTTATGGTTGTTTTTGAATAATAATTTGATTATGATTTATAAAATTAGTTTTGTTATGTAGTTTTAATGTTGGATAATATAATTTAGTTATTGATTAGATTTAAAATTAGTTCTAATGTTGTTCTATATAATGCTGCTATTGTCTATACGTAATGATATACTATAATCTATACTCTACTATGTTATATACCATGATGATACATAATAGTACCATAACTTATTCTACATATATGTTATATTACTACTCATTACGTTATAATACTATAGTTAAACTTTATAATATACTATTACGTGTTCTCTATTATCATTATAGTACTAGCTTTGATTAAATTATATAAATAGTTTTAAAATTATAAATTAATATATGTACTAATTAGAAATAATAATATTAACTAGATAATACTGATTCATTACTAGCATTGTTAGATAATATTAGATTAGTGATAAA</ns2:sequence><ns2:name>KY698557.1_Leishmania_braziliensis_strain_MHOM/PE/00/LH699_clone_LH699_27_minicircle_kinetoplast,_complete_sequence</ns2:name></ns2:Sequence><ns2:Sequence dsseqid="sq292" id="sq292"><ns2:sequence>TTTTAATTTTAAATGTTGCCTTAGAGGCGTGTTATGTGTTTCATTATGTTGTCTGTGAAATTATAAAAATTGACATAAAATCGTACTCCCCGACATGCCTCTGGGTAGGGGCGTTCTGCGAAATTCGATTTTTGGCATACAGAAACCCCGTTCAAAAAATGCCCAATTTTCACGATTTTTGGCCTCCCCGTGCACAATTAGGGGTTGGTGTAATATAGTGGGCCGCGCACCCCGGCTTGAGTTAGAAACTCTAAAACTAGGCCTCTTAGAGGCTTGATTTTATAATTTTCGCTAGAGAACACTTATTTTAATATTTATTCGGAACATAATTTATTTTTAATATTAAATAATCAATTAGAGCTAATTATAGTTTATTATGTTAGTTATAAATAAGTTTATTATTAGTTTTATTAATTTAATTATAATTTTATTATTAACTTTAGTATACTATTATTGAACTGTATGTGTTCTCTGTTATTACGTATATGGAGCAGTATTATCATAGTATTACTAGAATAAGTTATATTATATTACTAATACCATACTAGCTCTATTACTAACTCTATACTTAATGATACTATGCTGTTCAATGATAGATTAAATAATATCTTTACTAAAATTATAATTGTATTCATTACATTTAATATTCTTTATCTTCTTTCTATACAACTTTTGTTTCGTCGCTAATAAAGTTAATTTAGTTTGTTATCAGTAATAAGTTTTATTAAATAAGATAATAA</ns2:sequence><ns2:name>KY698558.1_Leishmania_braziliensis_strain_MHOM/PE/00/LH699_clone_LH699_28_minicircle_kinetoplast,_complete_sequence</ns2:name></ns2:Sequence><ns2:Sequence dsseqid="sq294" id="sq294"><ns2:sequence>ATAATATGATAAATTAAATTTTATTTACGTTGTTATATGTGTCATTAAGATTTATAAATTTATTAAAATTAGCGACAAAATCGTACTCCCCGACATGCCTCTGGGTAGGGGCGTTCTGCGAAATCGCAAAAATGGCATACAGAAACCCCGTTCAAAAATCCCCCAAAATTCGCGTTTTTTGGCCTCCCCGTGCACAATTAGGGGTTGGTGTAATATAGTGGGCCGCGCACTCCATCTTGAGCTAGCATTGTTCGAAACAGGCCTCTTGACCCGTATGTTTTTATGTTTTCATATTTTAAACTTATATTTCACATTTAAATTTAAATTTTATTTATTTTTTATTTAGATTGAATTAAAATTATTAATATTGATTAGCTTTAATTAAACTTTAATTGAATTTATTATTTTTATTAATTATTATTGATTTATAATATTACTATTGTTAGTTACTACTATTGTTACTCTATCATCGCTAACGTTATACTGCTATACTAGTAATAGGGTTAGTATCCCTTTAATATTAGAATAAGTTGTAATATGTTAATAATGAGTATAATACATAATTATATACACTGATAACTCTATGATAACTCTATTATATATACTGAGAATAGAACTAGTATGAATTAATAATATAATATTGAATTGTATAATGATTATAACTTTATTACACTCTATATTATTCTACTCTAACTTTGCTATTAATATGTTCACTCATTAGTTACTAAATTTAACTGTAACACAATTATT</ns2:sequence><ns2:name>KY698559.1_Leishmania_braziliensis_strain_MHOM/PE/00/LH699_clone_LH699_29_minicircle_kinetoplast,_complete_sequence</ns2:name></ns2:Sequence><ns2:Sequence dsseqid="sq296" id="sq296"><ns2:sequence>AATTAGTTTTATTAATTTGTTGCTAATAGTGCTGCATGTGTTTATAAAATTTAGTAATACCTCGAAAAATGAGGTTAAAATCGTACTACCCGACATGCCTCTGGGTAGGGGCGTTCTGCGAAAATGGAAAAATGGCATACAGAAACCCCGTTCAAAAATACCCCAAAATTCGCGTTTTTTGGCCTCCCCGTGCACAATTAGGGGTTGGTGTAATATAGTGGGCCGCGCACCCCGACTCGGGCTAGGATGTCGTGAAACTGGCCTCTAAGGCCTTGTGTTTTAATAATTTTAACTTTGGATTGATATTATTTGATTTAGCTAGTTAATTTATTTAATTATTAGTTTAATGTTGTTATGCTCGATAATAAACTATTATATTTCTAATTAGTAATAATATGTGTTCTCTAATTGTACTATTGTTATTACATCTATGCATACTATATAATGATACTAGTGTTATGATGTACGTGTTAGTGTATAATGAGAAGACATAATAGTAAAATTTAGATATTAATATTAATTACAATTGCTAATATGGAGTAATGAGTCTATTATAACTATGAGGAACTATAATTTTATCTAATTCATTTATAATAATAGAGTTAGAGTTATGATTACATTGATAACAATATTATATCTTTTTATTAATTTTATTTACTCTCTGTGCTAAGTTAGTTCTAATGTTAGATTTAATAATTAGACTATTGATAGTTCTATAATAATATAATAATTTAATTTAA</ns2:sequence><ns2:name>KY698560.1_Leishmania_braziliensis_strain_MHOM/PE/00/LH699_clone_LH699_30_minicircle_kinetoplast,_complete_sequence</ns2:name></ns2:Sequence><ns2:Sequence dsseqid="sq298" id="sq298"><ns2:sequence>AAATATTATTTTTGTAATTTTATAAATTTAGTGTTAGAGTGTTATCATGTTTCGAAAAAATAATAAAATTCGCGACAAAATCGTACTACCCGACATGCCTCTGGGTAGGGGCGTTCTGCGAAATCGCAAAAATGGCATACAGAAACCCCGTTCAAAAATCCCCCAAAATTCACGTTTTTTGACCTCCCCGTGCACAATTAGGGGTTGGTGTAATATAGTGGGCCGCGCACTCCCCGCTGGGTTAGGATCAATAAAATGTGGCCTCTTAGAGGCTTAATTTTATCTTTTCTAAATTATCTCGAATTATATATTTAATTTGAACTAATATTTATAATTTTATTAATGAATTAGAATATAAATTTATTATGCGCATAGATAGTTAAATAATACTAGTTTAGTTATTATATACTGATGTTAGCTCTATATTACACTGTTCAATGCTAGTATATTATATGGTAACGCTAGTCTATACTGTGATTAGTAATATAGATGACTCATTACCCCAAAATAGCAATTACAAGTTATATTGTAGCATAATATTGAGCTTATTATTGATAATATTTTAAAACTATAACATTGCTAATACATTCATATATAATACTAGTGTTATGATTAGATAATTGTTACGTTATATACTTAATAATATAATTTACTACTCACTTAGATCTATACATTCACTGTTTATAGTATTGATAGTTTTAATTTAATAATACTAGTTTTATTTACTAGTAACATTAGTG</ns2:sequence><ns2:name>KY698561.1_Leishmania_braziliensis_strain_MHOM/PE/00/LH699_clone_LH699_31_minicircle_kinetoplast,_complete_sequence</ns2:name></ns2:Sequence><ns2:Sequence dsseqid="sq300" id="sq300"><ns2:sequence>GTCTCGCGTTATTATGAGATTATATTTTATCTAAATAATATTTTTAATTCTTTTATAAATTTTATAAAATTGCCTCAAAATCGTACTCCCCGACATGCCTCTGGGTAGGGGCGTTCTGCGAAAACCGAAAAATGGCATACAGAAACCCCGTTCAAAAAATGCCCGAAAATCGCTATTTTTGGCCTCCCCGTGCACAATTAGGGGTTGGTGTAATATAGTGGGCCGCGCTCCCCGGCTCGAGTTAGAATGCCTCATTATAGGCCTCTTAGAGGCTTAGTTTTTGAATTCTAAATTATTTTCGAATATAAGATAAATATTAATTTGATTTTGATATTAAAGTTGGATTATTAGTTGTTTGTAATATTATTTTATAACTATACTAGTATATAATGCTGTTCCGTATTAGAACTATAATGTTAATCTATGTTAGTACTGGTATAGAACTATATGATTATAACACTACATTGATAATACTACTCTGTCTATACTCTATAATAGCTCTACTTCCCTTTAATATAAATATAAGTTATGTTAGTAATAGATACATTAGATATATAATCAATAATACTATTATTTAATAACGCTAATGATACTATACAATTATTACTATATAGAACTGGTTACATTATACTTATACATACAGTGCACACTATATTATATAATTATATTTACTGCGGCCTCTATATACATGTCTATCTAATTTTAATTTATATATTTCAATAATAATTTAATTTAGTAAT</ns2:sequence><ns2:name>KY698562.1_Leishmania_braziliensis_strain_MHOM/PE/00/LH699_clone_LH699_32_minicircle_kinetoplast,_complete_sequence</ns2:name></ns2:Sequence><ns2:Sequence dsseqid="sq302" id="sq302"><ns2:sequence>TGTTTTAATAATAATTTATAAATTGTTTTGAAATAATATTTTATCTTATGTGTCATTATAGTTCCAAAATTAGCATAAAATCGTACTACCCGACATGCCTCTGGGTAGGGGCGTTCTGCGAAAACCGAAAAATGGCATACAGAAACCCCGTTCAAAAAATGCCCGAAAATCGCTATTTTTGGCCTCCCCGTGCACAATTAGGGGTTGGTGTAATATAGTGGGCCGCGCTCCCCGGCTCGAGTTAGGATGATGAAAATAAGGCCTCTTAGAGGCTTGTTTCTCGCGTATTACATGTTTTTCTAATAATTAATTTTTATAACTTATTTTTAACATTTAAATTATTATATTGACTAGTTTGTTAATATATTTATTGTTTAGTTAAATTTATATTTTAATTTGTAATATTATTTGTTTATCATTATTACTATGTTATATCTAATACGTTACTCATTCATACTATTATAGCTTATCTATGTAATGGTTAGTATAGTTATAGATAGTGGGTAAATAGTAATATATAACATGTTTGATATTATATTATATTGATGAAATTAGTAATACAGTGTATAACGTTAGATGATATACATGAGTTAAACTATTAGTAATTAAATAATTATACTTAATAATGTTATGCTCATTGTTACTTATATGATATGATAGTTTCAATACAATATATTTATTTTTACATATACTCTTTACACTATGCTACTCTAGTTAATAAACTTGTATGCGCTGATAATAACTATAATAAT</ns2:sequence><ns2:name>KY698563.1_Leishmania_braziliensis_strain_MHOM/PE/00/LH699_clone_LH699_33_minicircle_kinetoplast,_complete_sequence</ns2:name></ns2:Sequence><ns2:Sequence dsseqid="sq304" id="sq304"><ns2:sequence>ATTAGAGCTATGTTATTACTGGTTAATGATAATAATGTTGTGTTAGAAATAATAATAATTCGTGAAAAATCAGCTCCAAATTTTACTCCCCGACATGCCTCTGGGTAGGGGCGTTCTGCGAAATCGCATTTTTGGCATACAGAAACCCCGTTCAAAAATTCCCGAAAAATGCCATTTTTTGGCCTCCCCGTGCACAATTAGGGGTTGGTGTAATATAGTGGGCCGCGCATCCCAGCTCAGGTTAGAATTCAATAAACTAGGCCTCTTAGAGGCTTGATTTTATAATTCTAAATTATTTTAACTAGTTTTGACTTAAATTGAATATTTATTAATGAATTTAAATAATATCTGCACTGAATAATGCTAGTATTGAGTTATTAATGTTATATTAAATTGTTATGTTATAAATAATTAAATCTATTTTATTACATTCTCTCACATAGCTTTATCTAGTATCTAATAATGTTACTTCAATGATTATAGTGTATTATACGCTAGATATTACGAATATATTAGTTACAATTGCTATTTTAGGGTAATGAGTGATAATATGAGCATAACACTTAGTAATACTAGACTATACTAATATAATTATAATATTTATTCAATGATTACATACATAATAATATCTCTTTATTAATTTTATTTATTTCTTGTGTTAAGCTAGTGATAGTAGTATTATACTTAGTTAATAAATATAATTTTACTAATGTTACACTCAATGATACTACTCT</ns2:sequence><ns2:name>KY698564.1_Leishmania_braziliensis_strain_MHOM/PE/00/LH699_clone_LH699_34_minicircle_kinetoplast,_complete_sequence</ns2:name></ns2:Sequence><ns2:Sequence dsseqid="sq306" id="sq306"><ns2:sequence>ATTCGTAACATTAAATTTAATAAAATATTTATTTATAAATTATTATGAGTTTGACAAATTATTAAAAATTAGGACCAAAATCGTACTCCCCGACATGCCTCTGGGTAGGGGCGTTCTGCGAAATTGCATTTTTGGCATACAGAAACCCCGTTCAAAAATTCACGAAAAATGCCATTTTTTGGCCTCCCCGTGCACAATTAGGGGTTGGTGTAATATAGTGGGCCGCGCACTCGGATTATGGCTAGACAGATAAAAATGTGGCCTCTTAGAGGCTTAAATTTAATAATTCTAAATTAAAAGTTGAAATTAGATTTATATATTTGTTTCTAATAATATTTATGTTAGTAATGCGCTAGTTTTGATATAATTATATATTTTAATTCTAATCTATGCATACGTTATCTATATTTTATTATATTATTTGATTTAATATTATCTCATTATATAGTTTAACTCATAGTATATCATTAGCACTGTTATAAGATGTAATGTTATAGCTCCATACTAATAGCAATTGCCTTTTATATTGTAATATGTGGGTAATATGGTTAGTAACTATAATAAACTTTTATAACACTATTATCTATATCGCTAACATTGAACTATTTATATACTAATTTTATATATGCATTGACTTGTATACAATTTATTATTTAATAGATATAATATAATTTTAATTTAGCTTATCTTATACTGGTAATGCTGCGTTTAAAGTTTAATTCATTGATAAAATAAAAAT</ns2:sequence><ns2:name>KY698565.1_Leishmania_braziliensis_strain_MHOM/PE/00/LH699_clone_LH699_35_minicircle_kinetoplast,_complete_sequence</ns2:name></ns2:Sequence><ns2:Sequence dsseqid="sq308" id="sq308"><ns2:sequence>TGTAACAATATTTTAAATTTAGTAATACATAAGTTTTAATAATTCTATGTTTCGATAAATTTATAAAAATAGCTCCAAAATCGTACTACCCGACATGCCTCTGGGTAGGGGCGTTCTGCGAAATCGCAAAAATGGCATACAGAAACCCCGTTCAAAAATCCCCCAAAATTCGCGTTTTTTGGCCTCCCCGTGCACAATTAGGGGTTGGTGTAATATAGTGGGCCGCGCACTCCGTCAGAGCTAGGATCTATAATTTTAGGCCTCTAAGAGGCTTGTTTTTATGCGTTCTAAATTTTATTCGAATATTAATTAATTTTTAACTTTATATTTTTAATTTTATAGTTTTATTATTAGTTTTGATTTAGAAAATATTTTAATAAATTATTATTTCTAATTATATGCTAAGTTAGATTGAAATTGAATTAATAGTTTGTCTATGAATAAAATAATAATATGATAAATGTTTGTTATCTATGTATATCGATGGTTATATCATAATAGTTCTCATATAGAATATAATATATATTAATATGTAACTAATGGTATTATATGATGTATACTATAATTAGTAATTTTATACTCTCACTATATACTATCTATGTACTGGTTAGTAATACTATACGTTACTGATAATAATACTTATTGTTCTCATTATAATAATATAATATACTTATCTAACTAATACTATTACACACTCATGTTACGCTCTATTACTAGTATTACTGCACAGATAAGATGATA</ns2:sequence><ns2:name>KY698566.1_Leishmania_braziliensis_strain_MHOM/PE/00/LH699_clone_LH699_36_minicircle_kinetoplast,_complete_sequence</ns2:name></ns2:Sequence><ns2:Sequence dsseqid="sq310" id="sq310"><ns2:sequence>ATTATTGTAATACATCTTTTAAAATTATTTTATAAATTTAATAATATGTCAGTGTTAGGATAGTGAAATTTGAGTCAAAATCGTACTCCCCGACATGCCTCTGGGTAGGGGCGTTCTGCGAAAACCGAAAAATGGCATACAGAAACCCCGTTCAAAAAATGCCCGAAAATCGCTATTTTTGGCCTCCCCGTGCACAATTAGGGGTTGGTGTAATATAGTGGGCCGCGCACATTCTCCCGAGCTAGGATTATAAAAATAAGGCCTCTTAGAGGCTTGTTTTATGGGTTTCTAAATTTTATTCAACTATTAATTAATTTTTAGCTTATAAATTATTTATTTAGCTGTGTTATATCTAGTTTGATTATAGAATTTAATTTATAAAATATAATTAGTTTATTATAGTAGTAGATTGAATAGTTTTAATATAGTTAATATAATTTTATATAATATTAGAACAATGTTAGACTATAGATTAGAACATAGATAGTGCTGATATAATACTAACATAATAGAATATAATATATATTACACTTGTTACATTACTAATATCTACTAACTTTATAATATTTATAATTCTACTCTTACACTATTATGTCTATTGGATAGTTATTATACTTAGTAATACTATGTGCACTACTTTGATAGATAATAGATAATAATGTTAGTTATATAATACAATTATACCTTACACTTACTCTATAGCATTTGATCTAATGTTATTAATAGTGATGTTTGCTAAA</ns2:sequence><ns2:name>KY698567.1_Leishmania_braziliensis_strain_MHOM/PE/00/LH699_clone_LH699_37_minicircle_kinetoplast,_complete_sequence</ns2:name></ns2:Sequence><ns2:Sequence dsseqid="sq312" id="sq312"><ns2:sequence>ATATGAACTAATTTTAATTTTTAAATTTATAAATAATTATTTTACTAGAAGATATAATTTCATCAAAAATAGCCTTAAAAATTTACTCCCCGACATGCCTCTGGGTAGGGGCGTTCTGCGAAATCGCAAAAATGGCATACAGAAACCCCGTTCAAAAATTGACCAAAAATCGTGTTTTTCGGCCTCCCCGTGCACAATTAGGGGTTGGTGTAATATAGTGGGCCGCGCACTCCGGCTGGAGCTAGGATTGGATAAAAGTGGCCTCTAAGGCCTTACATTTTTATGTTTCTAACTTTTCGCTAATATATCACTGTTAATTAAATATTATTTTGCTCTACTTATATATGTGCTAGTTTAATCTGTACTAGCTTAGATATAATATTAATTTTAATTAAATAACTAATCTATATCTACGTTGTTATCTATTGTTATACTTTTAATATTAAATTATATAAATTTTATAATTATATGCTCTATTACGTCAATGTTATGATTATGCTCAATTATAGTCAAAATATTCCCTTTTCTAGTTATATTATTATATGTTTTATATCATTTAATAGCATTTTAATAATAATACAGTGTTATACTAGATAATGATGATATAGCTGATTAGAACATATAAAATTAAATTTAGTTTTACTATAATAATACTTTTGCTATACTATCTTATATGCTTACATTACTTTTTATCTTTTATAAACTTTTATTGTTTGTAATTATTAGCTAATGTCAGTGTGTTACTAATATTGTTACGT</ns2:sequence><ns2:name>KY698568.1_Leishmania_braziliensis_strain_MHOM/PE/00/LH699_clone_LH699_38_minicircle_kinetoplast,_complete_sequence</ns2:name></ns2:Sequence><ns2:Sequence dsseqid="sq314" id="sq314"><ns2:sequence>AAGATAAAATTAAAACTTTAGCTAAACAATATTATCTCTGCGCTGTTATGTCATCATATTTTATAAAAATTAGCATAAATTCGTACTCCCCGACATGCCTCTGGGTAGGGGCGTTCTGCGAAATTCGATTTTTGGCATACAGAAACCCCGTTCAAAAAATGCCCAATTTTCACGATTTTTGGCCTCCCCGTGCACAATTAGGGGTTGGTGTAATATAGTGGGCCGCGCACCCCGGCTGGAGTTAGAATGCCTCATTATAGGCCTCTTAGAGGCTTACTTTTTGAATTTTAATATTTTCTCACTTATTATTCTCATTTAAATTTAATTTTATAATATTTCTTTGATCTAGCTTGATTAGATAATTTAATTTTAGTTTATTATAAGTTTTATTTAATTTTGTTAATAGTTATTCATTATTAAATTTTTATTAATAAAGTTTATACTAGCTTATCGATGTTATACGTGGTTATGTGATTATATAGACATAGTTAGAGATAGGTTAGTTATATATTAATTACAATATAAGTTAGTATCATATTATAGTACTATTTAGTAATACTATTAGCTCTACACTAGCTTTTGATTATACTATACATACTTACATTATACGCTACATTATAAACTAATAATATTATTTAAATTGATTTACTATGTTACTTGTATTATATAACTTTAATAAAATTTAATTATAATTGTTACGCTAATGTTAGATTATAGTTTGCATATTAAATATTTAGTTAA</ns2:sequence><ns2:name>KY698569.1_Leishmania_braziliensis_strain_MHOM/PE/00/LH699_clone_LH699_39_minicircle_kinetoplast,_complete_sequence</ns2:name></ns2:Sequence><ns2:Sequence dsseqid="sq316" id="sq316"><ns2:sequence>AATAATAGTAACACTGCGCGACATTATACGTGACAATAATGATAATAAATTTATTAAAATTCTATAAAATTCCAATAAAATCGTACTCCCCGACATGCCTCTGGGTAGGGGCGTTCTGCGAAATTCGAAAAATGGCATACAGAAACCCCGTTCAAAAAATGCCCGAAAATCGCTATTTTTGGCCTCCCCGTGCACAATTAGGGGTTGGTGTAATATAGTGGGCCGCGCACTCTGGTTTGAGCTAGCTTTGATAAAAAGTGGCCTCTAAGGCCTTATAATTTTAATTTCTGCGCTGTTATGGATAGTGTGATTTATATTTTATATTTATTCTAGTTTAAATTTAATTTTATTAACTAGTCTATTACTGCATTGATATAATTAATGTTCTATTTATAAAACTATTGTTATACATTGTAATAGTATTTTATTGTTATTATAAATTTTATACAACTATGCTCTATCAATACTATATGGTACAGTGTTATACTAGTTTATCGTTAGTAATACAATATAATATAACTTGTAACTAATATCTGGGTAATATGATATCTATACGCATACTTACACTATAATTATATAATTAGAACTATACTATTACTAATAATGATACTAACGTTGAACTATAGAGTTATATAATTAGAATACATATAAGTTTGATAAAGTTAATTCATATACATCTTTATATTTATGATTCGCGTTATTACTTGCATTATACATCTAAGCTAGATAATATTTGATAGT</ns2:sequence><ns2:name>KY698570.1_Leishmania_braziliensis_strain_MHOM/PE/00/LH699_clone_LH699_40_minicircle_kinetoplast,_complete_sequence</ns2:name></ns2:Sequence><ns2:Sequence dsseqid="sq318" id="sq318"><ns2:sequence>ATATTAGTAAATAATAATTTTAATAATTTTAAATTTAATGTTGTTATGTGTTGAATAAAATCTAAAAAATTAGCTCCGAATTTTACTCCCCGACATGCCTCTGGGTAGGGGCGTTCTGCGAAATCGCATTTTTGGCATACAGAAACCCCGTTCAAAAATTCACGAAAAATGCCATTTTTTGGCCTCCCCGTGCACAATTAGGGGTTGGTGTAATATAGTGGGCCGCGCACCTCGGCTTGAGCTAGGATGTATAAAAATAGGCCTCTTAGAGGCTTGATTATTGCGTTGAAGTTAAAATTGATTTTAATATTTATTTCTAACTAATAATTTTGATTTAAACTAGTTAATAGCTTGGTTAGTTGCATATAATTAAATAAATTTTATTTTATATTAGTTTTGATTAGTAATGTTATAAGTTTATTGATAATGCTATTCATATACTATTATTGTTATACTCATAGTTCCGTTACATGTATTACTACGTTAGCCTCATTATTACGATAATATAGAATAACTTATATTACAATTGCTCTTAAATACACTATTTTAATAATACTCTATGATACTGGCTAATACATAGTTATAGATAGTATACTTATTTATAATTTTGTAATATTACTTGTTACACTTATATGCACTGAGATAGACGTAATGAATAGATTATAATATTATTGATATACTACTTTTATTAACTTTATGTTTATTGCATTTTAATTTAATTAGCTTCATTATGAGAGACA</ns2:sequence><ns2:name>KY698571.1_Leishmania_braziliensis_strain_MHOM/PE/00/LH699_clone_LH699_41_minicircle_kinetoplast,_complete_sequence</ns2:name></ns2:Sequence><ns2:Sequence dsseqid="sq320" id="sq320"><ns2:sequence>AATTTAATTTTTAATTTTATGATACAGCTGTGTTATGTTTGTGATATTATTATTCAAAATTTATAAAAATAGAGCAAAAATCGTACTCCCCGACATGCCTCTGGGTAGGGGCGTTCTGCGAAAACCGAAAAATGGCATACAGAAACCCCGTTCAAAAATCCCCCAAAATTCGCGTTTTTTGGCCTCCCCGTGCACAATTAGGGGTTGGTGTAATATAGTGGGCCGCGCACTCCCCGCTGGGTTAGAATCATTAAAATGTGGCCTCTTAGAGGCTTATTTTTTATTTTCTAGCTAAACTCGTGAATATGATGTTAATAGTGACATTTATATTTATTATTTATATTTATTTCTAATTTTACTTTACTATTTAGTTCTAATTATGTTCTATTGAGTAATATAATAATTAGTATGATAATGTATTGTATGTTTATTGATAAGATATAAATTTATTTATTATCTATACTATCTCTGCACTATCATTGTTACATGGTTATACTACATCAAACTAGCCTAACTTATATTGATATTAATATATATTATGTAGTATATTCGATAATAATACTCATTAGCCCTAACATTAGATAATACTACGTTATTGATAGCATTGATTGTATAATTATATAATAAATTTAATAACTATTATTTATCTAACATACATACTATATTTAACTCTGTGCACTGAATGTTATAATTGTTATACTAGTTAAGTGATAGTTAATTGTAATGTTAAAATAATAATTTTATTTTGAT</ns2:sequence><ns2:name>KY698572.1_Leishmania_braziliensis_strain_MHOM/PE/00/LH699_clone_LH699_42_minicircle_kinetoplast,_complete_sequence</ns2:name></ns2:Sequence><ns2:Sequence dsseqid="sq322" id="sq322"><ns2:sequence>TAAATAATAATAATAATTTTAGTAACACGTGAATTAGTAATGTTTAATGTTTTGAATTTTATCGAAAAATGGGGGTAGAATTTTACTCCCCGACATGCCTCTGGGTAGGGGCGTTCTGCGAAATCGCAAAAATGGCATACAGAAACCCCGTTCAAAAATACCCCGAAATTCGCGTTTTTTGGCCTCCCCGTGCACAATTAGGGGTTGGTGTAATATAGTGGGCCGCGCACTCGGACTTGAGCTAGCTTGGATAAAAATAGGCCTCTTAGAGGCTTGAATTTATAATTCTAGAGTTTTATGGTTGTTTCTAACTAATAAACTTTAAATATTACTTTTATATTACTAATTTTGTTGCTGCTCTGTTACATTATCTTATTAGCTTATCTAGTTATTATAATTTATTGTTTATTGTGTATAAGTATGATTTAGTTTAAATGATTTATATAAATTTATTTTAATTATTAACTTTGCTATGGTTATCATGATTATACTCAATATTACACTCTACAATATATATTTATATTAGTTATATGAGTAGTTTTATCATTATATACTAGATAATTTAATAATTATAGTTTTAATAATAGAGCTAATTAGAATGATATATAACTTTAATGATATCTATACTAACATTGTAATATTGTTTTACTAAGTAGATATTATTTTATATTTTATATTAAATTTAATTTTTACTTGTTAATATAGATCTATGTTTCGCGATTATCACTAAATAAATTTTAT</ns2:sequence><ns2:name>KY698573.1_Leishmania_braziliensis_strain_MHOM/PE/00/LH699_clone_LH699_43_minicircle_kinetoplast,_complete_sequence</ns2:name></ns2:Sequence><ns2:Sequence dsseqid="sq324" id="sq324"><ns2:sequence>ATTAGTGACAAATAAAATTTAAAATAAGTTTATTGATAATTTAATGTGAGTGTTGAATTACGTCAAAAATAGCCTTCAAATTTTACTCCCCGACATGCCTCTGGGTAGGGGCGTTCTGCGAAATCGCAAAAATGGCATACAGAAACCCCGTTCAAAAATCACCCGAAAATCGCATTTTTTGGCCTCCCCGTGCACAATTAGGGGTTGGTGTAATATAGTGTGGGGTGCGCTCAGTTTTAGGCTAGCTCCTCGTAAAGTAGGCCTCTTAGAGGCTTGTTTTTAATTTTTTAAATCTTTTTCTAATAAATTATTTTAAAGTTAGATTTAAGTTTAATTTGATGTTAATAATAGTTTATAATTAGAAAATAATAAGTTCTATTTAGATAATAAATTTGTAATGCTATGTTATCTATGATGTAATACTATAGTTCACTTATTAAATTTATAATTACACTTAAATAAAACTATGTATTCGCTAATGATGTAGTATTATATGTGTTCTAAGATACGTAGAATAACTTGTAATATAATATATTCTATAATGAGTCAATACTAGCTCTATAACGTTACATTGTCGTGATAATAAGATAATATAAATAGTTTTAATTAGAACAATAAATAGTTTATAACAATATGATAACTTTAATTATTTATATGCAATCAATACTATGTTTAACATTAGAATATCACTAGAATAAATTTTTATTAAATAGTTAGTAATATGATGATAGCAATGATTTGATATAATT</ns2:sequence><ns2:name>KY698574.1_Leishmania_braziliensis_strain_MHOM/PE/00/LH699_clone_LH699_44_minicircle_kinetoplast,_complete_sequence</ns2:name></ns2:Sequence><ns2:Sequence dsseqid="sq326" id="sq326"><ns2:sequence>TAAGTAATAATAATTTTTTTAATAACAGTGTTACGTGCTGTTCAATGTAGAGTTAAAATTTACTAAAAATAGGCAATAAAATTTACTCCCCGACATGCCTCTGGGTAGGGGCGTTCTGCGAAATCGCGATTTTGGCATACAGAAACCCCGTTCAAAAATTCGTCAAAAATGCCATTTTTTGGCCTCCCCGTGCACAATTAGGGGTTGGTGTAATATAGTGGGCCGCGCACCCCGAGTTGAGCTAGCTCTGCATAAAAGTGGCCTCTTAGAGGCTTGATTATTGCATTCTAAATATTTTCTAACTAGAAGTTAAATTTTAAATATAATTTTTGATAAAGTTTGGTTAATATGTAATTTTATTTTTAAATATACTAGTTAATTTATATTATAATAGATTAGCGCTGTGTTAGTTATATTATTGAGTATATTATATTGTTAGTTATAAGTTTTAATTAAATTATTATAAAATTATTAGTATTACGTGAGTAACCCTGAATTAGCTAAAATATATCAATTGTAACTAATATAAAAGGGTAATGTCACGTATATCATGATGTTATAACGTAGATAGCTTATTATTATAATATTATATTTAATCATTACTATTATTATATATCTAACTGTTACTAGCTTATACTATGAACATACTAGCTTGTCTATAAATATATTTTACTTTGTTACACTTTATATTCTCGAGTAAACTTAATTATATTTAACATTATGATGATATTATAAGTGTGG</ns2:sequence><ns2:name>KY698575.1_Leishmania_braziliensis_strain_MHOM/PE/00/LH699_clone_LH699_45_minicircle_kinetoplast,_complete_sequence</ns2:name></ns2:Sequence><ns2:Sequence dsseqid="sq328" id="sq328"><ns2:sequence>TATTAACTTTATGCTAGAGTGTTATGTGTGTTTATGATTTATTAATTTACTGCATTACATCATCAAAAATTAGCATAAAATCGTACTCCCCGACATGCCTCTGGGTAGGGGCGTTCTGCGAAAACCGAAAAATGGCATACAGAAACCCCGTTCAAAAATCCCCCAAAAATCGCGTTTTTCGGCCTCCCCGTGCACAATTAGGGGTTGGTGTAATATAGTGGGCCGCGCACCCCGGCTAGAGTTAGGATGGTGAAAAAGTGGCCTCTAAGGCCTTATAAAATTGGACTATTATTCTTTTTGACATTATATTAATTTATAATTAATTTTTAATATTAAATTCTATTCATTGCTACGTTATATGCTATGTCTACACTAGTAAAGCTAGATTATAAATATTATTGTAATGTTAGTAGTATGATGTTTAATTTATAGTTTTTATATTGAATAATAATTTTATCTAACGTTGGTAATATTGTTAGTGATAATATGGGTTACTATATCAGCATAATTAGATTACAACTTATATTTAATATTAGTTAGTATTATCTCGTAATGTATAGTATTATGTTAGTTTGATAAATTTATAACTCTATAGATACATATAACTTTATTACTATACGGTAACGTGCACTATTATATTTAATTATTATACACTGATTATAACTATCATATATCTATATACACATAAACTTGCTCTACTTGGTTGTTATTAATACATTACAACTATGGAACAATAATAAAATAATTTAAA</ns2:sequence><ns2:name>KY698576.1_Leishmania_braziliensis_strain_MHOM/PE/00/LH699_clone_LH699_46_minicircle_kinetoplast,_complete_sequence</ns2:name></ns2:Sequence><ns2:Sequence dsseqid="sq330" id="sq330"><ns2:sequence>TCTAAATAAAAATAAAAATTATTATTACACGTGGTTACAGCGTTATAAAATCATATAATACTTCAAAAAATGGGTTAAAATTTTACTTCCCGACATGCCTCTGGGTAGGGGCGTTCTGCGAAATCGCGATTTTGGCATACAGAAACCCCGTTCAAAAATTGACCATTTTTCGCGTTTTTTGGCCTCCCCGTGCACAATTAGGGGTTGGTGTAATATAGTGGGCCGCGCACTCCGGCTAGAGTTAGAATGCCATGAAATAGGCCTCTTAGAGGCTTAAAATTTAGAAACTAACTTGAACTGGAATATAAAGATGAAATTAAACTTATAATTGATGTTATATTATTTTATCTGCACTATTTTATTAATTATTTAAATCTATAATAGTTTCTAACCTGTTCCGTGTTAATATAATTATTAGATAATGGTTTAGTTATAATATTGTTCGAGTTATATAATCTTATAGTTATGATAATGCTAGCTCCTCTGTGTTACATATAGTAATAGCTCCATATTAGTTACAACTTATATTAGATATCTAACATTACGATATTATTATACTCATTAGACTATCATTAGACTGTTATTAGTTTAATAAATTTATAAAATGATTATTTAAATGTTATTAATAGTAATTTAATTTTATGTTTACTTTTATTTTTATTTTCTTACTTGAACTTGATTTACACTAGTTTCGCATTTAGATAAAATATTACTTGCATTGTTAGAATAATAAAATTAGTT</ns2:sequence><ns2:name>KY698577.1_Leishmania_braziliensis_strain_MHOM/PE/00/LH699_clone_LH699_47_minicircle_kinetoplast,_complete_sequence</ns2:name></ns2:Sequence><ns2:Sequence dsseqid="sq332" id="sq332"><ns2:sequence>TAAAATGTTTTAAATAAAATAATTTAATTGTGTTATTAGAGTAAGGAGTCGAGTCATTACCAGTAAAAATTGGGCTAAAATCGTACTACCCGACATGCCTCTGGGTAGGGGCGTTCTGCGAAAACCGAAAAATGGCATACAGAAACCCCGTTCAAAAATCCCCCAAAATTCGCGTTTTTTGGCCTCCCCGTGCACAATTAGGGGTTGGTGTAATATAGTGGGCCGTGCATCCCGATTCGAGCTAGAACTCTATAAAAGTGGCCTCTAAGAGGCTTGAAATTCGAATTTTAAAGTTTATCAGAATAAAATTATTTTTAAATCTATTTTTGATCTAATTTAGCTCTGTAATGGTAATGATTATGTTATAATATTAAATAGTAATAAATAGTTTTGTATAGTTTAATTAATTATTTTATTATTAGTTATTATTATTAGATTTTATTGAATAGACTTATAACTGTACTAGATGATGTTCTATTATAGTTTAGATAGATATAATACTACTCATTACTAGAATAACTAATATATATATTATATTATACTGATATCTACGCTATTACACCTTACTCTATAATGATATAACTATGGCATACAATTTTAGTATTACTTGTATTCAATAAAGTTTATTTTTTATATCTTTTTAATTATTCTCATTATTGCTTGTGATTACTAGTTTAAATATTTTAATTGTCGCTAATATAATTATTTGACTAGCATTAACTTTATAGATTTGATATTAATAATAATAAA</ns2:sequence><ns2:name>KY698578.1_Leishmania_braziliensis_strain_MHOM/PE/00/LH699_clone_LH699_48_minicircle_kinetoplast,_complete_sequence</ns2:name></ns2:Sequence><ns2:Sequence dsseqid="sq334" id="sq334"><ns2:sequence>AATTTTAAATAAATTTATTTTTTATTTTTTGGAATTTTATTATGTCTTCGTTGCATTACCTCGCTAAAATTGCATCAAAATCGTACTCCCCGACATGCCTCTGGGTAGGGGCGTTCTGCGAAATTCGATTTTTGGCATACAGAAACCCCGTTCAAAAAATGCCCAATTTTCACGATTTTTGGCCTCCCCGTGCACAATTAGGGGTTGGTGTAATATAGTGGGCCGCGCTCCCCGGCTAGAGTTAGAATGCCATGAAATAGGCCTCTAAGAGGCTTAAATTTATAAAATTGTTATAATTGGAATAAAATAATATTTATTAACTTGTAATTTAACTTTAAACTAATAATGTTGCTTATATTGATTATCTAATTATAATTATTATTTAGTTTTAATATAGTATTAATATGGAACTAGTTTTATATATTTATAATATTACTAGCTCTATACTATAGTAGTGCTGTGTAGTGTATGTATTAGAATTGTAATAGGTCTATTATAATATAAAAGCAATTGTAACTAGTAATGAGTCAAATTATGAGTATAACAATGATATTACTCTAACTATACTATGTCAAACTATACTTTTAATAAATTATAATTATGATAAACTATAACGTTCACTTATATAATCTTTTACATACAATTTATTTTCTAATCTAGCTGTAAACTTTAATCTATAATGAGCTTGATATTAGTGTCTTATTATGTTTCATTAATAAT</ns2:sequence><ns2:name>KY698579.1_Leishmania_braziliensis_strain_MHOM/PE/00/LH699_clone_LH699_49_minicircle_kinetoplast,_complete_sequence</ns2:name></ns2:Sequence><ns2:Sequence dsseqid="sq336" id="sq336"><ns2:sequence>TTAGTAATAATTGTTTTTTATAAAAATAATTTTAACTTTAGAGTGTAATGTTGCGTAATGATTAGAAAAATTCAATAAAATCGTACTCCCCGACATGCCTCTGGGTAGGGGCGTTCTGCGAAAACCGAAAAATGGCATACAGAAACCCCGTTCAAAAATCCCCCAAAATTCGTGTTTTTTGGCCTCCCCGTGCACAATTAGGGGTTGGTGTAATATAGTGGGCCGCGCACCTCGACTCGAGCTAGGATCATAAAAATATGGCCTCTAAGAGGCTTGTTTCGCGTGTGTTAATATGTTTTTAGAATAAATAATTTTTATATTATAATTTATTTTTATTTTATGCTAGATAACGATATGTTAGACTAATATTATTATTTTGTTAGAATATATTTTATTAAATTGTAATTAGTATGTCATTAGTAATATTGATAATTAATATTATAGTTTTGAATTAGATAACAATATAGCTGTTCTATGTGTATAATGTAGTAATAATGCTTAGTAACCCTCAATATATAATATATTCTAATATAAAAGGGGATATTACTCATTACTATGATGTTATTAACGCTAGAGATACTATAATGATAATACTGAATATGGAGCTAATATGGAACTATGATTATTATATAATGGTGTTGTTATAATATTAATACTACTTTAATTACACATTAACACTTATATACTTTTCTCTATCTCTTACGATGTTCTTATTAGTTTCTAACGTTACATTTATTAGTGATACATGAA</ns2:sequence><ns2:name>KY698580.1_Leishmania_braziliensis_strain_MHOM/PE/00/LH699_clone_LH699_50_minicircle_kinetoplast,_complete_sequence</ns2:name></ns2:Sequence><ns2:Sequence dsseqid="sq338" id="sq338"><ns2:sequence>AGGCATATTAGTGTTATTAGTGTGATAATAAAAATAAAATTGTGTTACTCGTCTATAATTTCATAAAAATAGGGCTAGAATTTTACTCCCCGACATGCCTCTGGGTAGGGGCGTTCTGCGAAAACCGAAAAATGGCATACAGAAACCCCGTTCAAAAATTGCCCGAAAATCGCGTTTTTTGGCCTCCCCGTGCACAATTAGGGGTTGGTGTAATATAGTGGGCCGCGCACTCTCGCTGAGGTTAGGATTGGTGAAACTAGGCCTCTTAGAGGCTTGATTTTATATTTCTAAATTATTTTTATTATTTGTTTAGAATTTTAATTTTAATATCATAATTGAACTAGTTTGTTATCGTTACATTGACTAGTATTGCATTAGATTAAATAATATTATAAATTAGATTATATACGTGACTATTTAGCTTTATATTTAAATAATTATTAGAACACATACGTTAACGATGTTATTATGAGTTTGAATGAATATAATAAAATTGACATAATATAACATAGAATATATTACAATTAGTAATAGGGCAGAGTGGTTACTATAGTATGATGATAATGGAACGCTAATAACTATAACTTTATAATTACTCTTATCTTATTACTAATTTAATAGCATTACACTTTACTATAATTATAAATATTACTTGTATTTGTATTTCAATTCTTTTGTATGCGCATATATTACTAAATTATTTTATTAAAGTTAGATTACATGTATTACTAGCATTAG</ns2:sequence><ns2:name>KY698581.1_Leishmania_braziliensis_strain_MHOM/PE/00/LH699_clone_LH699_51_minicircle_kinetoplast,_complete_sequence</ns2:name></ns2:Sequence><ns2:Sequence dsseqid="sq340" id="sq340"><ns2:sequence>ATATAATATTTAATTGACATAGAAATAATTTTATTAAAACTGTTAATTATCTTGAAATAATCGATAAAATAGCCTTCAAATTTTACTCCCCGACATGCCTCTGGGTAGGGGCGTTCTGCGAAATCGCAAAAATGGCATACAGAAACCCCGTTCAAAAATCACCCAAAAATCGCGTTTTTCGGCCTCCCCGTGCACAATTAGGGGTTGGTGTAATATAGTGGCCCGCGCATCCCAGCTCAGGTTAGATTGGTGCGAAACTGGCCTCTAAGGCCTTATAATTTTAGAATTTAACTTGAATGGCTTGATAATTTATATTTAATGTTAGAAATTAATTATTAAATAGTTTTATCTAGTTTTATATTATTTATTAATGCTAGTTTTGATTATAGTGATGTTCTATTTATTAAAAATAATTTTATTACTAACGATATTATGTGCTATAACGATGAATAAAGTTTGAATAAGATAATGTTATTAGATTGGCTGTAATACGATAGATACGATACATTATATATTCCCTTTGCTTTAATATTAGTATATAATAGCTCTATTACTGTATTACTATAACTTCACTGACATTGCACTATTATTTATAAAATTTAAATTTAATGCTAACGTTATACATATAGTTTTGATTGTAATACATTTTAATAATAAATATAATTTACTATTTAGTTCAAATCAATTTTACTATAAGTTTTTCGATATAACACTATGAATTTACTAGTTATTAGAACAGTAATGTGAGAA</ns2:sequence><ns2:name>KY698582.1_Leishmania_braziliensis_strain_MHOM/PE/00/LH699_clone_LH699_52_minicircle_kinetoplast,_complete_sequence</ns2:name></ns2:Sequence><ns2:Sequence dsseqid="sq342" id="sq342"><ns2:sequence>ATTTACAAATAATAATTTATAAGTTTGTTAATGTGTTCCCTAAGGAGTCGACTCCTTACCCCGCAAAAATGGGGGCAAAATCGTACTACCCGACATGCCTCTGGGTAGGGGCGTTCTGCGAAATCGCATTTTTGGCATACAGAAACCCCGTTCAAAAATTCACGAAAAATGCCATTTTTTGGCCTCCCCGTGCACAATTAGGGGTTGGTGTAATATAGTGGGCCGCGCACATCCGGCAGAGCTAGAACTCGTGAAACTAGGCCTCTTAGAGGCTTGATTTTTGAATTTTAAATATTTCTAACATGAATTAATAAATTTAAATAAAATATGTTCTAATTAGTGCTGATTTAGTTAATATATAGTTATGATAATTAATTTAATTGATATAATATTATAATTAGATTTAAATGTTACTAGTTTGATTAGAATATAGATTTTATATAACATTATTAACTATGTTAGTTCCATTGTTATACTCTATGTCTATAATATCGCTAATACTAGTACAATATATATTCCCTTTGCTTTGTTATATGATAGTAATAGTGTTATATCTATATGAGTGCAATACAATTATAAATTTTAATTAACTATTAATAAAGTTTAATATTACATTGAGATGATAACATTACTACACTTTAACTATAAATTCTTTTTCTTGTGATATTACTAAACTAGATGATATAATATTATGCTAACGTGTGTTAATAGCTAGCACAATTATTTAATTAATTATAGTTTT</ns2:sequence><ns2:name>KY698583.1_Leishmania_braziliensis_strain_MHOM/PE/00/LH699_clone_LH699_53_minicircle_kinetoplast,_complete_sequence</ns2:name></ns2:Sequence><ns2:Sequence dsseqid="sq344" id="sq344"><ns2:sequence>TTATAAAAATAAAATTTATTTGTAATACGTGATAATTATGTTTTAGTGAATTTATAAATTTATTAAAATTAGGACCAAAATCGTACTCCCCGACATGCCTCTGGGTAGGGGCGTTCTGCGAAATCGCATTTTTGGCATACAGAAACCCCGTTCAAAAATTGGCCATTTTTCGCGTTTTTCGGCCTCCCCGTGCACAATTAGGGGTTGGTGTAATATAGTGTGGGGTGCGCTCAGTTTTAGGCTAGCTCTCGTAAAAGTAGGCCTCTTAGAGGCTTGTTTTTAAAATTTAATATTAAAATAGAAAATAAACTAGATAATTATATTTATTCACTTACTTTACTATATTAGATCACGAATTAGAACTGATTAGATTACTATAGTTGTGCAGATAAATAATATGTATATTGAGTGATAATAATATTTATATTTTATGTAATTATAATAATATCTATATAGTCTATGTTATCATCTCTGTTCATAGTAATGTATCTGCGTGGTTACCTCGTAATATCAATTGCAACTAATATTAGCTTTATATGTAATAGTATTATCTATAATGTCTCTAACTCATAGCTAACTTTATCAATATTATTTATTTTATTAAAATTATTTTATACTAATTAAATGTTATTGTATTACACTAGTTTTGATTATAAATTTTATTACTAACATTGATTGATATAATACTCATTATACTAGAACTTTATGCAGCTATCGTTACTCATTAATAGATTGATAA</ns2:sequence><ns2:name>KY698584.1_Leishmania_braziliensis_strain_MHOM/PE/00/LH699_clone_LH699_54_minicircle_kinetoplast,_complete_sequence</ns2:name></ns2:Sequence><ns2:Sequence dsseqid="sq346" id="sq346"><ns2:sequence>TAGAGGCATAAATAAAGTTTGTCTTACACGTGTTAAGCTGTGTTATAAGAAATATAATTTATTCAAAAATTGGCATAAAATCGTACTCCCCGACATGCCTCTGGGTAGGGGCGTTCTGCGAAAACCGAAAAATGGCATACAGAAACCCCGTTCAAAAAATGCCCGAAAATCGCGTTTTTTGGCCTCCCCGTGCACAATTAGGGGTTGGTGTAATATAGTGGGCCGCGCACCCTGGCTTGAGCTAGCTCGATGAAAAGTAGGCCTCTTAGAGGCTTTAATTTTGATTTTGAAATTAATTTTATTTTAGAACTAGAATTTGACTATTAAATTAGAATATTGCTAGCTTTATGTTAGAATTGAATTAGAATGATATTAGTTTTAATATTTAAATAAAATAATTGATATGAGTTAATTATAATGTTATATGATTGTTATTAAATTATACTATTTTATTAATATTATTAGTTCTCTATCTTGTTACTATATAGATGCACCATATTAGCTCAATAATAGAATATAACTTGTTTTAATATTAGTTACGAGGGTAATATCTATAATTATTAATACTCTGTTACTATCATTACGCTAGTTTAAACTATATACTATACTACTATACACTGAGCTGTTCTAATATTGATAACTATATTACTAGTATTGTTAGTGTAATAGATATTTAATTAACATTACAATTTTATTTTCTCTTTTTTCTTTTTATAATTTGTGTTTATCTTAGTTACATTATTTCATTCAT</ns2:sequence><ns2:name>KY698585.1_Leishmania_braziliensis_strain_MHOM/PE/00/LH699_clone_LH699_55_minicircle_kinetoplast,_complete_sequence</ns2:name></ns2:Sequence><ns2:Sequence dsseqid="sq348" id="sq348"><ns2:sequence>GTAATGAGTAATGATTGAGATAATGTTTTGGTAATATGTCGACAATAAAATTAAAAATAATCGATAAAATGGGGGTTAAATTTTACTCCCCGACATGCCTCTGGGTAGGGGCGTTCTGCGAAATCGCAAAAATGGCATACAGAAACCCCGTTCAAAAATACCCCAAAAATCGCGTTTTTCGGCCTCCCCGTGCACAATTAGGGGTTGGTGTAATATAGTGGGCCGCACACTCCGGCTAGAGTTAGAATGCCTCATTATAGGCCTCTTAGAGGCTTGTTTTCGATGTTGCTGCGCTGAAATGATAGAATTACAATTGAACTGGAATTATATATTATTTAATAGTTAATATTTATTATGCTATGCAGTTCTCTGTTAACTTTACTCTATACTAGTTCTATTATTGAACTAATTTAGTTATCTAATAAAGTTTAATAGTGTTATTGATGTAATATAATTATTTTTATAATCTAATAATACGTAACGTTATAATACTGGTTAGCTCAATATTAGCTCAATATAACTAATATATAATATAAGTTGTAGTACTATTTAGTGTTATTATTACTATTCAATAACATTATTACATACTCTAGCTTATACTTACTTTATATATACTCGCTTGCGATAAATATTATATGTATTACGATGTATAGTTATGATATTTAAATGTAACACTATATTTTTCTTATTTTTTATTTATCATTAACTTATCTTTATGTTCGATAATATTAAATTTTATAATAACAGTTTTATTATGCTAGT</ns2:sequence><ns2:name>KY698586.1_Leishmania_braziliensis_strain_MHOM/PE/00/LH699_clone_LH699_56_minicircle_kinetoplast,_complete_sequence</ns2:name></ns2:Sequence><ns2:Sequence dsseqid="sq350" id="sq350"><ns2:sequence>AAAATAAATTTAATATAACAGTGTTAATGTGGTGTAACGATTAGCAAATAATTTTATAAAATTTAAAAAATAGGCATAAAACGTACTCCCCGACATGCCTCTGGGTAGGGGCGTTCTGCGAAATTCGATTTTTGGCATACAGAAACCCCGTTCAAAAAATGCCCAATTTTCACGATTTTTGGCCTCCCCGTGCACAATTAGGGGTTGGTGTAATATAGTGGGCCGCGCACCCCGGCTTGAGCTAGCTCGATGAAAAATAGGCCTCTAAGAGGCTTGGTTTTATAGTTTCTAGAATTCAAACTAATATTTAACTTTTAAAATAAATAAATTTGTGTTGCGCTGAATAATGAGTTAATTAAATTAGAGAAAATAAAATATTTATTTAGTTATTATTATATTACTCATATTGATACTAGATTATAACTATTTATTAGATTACTATGATGTTACACTATCTATACTATTATCTCTAACGGTTAGTAATATAGTAGTAATAGGGCTAGTTCCCTTTAATATAAACTTATATTGTAATATGTTAGTAACACTGTAGTAATACTATATAGTACACGGTATTACACCGTTGATAGTTATAATAATATGAGTTTAATTATAATTATGTTTTATTACGTATAATACTTTATAAACTTTTATTACTAATCTTTGCTGTTAATTACACTGATTATGCGCTATCATTACATTATAATATTGTTCTTACTATCACTAGTTTAATTATTAGTA</ns2:sequence><ns2:name>KY698587.1_Leishmania_braziliensis_strain_MHOM/PE/00/LH699_clone_LH699_57_minicircle_kinetoplast,_complete_sequence</ns2:name></ns2:Sequence><ns2:Sequence dsseqid="sq352" id="sq352"><ns2:sequence>AGATAGATAATAAATAGTTTGCATTAGAACAGTAATGAGTGTTATGATGTTGTTAGAAAATATTAAAAATTCGATTAAAATCGTACTACCCGACATGCCTCTGGGTAGGGGCGTTCTGCGGAAACCGAAAAATGGCATACAGAAACCCCGTTCAAAAATCCCCCAAAATTCGCGTTTTTTGGCCTCCCCGTGCACAATTAGGGGTTGGTGTAATATAGTGGGGCGCGCATCCCGGATTGAGCTAGCATTGAGAAAAACAGGCCTCTTGACCCGTATGTTTTATTGTTTCTAACTTTTCTGAATATAATTTAACTTTTAACTTTATTTTTTATTTTATTTTGTTAATATGTGTTTAGAAATATAAGTTTATTTAGTTTTTAATTTATTATAAATATTATTTTATTATAGTTGCTAATGTTATACTCTTATTGTTACTATTCATTGGAACTATATCTATTACTCTATGTTAGCTCTAACGTTGTAATGCTATGATAGTAATACATATAAGCTCCCTTTAATATATAATATATGTTATATTGTGATAATTATGATATTACTCATTACTAGATAAAATAATAATACTAAGATAGAACTATAATGGTGCTGAGATTATATGTAATAGATTTATAATAATACTTTAATACTATATCATGTCTGTATAACTTTATTATGTCTTGCATTACCTTACTCTAATTCTAGTTTTAATTATTAATTTATTTATTTACACTTTATTAACTGCAATACAAGCATT</ns2:sequence><ns2:name>KY698588.1_Leishmania_braziliensis_strain_MHOM/PE/00/LH699_clone_LH699_58_minicircle_kinetoplast,_complete_sequence</ns2:name></ns2:Sequence><ns2:Sequence dsseqid="sq354" id="sq354"><ns2:sequence>ATATTATTTTTTATAAACAATAATAATTTGATTTTAGTTTTATGTGATGTTATTAAATTTTGTCAAAAATAGCCTTCAAATTTTACTCCCCGACATGCCTCTGGGTAGGGGCGTTCTGCGAAATCGCAAAAATGGCATACAGAAACCCCGTTCAAAAATCACCCGAAAATCGCATTTTTTGGCCTCCCCGTGCACAATTAGGGGTTGGTGTAATATAGTGGGCCGCGCACTCTGTCCAGAGCTAGGATCTATAAAATATGGCCTCTAAGAGGCTTGTTTCTCGCGTGTTAATATGTTTTTGAATAAATTGATTTTATATATTAAATTTAGACTTATATTTTATTGTTAAACGTTGTTATTCTAATTATTACATACTAGTTCCATTTAGTTAATATTTATTTAATTATAAAATTATAAATAGTTCTATTACATGTTTTTATTAGTAATACATACGAGTAACTATATAGTAATAGATGTGTATATAATGTTATAGTGTTATTAGCTTATCTCACATATACAACTTATTCTATATATGATATTAGTGCACTATGTATTACGTATTATTGATAACGATAGAGATAAAATATAATAATGAGAATATAACTATACATTGACCATAATAATATAATTACGTTTATTTATAAATTATGATTGTTACAATACTATTAATAATATTTATATATCTCCTCTTACTCTCTATGATGTTCTTATTATGCACTATGATTAGCTGTATTATTAGAAATTAACTTGT</ns2:sequence><ns2:name>KY698589.1_Leishmania_braziliensis_strain_MHOM/PE/00/LH699_clone_LH699_59_minicircle_kinetoplast,_complete_sequence</ns2:name></ns2:Sequence><ns2:Sequence dsseqid="sq356" id="sq356"><ns2:sequence>ATGATTAGTTTTATTTTAGTTTTGTTATGCGTGATAAACTTTTATAAAATTTAATAAAATCTTCAAAATTCGCGACAAAATCGTACTCCCCGACATGCCTCTGGGTAGGGGCGTTCTGCGAAAATCGATTTTTGGCATACAGAAACCCCGTTCAAAAATTAGCCATTTTTCGTGTTTTTTGGCCTCCCCGTGCACAATTAGGGGTTGGTGTAATATAGTGGGCCGCGCACCCCGGCTCGAGTTAGAATGGTAGAAAAGTGGCCTCTAAGGCCTTACATTTTTAAATTCTAAATGAAACTAACATAAAATTAAATTTATTTATTGATAATAGATTGTTAGATTTAATTTATATTAATTTAACTTTAATTATCACTATTATAAGCTTAGTTTAGATAATTATTTATTTATAGTTTTTATTTTATAATTGATTAGTATAATTTTAATAAATTTGTTATAATATTATAGATGTAATGGGTTACCAGTTTTATATGATATAAGTGCTCTCTAACTAATATGTAACTTGTTTTGTTCTATATCTAGTAACCCTATAATAGCACTATAATGAGCTAATAATGATTATTACTAACTTTGATACTAACGATATAATTATAAATGTTATACTGTTATAGTTGTAATACAGTTTCAATACATATTAACTATATCTCTATTCACAATGATTATACATTTCTCTTGCATACATTTTAATTATTATCTTATTATATGCTCATAGTTAGGGCTA</ns2:sequence><ns2:name>KY698590.1_Leishmania_braziliensis_strain_MHOM/PE/00/LH699_clone_LH699_60_minicircle_kinetoplast,_complete_sequence</ns2:name></ns2:Sequence><ns2:Sequence dsseqid="sq358" id="sq358"><ns2:sequence>TAAATGTTAAATAATATTTTGATAATAAAATTTAATTCGCGTTGTTATAAATGTTTAGAACAGCAAAAATGAGGTTAAAAATTTACTCCCCGACATGCCTCTGGGTAGGGGCGTTCTGCGAAAACCGAAAAATGGCATACAGAAACCCCGTTCAAAAATCCTCGAAAAATCGCTATTTTTGGCCTCCCCGTGCACAATTAGGGGTTGGTGTAATATAGTGGGCCGCGCACATTCTCCCAGGCTAGGATGGCATAAAAGTGGCCTCTAAGAGGCTTGAAAATTAAAATTCTAACTCTTACACTGAATTATGGTTTATTAGATTGAAATATTTAATTACTAATTGATTATAACATTATTCGCTAGCTTATACTAGTATTGTTTATTAATTAATTATTTAGATTGATAATATAGTTTAATTTAGTTCTAATGATAATAAATATTTTATATACTATACATCGCTGTGATATGATAGTGGTGTTAGATCATAATTTAGATAATAGCCATAATAATAGCAATTTATATTAGTTTAAATATATATTATATGATAATTTAGACATTATAACTCTATCTTAACTATACTATGATGTTTCTATGGATTAGCTTTGATAATGTTACTAATGTTGTTATAATTATTGAACTAATATAATTGTTACTTATAAATCATATTACACTATTTGCTTATTTACATTTTATTTGCTATGCCATGTTACTAGTAATGATCACTAATAATAATTTTAATTTTGTCTTAGCT</ns2:sequence><ns2:name>KY698591.1_Leishmania_braziliensis_strain_MHOM/PE/00/LH699_clone_LH699_61_minicircle_kinetoplast,_complete_sequence</ns2:name></ns2:Sequence><ns2:Sequence dsseqid="sq360" id="sq360"><ns2:sequence>TCTTAGTTCTAATTATTTTTATTATGCTCGAATTTAAATTTTATAATTAGTGAATAATAACTCTAAAAATTCTAATAAAATCGTACTCCCCGACATGCCTCTGGGTAGGGGCGTTCTGCGAAAATCGATTTTTGGCATACAGAAACCCCGTTCAAAAAATGCCCAATTTTCACGATTTTTGGCCTCCCCGTGCACAATTAGGGGTTGGTGTAATATAGTGGGCCGCGCACTCCCCGCTGGGTTAGGATGTCGAGAAACTGGCCTCTAAGGCCTTACATTTTTAATATTCTAACTATTTATCGCTATTATGATAATTTATTCACTATTACACTTTATTACTATGTTATATGTTCTCTATTGACTAGTTTATTGCTATACATATACTACTAATATCAGTACTATTACAGTACTATTATCTGTTCCGTTATTATACTATATTATCTACTATGTCTATCTATTATAACTCTAATCAATGTATATTATAGTCTATTAGCTCGATATTACTAAATATTCCCTTTTATAACTGCTTTTGACTAGTATTTTATTATAATTTTATTAAATAATAGGCTAATGATAAGATAACATTATTATACTAATATAGCACTGATAATGAAACTATAATTAGATTGATATAATAGTAATGTTATAATGGTAGTGAATAGACATATAATATAAATAATATTTCTTGTTCTCTATATTTACTCGCTATCTAGTTACATTCATTTTAATTTAATATTAGCTTG</ns2:sequence><ns2:name>KY698592.1_Leishmania_braziliensis_strain_MHOM/PE/00/LH699_clone_LH699_62_minicircle_kinetoplast,_complete_sequence</ns2:name></ns2:Sequence><ns2:Sequence dsseqid="sq362" id="sq362"><ns2:sequence>TAGCTAGTAATGAGTTTGTTATGTTATCAGTGAGATAAATATTTTTAATAATTATAAATATCTATAAAATTGGGGGAAAATCGTACTCCCCGACATGCCTCTGGGTAGGGGCGTTCTGCGAAATTCGAAAAATGGCATACAGAAACCCCGTTCAAAAATCCCCCAAAATTCACGTTTTTTGGCCTCCCCGTGCACAATTAGGGGTTGGTGTAATATAGTGGGCCGCGCACCCCGACTCGGGCTAGACACTCGAGAAACTGGCCTCTAATGCCGTATAATTTTAGATTTTAAACTTTAAATTGATAATATTGATTTTTAACTTATAAATTAATATGTGTTTGGCTTTATTAATGCTAAATTAGAATAAATGTTTTTAATTAAATTGATAAATAGTTTTATTATGTTAATATGAGTTGAATTATATATTTTAATTTATTACTAACTTTGACTATCTATAATACTGCATCGCATAGTTACTATCTTTATACTATCATGTAGTAATGAGTCTAGCGTAACTAATATGTAATATATTCTGTAATGTAATTAGTATCAATATTATTAACTCTATTAACGCTATGATAGTATCTTATCGGAACAATGATTAGACTATATTATATCTATACATTAGTTTTATAATTGTATATAATTAATAACTTTAAATTATAATCTTATTACATCTTGCACTACTCTATTCTAACTTTGATTTTAATTGTTAGATAATATTTTATAAATTTAATTGTAATACACGTTAA</ns2:sequence><ns2:name>KY698593.1_Leishmania_braziliensis_strain_MHOM/PE/00/LH699_clone_LH699_63_minicircle_kinetoplast,_complete_sequence</ns2:name></ns2:Sequence><ns2:Sequence dsseqid="sq364" id="sq364"><ns2:sequence>GCTAAACACTCATTACTACTCTGTTATGCTCTGTTAGAAATAATATTTTAATTTATAAAATTCTAAAATTAGCGACAAAATCGTACTCCCCGACATGCCTCTGGGTAGGGGCGTTCTGCGAAATCGCAAAAATGGCATACAGAAACCCCGTTCAAAAATACCCCAAAAATCGCGTTTTTCGGCCTCCCCGTGCACAATTAGGGGTTGGTGTAATATAGTGTGGGGTGCGCTCAGTTTTGGGCTAGCTCTCGTAAAAGTAGGCCTCTTAGAGGCTTGTTTTCATAAAATTAAAATGTTCTCGAATAAATTATTATTTTAGCTTATAAACTTTAATATTTAATTTATTAATAGCTTTATCATGTTACTTGCATTGAATAATTTTATTATAATTAATTTATTGTTGCACTGATTAGTACTCATTAGATACAACATTAGATAATAACAGAGCTAGTATTATAACTATGTATTGAATAGTGTTATTGTTGTTATACATTATAGTAATAGTCTAGTTTAATATCAATATATATTGCCTTTTGTTAGGCTTTAGTATACTTTTCATTGAACTATAATGATTACTAATTATAACATTATAAATTTACTATTATTAATATTATACTATATAGCACTATCATTGTTATCTAATAATGTTCTCGCTAGCTTTGATATAATATTCACTACATTAGTATTTTATACTTGCATGGTTATACAATTTAACTTTAATTAATTTAATAATTTTATTAACTGTAACATTA</ns2:sequence><ns2:name>KY698594.1_Leishmania_braziliensis_strain_MHOM/PE/00/LH699_clone_LH699_64_minicircle_kinetoplast,_complete_sequence</ns2:name></ns2:Sequence><ns2:Sequence dsseqid="sq366" id="sq366"><ns2:sequence>ACACTCTATCTAATAGTTTGTTATTGCTCTGTTTTAGATTTAAATTATTTTTCTGAATTTTATTAAATTTTGATCAAAAATCGTACTCCCCGACATGCCTCTGGGTAGGGGCGTTCTGCGAAATCGCATTTTTGGCATACAGAAACCCCGTTCAAAAATTGGGCATTTTTCGCGTTTTTCGACCTCCCCGTGCACAATTAGGGGTTGGTGTAATATAGTGGGCCGCGCACTTGGACTTGAGCTAGCTTGGATAAAAATAGGCCTCTTAGAGGCTTAAATTTACGAAATTAGATTTTAATGTTTTATTTAGATTTATATTTTAATATTTAGTTTAATTTTAGATTATTATTGCTATGCAGTTTCTAATTTAGTTAATAATTAGTTTTTAATTTAGTTACATACTATTAGATTAATAATTATCAATAATATTTAAATTTTAATAAAGTTATTATTAGAATGTTACTATGTTATACTCGATAATACATCTATGATAATATCTATAAAAATACGCAATTTCCCTTAATATAAATATATATTGTGGGCTAATTTACTATGTTTTAGAGTAATACATTGATAAAGTTATAAATTTGTAATAACGTATGTAATGCTATAATGGAACTATCTTAGATACTATAATTAGTTATAAATTATTATACTCATTAGTGCTATAATTATACTTACTATGATCTCTGTATGCATGCTTGTTATTATAAGCTAGTGTTACAATTGTTTTAATAAAATATAACGTA</ns2:sequence><ns2:name>KY698595.1_Leishmania_braziliensis_strain_MHOM/PE/00/LH699_clone_LH699_65_minicircle_kinetoplast,_complete_sequence</ns2:name></ns2:Sequence><ns2:Sequence dsseqid="sq368" id="sq368"><ns2:sequence>TTAGTAACATTAAATATTTTTTATTAAAACTGTGTTACGCGTTTATAATGTGTATAAAATTGTGAAAAATGGGGGATAAATTTTACTCCCCGACATGCCTCTGGGTAGGGGCGTTCTGCGAAATCGCGATTTTGGCATACAGAAACCCCGTTCAAAAATTCACGAAAAATGCCATTTTTTGGCCTCCCCGTGCACAATTAGGGGTTGGTGTAATATAGTGGGCCGCGCACTCCGGCTTGAGCTAGCTCGATGAAATATAGGCCTCTTAGAGGCTTGTTTTTAAGAAATTAAACTTTTCTCGTTAATATAATTTTTAATCTTAATTTTAAACTAATAATTTGTTATGCTAGCTTTAATGTTATTATTTAATTAGTATTATTTTATTTAATAATTAGAATATATAAATTTAGTTCTATAATAGTTCCATACTTGCGCTGATTATGATGTAATGAGTTATATTTATAGAATTAATAATGTTTAGTATATATCGATAAAATAGTGAAATAATATCAATTATAACTAATATTAGAATATATTATTAGCTTATATTTAGAACTTTTATTAAATACTATTACACTACTATAACTATATAGATACTAGTAATGATGCTAGTTAAATTATAAGATAACGATACATTTAAATACTAATACAATAATTTTATTATATACTTTACCTTGTTATACTCTATGCACTCGAGTAAGCTATGTGATACTGTTAGAACATTATTATAAAATTGTTA</ns2:sequence><ns2:name>KY698596.1_Leishmania_braziliensis_strain_MHOM/PE/00/LH699_clone_LH699_66_minicircle_kinetoplast,_complete_sequence</ns2:name></ns2:Sequence><ns2:Sequence dsseqid="sq370" id="sq370"><ns2:sequence>TATATTTTTAAAAATAAAAATAATAAATGCCTTAGAGGCTGTATTACGGTGTTTATAATTTCAATAAAAATGAGTCAAAATCGTACTCCCCGACATGCCTCTGGGTAGGGGCGTTCTGCGAAAACCGAAAAATGGCATACAGAAACCCCGTTCAAAAATCCCCCAAAATTCGCGTTTTTTGGCCTCCCCGTGCACAATTAGGGGTTGGTGTAATATAGTGGGCCGCGCACTCTCGCTGAGGTTAGAATTCGATAAACTAGGCCTCTTAGAGGCTTGATTTTCATCGCGCTAGATAAAATTGGAATTAATGTTGTTTTCTAATATAAACTTTGCTATAAATATAATTTTATTCTATACTAGTGCTAATTAGAACTATTTATCTAGTTAAATAATAATAATGTTTATTGTGTTCAATGTTATTTAATTAATTTTAATAATCAATATAATTATATTTTTGTTTCGCTAGTATTAGATAATGAGTATTACTATGTATTAGCTCGAAATCATAGAATAAAGCAATATATAACTAATATGTGGGGTAATAGTGTATTATAATGTTAATAATGCTAGCGATAACTATATAATCTATAACATTGCTCCATTGATAATATTATTAGAACAAGATATAGTTAACTTTATTAGTATACATAATAATTTAATTTATTTAATTTTACTCTTTACGATAATGATTGTTTACACTATAGAACATTACTAGCTTTGATGTTAGTAGATACTAGTAAA</ns2:sequence><ns2:name>KY698597.1_Leishmania_braziliensis_strain_MHOM/PE/00/LH699_clone_LH699_67_minicircle_kinetoplast,_complete_sequence</ns2:name></ns2:Sequence><ns2:Sequence dsseqid="sq372" id="sq372"><ns2:sequence>ATAATTGTAATTAATTTTTAAAATAATAAATTTATAATTTTTTGTTTTACTGTCTTATGGTGCTGAAAAATCGATAAAAATCGTACTACCCGACATGCCTCTGGGTAGGGGCGTTCTGCGAAAATGGAAAAATGGCATACAGAAACCCCGTTCAAAAAATGCCCGAAAATCGCTATTTTTGGCCTCCCCGTGCACAATTAGGGGTTGGTGTAATATAGTGGGCCGCGCACCCCGGCTAGAGTTAGGATGCTGCAAAAGTGGCCTCTAAGGCCTTATAATTTTAAAATTTGTCGTGTTATGGTTGTTTTGAGTTTATAAATTAGTTTCATATTTATTTTTAATAATTATTCTCTAGATTAGCTTTGAATTAGAACTATTATGATGCTATGTTAGTAATAATTAATGTAACTAATGAATAATAATATTATGTATTAAATTGATAACAGTTATAATCTATAATGTATGATAATTCAATACTATGTTTAGATACGATATAATACTAGTTTCATATTAGTTATAACATATATTAGACTAGTTACCATACTATACTATTCAATATTATTTAATAATACTTATCAATTTACTACTCTATCATATACTTATAATAATACATATAACGTTACTAATGATGTGCTAGATAGAATACTATATTTAATTAATTATTAATTCTATTTACATTCTATTTAACTATTACACGAGTATTTCACTATTACTAGCTAGTTATGATAAATTAGTTTTTA</ns2:sequence><ns2:name>KY698598.1_Leishmania_braziliensis_strain_MHOM/PE/00/LH699_clone_LH699_68_minicircle_kinetoplast,_complete_sequence</ns2:name></ns2:Sequence><ns2:Sequence dsseqid="sq374" id="sq374"><ns2:sequence>CATTAGAGGCTAAATAAAGTTTAAATTATTTTAATAAATTGTTTTTAATTTTGTTAAAATTGAGAAAAATGGGGGTAGAATTTTACTCCCCGACATGCCTCTGGGTAGGGGCGTTCTGCGAAAATCGATTTTTGGCATACAGAAACCCCGTTCAAAAATTCGTGAAAAATGCCATTTTTTGGCCTCCCCGTGCACAATTAGGGGTTGGTGTAATATAGTGGGCCGCGCACTCTCGCTGAGGTTAGACACTGATAAAAGTGGCCTCTTAGAGGCTTAAAATTATGAATTTAATTTGAAACTAATATTTTTAATTTTATATATTTAAACTAGTCATATGCTCGCTTGCGATATTATAAATTTAATTAGAACATCACTAGTATACTATCTTGTATATTATAATATTAATTTAAATAGTTCCGTTATAAGCTTATGATAGTACTGATTAGATAATAATAATTTAGTAATAATTGGTTATATGCATTATCGATAAAATTGATCATAATATAATATAATATAAGTTACAATTGCTCATATTAGGCTATAATACGTGATATTACTGGTTACTATACAATAGACTGGGTAATACTATTAATTTATAAATATATTGATGTTATGTTATATAATTCGTAATACAATTTTATTAATACACTTTACTATTACTCTTTTCTCTATCTTTGTTATCTATAGTTACTCTTACTAGTTCTATTTATAGCTTTGTATTATGTTCATTTATGTTT</ns2:sequence><ns2:name>KY698599.1_Leishmania_braziliensis_strain_MHOM/PE/00/LH699_clone_LH699_69_minicircle_kinetoplast,_complete_sequence</ns2:name></ns2:Sequence><ns2:Sequence dsseqid="sq376" id="sq376"><ns2:sequence>AGTCAATATTATATTTTAAATTATAATTTTATAAATATTTTTAATTCAAGTTTTATTATGTCTTGAAAATAGCGATAAAATCGTACTACCCGACATGCCTCTGGGTAGGGGCGTTCTGCGAAAACCGAAAAATGGCATACAGAAACCCCGTTCAAAAATCCCCCAAAATTCGCGTTTTTTGGCCTCCCCGTGCACAATTAGGGGTTGGTGTAATATAGTGGGCCGCGCACTCCAGCTCGAGCTAGGATCTATAATTTTAGGCCTCTTAGAGGCTTGTTTTTATAAAATTAAACTTAGAATGGAGAGTTATTATTTAGATGGGATAATTGAACTTATATTTTTTATTTTTAATGTTATTTGCTCATTATTACGTTGTTATGGCTATCAATAATATAGTTTTTATTTAGTATTTAATTAGTAATAGTTTTAGTGTAATGATTGTCACGTATATAGTAGTAATGATGATAGTATCGATGTAGTAATGGTATAATGCTAGATAATACTCGTAACTAGAATATATATTATATTATATTACTATGTAGACACTATATCTATACTGTATTATAACTATGCACACTATACCATACTATATCAGTACTATGATAGTAATAATTTTATTTAATGTAATAGTTCAATTTAATAATATAATATTTAATCTAGAACTTATATACTTTTATATTTTAACTAATATAGTTACTAATCTATTACTAATGTATTACTAACGTTGTATGCTATTAGACT</ns2:sequence><ns2:name>KY698600.1_Leishmania_braziliensis_strain_MHOM/PE/00/LH699_clone_LH699_70_minicircle_kinetoplast,_complete_sequence</ns2:name></ns2:Sequence><ns2:Sequence dsseqid="sq378" id="sq378"><ns2:sequence>TTATTGTTTTGATAAAATTATTTTTATTCCGTTATTATGCCTAAGGAGTCGACTCCTTACCCCGCAAAAATGGGGGAAAATCGTACTACCCGACATGCCTCTGGGTAGGGGCGTTCTGCGAAATTCGAATTTTGGCATACAGAAACCCCGTTCAAAAATTGGCCATTTTTCGCGTTTTTTGGCCTCCCCGTGCACAATTAGGGGTTGGTGTAATATAGTGGGCCGCGCTCCCCGGCTGGAGTTAGAATTGGTGAAAAGTGGCCTCTAAGAGGCTTAGATTTTGAATTACTATATTTTTAGAATATAATTTGACTTATTATATTTATTTTCTATATTATTATACTCCTATTAGCTAATTAAACTATCTTATTACTTGTATTGCACTATTAAACTAGAACTATGTTAATATTATTTAATTGTATAGCTATGATATATAAATGTTCTTATAATAATAATTTTATCAATGCTAGTACGAGGTTAGTATAGTTATAGTGCTATTATTAGAAACATATTAGTTGTAATATATATTATATGTATATTTAGTCATTACTAGCTCAACTCTTACGTATTACTAGACATAGATACACTGAACTATACTATAATAATATTTATAATGTTAATTGATAAAGTTATGATTATTGCAATACATATTTTTATTTAACTCTATTCTTTTCTCTTTCGCTTGTTACTATTAGCACATATTAACTTTTAATTATAAATTTTAATTGTTAGTTTTGTTAAT</ns2:sequence><ns2:name>KY698601.1_Leishmania_braziliensis_strain_MHOM/PE/00/LH699_clone_LH699_71_minicircle_kinetoplast,_complete_sequence</ns2:name></ns2:Sequence><ns2:Sequence dsseqid="sq380" id="sq380"><ns2:sequence>TTAAATTGTTTTTATTATGTGATGTTACACGCGTGATACTCGTTATAAATTTTATAAAATCAGTAAAAATGGGGGTCAAATTTTACTCCCCGACATGCCTCTGGGTAGGGGCGTTCTGCGAAATCGCAAAAATGGCATACAGAAACCCCGTTCAAAAATACCCCAAAAATCGCGTTTTTCGGCCTCCCCGTGCACAATTAGGGGTTGGTGTAATATAGTGGGCCGCGCACTCCTCTCTGAGTTAGAATGCATCATTATAGGCCTCTTAGAGGCTTGTTTTGCTCATCTCTGCGATACTTCGCGTTTGATATTGATTTACTATATAATTAGACTAGTTTTTATTAATAATATATTATAATAGTTTAGAACTAGTGTTGTGCTAGTTAATATTATTAGTAACATGATTAGAATAATTACTAGTTTCATAAAATAATAAATATTGATATAATGATTTGAATACTATTACAATACTATGTTATACATTCAAACTAGCATAATACCATGTCTCCCTTTAATATATATATTAGTTGTAGTTATGTAGTATTAGGATATAGATAATGATTATATAATACTCTATACGTTACTATGTCAGTACTGATTAGAACTAATTATTTAACATTGATAGATTGATAATAATAAACTATGTAATATGATATAATTATTACTTTAATTAGATTATAACTTTCACTCTTTTTATTTATTTGTGTGTCTCGCGTTATTACATTAATTAAAATAATTTTAT</ns2:sequence><ns2:name>KY698602.1_Leishmania_braziliensis_strain_MHOM/PE/00/LH699_clone_LH699_72_minicircle_kinetoplast,_complete_sequence</ns2:name></ns2:Sequence><ns2:Sequence dsseqid="sq382" id="sq382"><ns2:sequence>TATTTTTATTAATTAACGGTGTAATGTGCTAAACATTGCCTAAGGAGTCGACTCATTACCTCTTCAAAAATGGGGGAAAATCGTACTCCCCGACATGCCTCTGGGTAGGGGCGTTCTGCGAAATCGCATTTTTGGCATACAGAAACCCCGTTCAAAAATTCACGAAAAATGCCATTTTTTGGCCTCCCCGTGCACAATTAGGGGTTGGTGTAATATAGTGGGGCGCGCATCCCGATTCGAGCTAGCCTGGTGTGAAATAGGCCTCTTAGAGGCTTTAATTTTAATTTTCTAATTTTCTAACTTATATTTTGCTTCTAAAGTTGGATAATGTTAGATTTATGATTATATTCTAATTAATAAAACTATATTTATATTATTTTATCTGTTCTCGTAATATTACTAGTTTGAGTTAGAATAGATTTAATTTAATAATTATTTAATATAGCTTTGTAATAGTTTCAATGTTATTACTATGATATGCTCCATTATGATGCTATTATGTAAAACTAGCAATTACAACTAATATTAATATATGTTATGCACTATTATCATACTATCAGTGTAATACTATATTATACTCATTATAGCTAGTAACATTGAGCTAATTATACTTGAATATAAATATTATTATACTACTTATCTATAACTTTAATGTAACTCAATCGATATAAACTCACGGCTCAATATTTAATTTATAATCAGTGATATTATAATGTGTTCAGTGCAATAATTAATTTTTTATTTATAAAA</ns2:sequence><ns2:name>KY698603.1_Leishmania_braziliensis_strain_MHOM/PE/00/LH699_clone_LH699_73_minicircle_kinetoplast,_complete_sequence</ns2:name></ns2:Sequence><ns2:Sequence dsseqid="sq384" id="sq384"><ns2:sequence>AAAATAAAAATATTAATTTTAGTAATACATGGTCTTATGCCGTTATAAATTTATAAAATTAGCGAAAAAGTGGGGTCAAATTTTACTCCCCGACATGCCTCTGGGTAGGGGCGTTCTGCGAAATCGCAAAAATGGCATACAGAAACCCCGTTCAAAAATACCCCAAAAATCGCGTTTTTCGGCCTCCCCGTGCACAATTAGGGGTTGGTGTAATATAGTGGGCGGCGCACTCGGACTTGAGCTAGCTTGGATAAAAATAGGCCTCTAAGAGGCTTGAAAATATAATTTTAAAGTTTTATGGTTGTTTCTAATTAATAAACTTTAATTTTAACTTTAATTTTAATTATAGTTCTGTGTAGTAATATGATTAGTGTGTTATTAGAAATAATTATAATAATTAATTAAGTTTATTTTATAAGTTTATTGTTACATCACTATTACGTATAAATATGCTAACATTAGAGCTATAACGTTATTACTATGTATGTACTCGATAATATAGGCTACAACATATATTTATATTAGTTATGAGGCTAGTTTTATCATTGTATACTAGTTAAATCAATAATTTTAATTTTAATAATATAGTTCCATTCAATGTTATACTTATTTACTATTAGAACAAATTAATGTTATCTTATATTTACTTATTAGATACGATAATGCACTATAATATAATTTTAACTTTTATTTGCTAATATAGATCTATGTCTCGCGATTAATACTAAATAATTTTAAT</ns2:sequence><ns2:name>KY698604.1_Leishmania_braziliensis_strain_MHOM/PE/00/LH699_clone_LH699_74_minicircle_kinetoplast,_complete_sequence</ns2:name></ns2:Sequence><ns2:Sequence dsseqid="sq386" id="sq386"><ns2:sequence>ATAATGATTTATAAATATTTTATAATTTTGTTTTAATGTTTTATAATAATTCATAAAAATTGATAAAAATAGGGTCCGAATTTTACTCCCCGACATGCCTCTGGGTAGGGGCGTTCTGCGAAATCGCATTTTTGGCATACAGAAACCCCGTTCAAAAATTCACGAAAAATGCCATTTTTTGGCCTCCCCGTGCACAATTAGGGGTTGGTGTAATATAGTGGGCCGCGCACATCGGTTCGAGCTAGCTCAGTGAAAATATGGCCTCTAAGAGGCTTATAATTCTGAAATTGAACTGGAATAGAATATAATTGAGATTAAATGATAAACTAATATATATTTCTCGTTGTATTACTATATTTTAATAATATTATTGCTCTATATAGATTCAAACTTAGCTCTACTATTAGTAATGTTATTAGTTCAATATGACAGTCTATTACTATTATTCATTATATTATAATTATTGTTATCTACGCTGTTCAATGATATTATAATGCTCAAACTAGCCTCCAATTGCTTTGTAACTGCTTTAAATATGATATTTTGGCTAATAACATCAATAACATTACACTATATGCATACTCTACGTTGAACTAGTTTATTACTATGATTTTATTATATAATGCTGTGTTACATGTAATAACTTTAATTTAATTAATATATTTTTTATTTTAACTATGCTAGCTTTTATGTGAACATTACTAAATAATTTAATTTTAATTTGATAATAGCGATAATATGTGACG</ns2:sequence><ns2:name>KY698605.1_Leishmania_braziliensis_strain_MHOM/PE/00/LH699_clone_LH699_75_minicircle_kinetoplast,_complete_sequence</ns2:name></ns2:Sequence><ns2:Sequence dsseqid="sq388" id="sq388"><ns2:sequence>TAAAATTATTTTATATTAGCTTATTATGCTGCATTACGATTGAGATAAATTTATAAAATTCTATAAAAATGGGGTCTAAATTTTACTCCCCGACATGCCTCTGGGTAGGGGCGTTCTGCGAAATTCGAAAAATGGCATACAGAAACCCCGTTCAAAAATCCCCCAAAATTCGCTATTTTTGGCCTCCCCGTGCACAATTAGGGGTTGGTGTAATATAGTCTGGGGTGCGCTCAGTTTTAGGCTAGCTCCTCTGAAAGTAGGCCTCTTAGAGGCTTAGTTTTTAATTTTTAACTTTTTATTTATTATTTTGATTTTAATATTGATAAATAACTTGAAATTAAATTTTTTATTAACTAGTTTATTATTTGATTATAATAATTGTTTTATGATGAATATAATTTTAGTTTATTTAATTTATCTTTTATATACTAACTTTGTTACATAATTATACTAGCTCAATATAGTTATATAGTTAGTGTTGTTATGATAGTATGAGTAATGAGTAGAACATAGAATATATTGATATTAAGTTATATTGTACTATTTTAATACTATTTTATAATATTTAAATAATTTTATAATTATACTCATTATAACGCTATTCGATGACTATTATTTTAATTTATTATGTTCTAACTTTATTTATTAAATATACATACTCACACTAGCTTTATCTTTTTATTTACGTTGTAGATTTAAAACTAGAACTTTACTAGTTAACTATTAATAATAAATACTAGCATGATAA</ns2:sequence><ns2:name>KY698606.1_Leishmania_braziliensis_strain_MHOM/PE/00/LH699_clone_LH699_76_minicircle_kinetoplast,_complete_sequence</ns2:name></ns2:Sequence><ns2:Sequence dsseqid="sq390" id="sq390"><ns2:sequence>TTAGTATTACGTTGTATGCATGTGTTACACTAAAATAATTTTATAAATGTTTATTATAAATTCAAAAATATCAGCCAAAATCGTACTCCCCGACATGCCTCTGGGTAGGGGCGTTCTGCGAAAACCGAAAAATGGCATACAGAAACCCCGTTCAAAAATCCCCCAAAATTCGCGTTTTTTGGCCTCCCCGTGCACAATTAGGGGTTGGTGTAATATAGTGGGCCGCGCACTCCGGTTTGAGCTAGGATTGATAAAATATGGCCTCTAAGAGGCTTGTCTGCGCTATTACTGCGTTAAACTGAATAAAAATTAAATTAAACATAAAATTAATATTAATAATTGATAGATAAACTAATTTAATATGTTCTCTACTATTACATCTATTCATGCTAGTTCTAATGTTAGTAATTATTATAGTACACGTTAGTAATATTATGTATTGATAGTTACTATTATATTTAATTTTATATAGGTCAATGTTAGACTAGTGTTATTATAGCTTGAGATACCATAATATAACTAATATGTAATATATGTTGTGCTATTATAAGTCTATACTATTACTATCATATAATGCTATACTTACACTCTATTATATACTAATCACTCGCTGATAACATTACTAAATAATATTATATTATACACTGTGCACATACATTTAACTATATTAACATTATAATCTTTTCTATTCCTTATCTATTATTAATTCATCTCTATGTTTGATGTGCTCGTTGTTATTAGTAATGAATG</ns2:sequence><ns2:name>KY698607.1_Leishmania_braziliensis_strain_MHOM/PE/00/LH699_clone_LH699_77_minicircle_kinetoplast,_complete_sequence</ns2:name></ns2:Sequence><ns2:Sequence dsseqid="sq392" id="sq392"><ns2:sequence>ACTCTAATGATATATTAAAGTTGCATGCGCATATATTAATTTTAAAAATATTTATAATTCCTCGTAAAATTAGGTCAAAATCGTACTCCCCGACATGCCTCTGGGTAGGGGCGTTCTGCGAAATCGCAAAAATGGCATACAGAAACCCCGTTCAAAAATACCCCAAAAATCGCGTTTTTCGGCCTCCCCGTGCACAATTAGGGGTTGGTGTAATATAGTGGGCCGCGCACATCGCCTCGAGCTAGAACTCAATAAAAGTGGCCTCTTAGAGGCTTATAAATTCGAAATTAAATATTTTTCTTTTAAATATTATTTTTATTTTGATTTTATTATAAATTTAAATTAGAACTAGATTAGATTAATATTATAGCTTTACTCGTTACATACAATGCTAGATAATATAATTTTATCTATTGACTAGTTCAATTATTAGTTCTAAATTTAATAATATTATGATAGTTAAATAAAATTACTATGTTACTGGTATGATATCATCAATATTAGAAAATAGCCTTTTGAACTGCTTTCTGCATGAATATTTCGATAATTTAATGATTTTAAGCTAATAATAGGATAAATGTTTATAACTATATCATACTTATATTATTATGCTCTCACTATACTTATCTATTACTCTTATTACATATTTATATAATTCTGTATACACTAATTTAACTATTAATGCTCGTTGTGTTATAATATTGTATAGAATAGTGCTAACATTGTCGTACTAATTAATAAAATAAATTT</ns2:sequence><ns2:name>KY698608.1_Leishmania_braziliensis_strain_MHOM/PE/00/LH699_clone_LH699_78_minicircle_kinetoplast,_complete_sequence</ns2:name></ns2:Sequence><ns2:Sequence dsseqid="sq394" id="sq394"><ns2:sequence>TAAAATTGATAATAATAAAAATAAATTTACTGTGTTACGATGTTGTTATTGTCTATAAAATATTAAAATTAGCGACAAAATCGTACTCCCCGACATGCCTCTGGGTAGGGGCGTTCTGCGAAATCGCATTTTTGGCATACAGAAACCCCGTTCAAAAATTCACGAAAAATGCCATTTTTTGGCCTCCCCGTGCACAATTAGGGGTTGGTGTAATATAGTGGGCCGCGCACTCCAGCTCGAGTTAGATTGACGTGAAACTGGCCTCTAAGGCCTTATAATTTTAAATTCTAGGTGGATTATGGTTGTTTTTGAATTTAGCAATTAATAATTAATTTTAGAACTATGATTAGCGCTGTATTAGAATGATTAGTGATATTTAATAAATTAGTTTGGTTTAGTATTATTTAAATTAAATAAAATAGTTTTAATAGTTTTATTACTATATCATTATTATTGAACTAGGCATGTTATAACTATAGTGGTAATGGTGTATTATTATCTAAAACTCGTAACATATAACATATATTAATATATATTGTGGCTATTATGGTTATTATAGTATTAGACTTAAATAAATTTATTAACTTTAACTTAACATTACTCTATCTTGTTATATTATATGATATCGCTTCATTGATAAATATATTTTGTTTTACTTTATATTTTAGTTACCATGTATTAGATTTATTTAAATTAGATTTTATAAATTGACTGGTTATTGTGCTGATTGGAATAATAAAATTAAAA</ns2:sequence><ns2:name>KY698609.1_Leishmania_braziliensis_strain_MHOM/PE/00/LH699_clone_LH699_79_minicircle_kinetoplast,_complete_sequence</ns2:name></ns2:Sequence><ns2:Sequence dsseqid="sq396" id="sq396"><ns2:sequence>TATACAGTGATATAACATTAATAATACTCGTGTGTTACTGCTACATAAATTTATAAATTATCTATAAAAATCCTATAAAATCGTACTCCCCGACATGCCTCTGGGTAGGGGCGTTCTGCGAAATCGCAAAAATGGCATACAGAAACCCCGTTCAAAAAATGCCCGAAAATCGCTATTTTTGGCCTCCCCGTGCACAATTAGGGGTTGGTGTAATATAGTGGGCCGCGCACTCTGGGTTGAGCTAGCTTCAATGAAACTAGGCCTCTTAGAGGCTTGAAAATTGAATTACTATATTATTTTAAATATTATTCTAATTTTAGACTTTAATTTATTTTCTAGTTCGCTGTTCTCATAATATTACTTGTTATTAGACTATTAATAGAACTAGTTTGTATAATTATAATATAATAGTTAATATTAGTTCTCTATCATCGTAATAATACATCTATCTAATACTATGCTCCACTGTGTTATATGATGTTACTCAATAATGCTAATAATACCTCACAATTGCTTTGTAACTTGTTTTATATTGATGTTTCGAGGTAATACAGCTAATAAAGTTTAATAATACGTGGTTAGGCTTATGATAGAGTTAAATTTTATAATAATATTAATTCATTACACATCTTATCTATACTATTATTGTTACATACTTGCACTACTTATGTTCTCTATAGTATACTAATATTAGAACTGTTATGAGTATGTATGACTTGTATTTAGATAAATAATATTATGA</ns2:sequence><ns2:name>KY698610.1_Leishmania_braziliensis_strain_MHOM/PE/00/LH699_clone_LH699_80_minicircle_kinetoplast,_complete_sequence</ns2:name></ns2:Sequence><ns2:Sequence dsseqid="sq398" id="sq398"><ns2:sequence>TGATATGAGTAAATAATATTTTAAATAAATTTATTTTAATTGCATTACTCGTTCATAAAATCATAAAAATGGGGGTAGAATTTTACTCCCCGACATGCCTCTGGGTAGGGGCGTTCTGCGAAAACCGAAAAATGGCATACAGAAACCCCGTTCAAAAATCCCCCAAAATTCGCGTTTTTTGGCCTCCCCGTGCACAATTAGGGGTTGGTGTAATATAGTCGGCCGCGCACTCTGGATTGAGCTAGGATGTATAAAAATAGGCCTCTTAGAGGCTTGATTATTATGAATTAAGATTGAACTGAATTAATATTTATTTTAAACTAATATTTGCTATCTCACTGTTCTAATATCTTTACTAGTGGCATACAATTAATTAAAACTATAATATAATAATTTAATTGTGCAGTGTTATGTGTTAATTAGTAATATTAATTTTTATACTATCTATATTATAATGTATAGTTCCGTTCAGTGTATTACATAGTTAGCCTCGTATTAGGATAATATAGAATAACTTATTCTGTAATTGCTCTATATTGGTACTATTTTAGTAATACTTAGTAACACTGGGTAATACACGATAATATACATAGTTTAATCTTATTATATAATGTTATCTCACTTTATACTAATATGTTCTCTAATGATAAATAATTTAATTTAAATAATATTACTAATACACTATCTTTATTAATTCTATGTTCTCTGCATTTTAACTTTATTAGTGCTGTATTAGCTTG</ns2:sequence><ns2:name>KY698611.1_Leishmania_braziliensis_strain_MHOM/PE/00/LH699_clone_LH699_81_minicircle_kinetoplast,_complete_sequence</ns2:name></ns2:Sequence><ns2:Sequence dsseqid="sq400" id="sq400"><ns2:sequence>ATTAGAGGCGGTTTGATGTGCATAATTATTTTTATCAAATGAAATTAAATTTATAAATTTTGTTAAAAATGGGGGTAGAATTTTACTCCCCGACATGCCTCTGGGTAGGGGCGTTCTGCGAAAATGGAAAAATGGCATACAGAAACCCCGTTCAAAAAATGCCCGAAAATCGCTATTTTTGGCCTCCCCGTGCACAATTAGGGGTTGGTGTAATATAGTCTGGGGTGCACTCAGTTTTGGGCTAGCTCCTCGAAAAGTAGGCCTCTTAGAGGCTTGTTTTTATAAATTTGAATTATTTTCTTTGATATTAGATATTTTAATTATTAAATTTAAAAATTAGCTTTAATGCTAGTTAATGTTAGTAATGATTAGTGTTAAATAATTAAATTATAATTTGATCTAATGTTATACTAATATTGTTACGTAATGTTAATCATATCTATACTAGTTTATCATTAGCGCACTATGGTATTATAATTATAGTGTTACTCGTATTATACTAAAATAACATAATATATTCCTGTTTTATATTGATATCTGGGGTATTAGCTCCATTATAGTTTGATAATAGATAATAAAATTTATAATTATATAGTTCACTGTTATTAATAATTTATTGAATCTAATTTATACTATTTTTATTTTCTCAATTATATAATTTCATCGTCTACTTTATTATATGTCTGTTCTCGTTATTAATTTGATAGATAAGTAATTTTAATTTAAAGTTTTAACTAAATTAGCTTC</ns2:sequence><ns2:name>KY698612.1_Leishmania_braziliensis_strain_MHOM/PE/00/LH699_clone_LH699_82_minicircle_kinetoplast,_complete_sequence</ns2:name></ns2:Sequence><ns2:Sequence dsseqid="sq402" id="sq402"><ns2:sequence>ATCATAACTTTATAATGTTAGAATCAAATTTAATTATAATTTCATTTCAGTGTTAAAATATCATAAAAATCAGGGTCAAATTTTACTCCCCGACATGCCTCTGGGTAGGGGCGTTCTGCGAAATCGCAAAAATGGCATACAGAAACCCCGTTCAAAAATCCCCCAAAATTCGCGTTTTTTGGCCTCCCCGTGCACAATTAGGGGTTGGTGTAATATAGTGGGCCGCGCACTCCCCGCTGGGTTAGGATGTCGTGAAACTGGCCTCTAAGGCCTTATAAAATTTAAATTCTAACTTTGCTAACATGTTTTTCTTATTTAAATGTTTTATTTAGTTTTTAATATTAAATAATTTATTAATTTTATTATTTTAATTGCGCTGAATATAAATTGTTAATTGAATTTAATTATTTTAATTTTTAATAAACATTATTATATTATTGTTGCTAATTTTATTATACTCTTATAGATGCTAACATTGATGTCTATAGATAGTTCATAACGCTAGTATTACATATGTAACTTGTTTTATATTATATATTAGAACATAATGATACTATCTTAGTAATACTAATTTATACTCTAACATTGTTTCGTTATTATTTATAAAACTATACTAAATTTATTTAATTATAATTATTAATGTGACTTACTATTACACTTGAATATACTTATAATTAGAGATAATAATTTTACTAACTTGCCACGAATATATAGCTAATGATACGTTACTAATAGAGTTAAACTAGTGCT</ns2:sequence><ns2:name>KY698613.1_Leishmania_braziliensis_strain_MHOM/PE/00/LH699_clone_LH699_83_minicircle_kinetoplast,_complete_sequence</ns2:name></ns2:Sequence><ns2:Sequence dsseqid="sq404" id="sq404"><ns2:sequence>TTTAACTTTGAATTATAATAATTTATATTTAAATAAAAATTTAATTTTATTGTCTTACATCACGAAAAATGGGGGTCAAATTTTACTCCCCGACATGCCTCTGGGTAGGGGCGTTCTGCGAAATTCGAAAAATGGCATACAGAAACCCCGTTCAAAAAATGCCCGAAAATCGCTATTTTTGGCCTCCCCGTGCACAATTAGGGGTTGGTGTAATATAGTGGGCCGCGCACATCCTCTGAGGTTAGAACTCGTGGAACTAGGCCTCTTAGAGGCTTGATTTTATAAATTTGAACTGAAAATGAAACTAATCGAATAAATAAATATTAAATATAGAATTATAGTTGTGTTATAGATATTAAATTAATTATTTATCTTTATTATAATATTATATGTCGCAATGCGAGTATATAGTTAGTAATGGTATAGTATATGGTGTAGTATATAATAATTCTATGTATAATACTAGATATAGTTCCGTTATGATAATAGTGTTAGAATTAGCCTAATATTAGCAATTACAACATATATTGGAGCATATTTAGACATAATACTATACTATTATAATGATAGCCGATAGATGAGATAATATTAATAATAATGATACAATACTAGCTTATAGTGTATTACAATGTATTTATAATTTTTATTTTATTAGATCTTGTTTACTATATGCTTTACTAGTTCTCTTTAATAAAATAATTATTATGCTAACTCAGTGCTATTATGTTCTAATAAAGATAA</ns2:sequence><ns2:name>KY698614.1_Leishmania_braziliensis_strain_MHOM/PE/00/LH699_clone_LH699_84_minicircle_kinetoplast,_complete_sequence</ns2:name></ns2:Sequence><ns2:Sequence dsseqid="sq406" id="sq406"><ns2:sequence>CGATGTTAAATTATAATATGAGATAATCACTGTGTTATGTCTTTATAAATTTTATAAAATTAGTAAAAATGGGGGATAAATTTTACTCCCCGACATGCCTCTGGGTAGGGGCGTTCTGCGAAATCGCATTTTTGGCATACAGAAACCCCGTTCAAAAATTCGTGAAAAATGCCATTTTTTGGCCTCCCCGTGCACAATTAGGGGTTGGTGTAATATAGTGGGCCGCGCATCCCGGGCTGAGTTAGAATTGATAAAATATGGCCTCTAAGAGGCTTGTTTTGCCGTATTACAGCTATTTAGACATAATAAATTTATTTTTAAACTTTACTTTATAATTTACTTGAATATGTACTGATAATTAATAAAATTTATAATATGATAATAGAATTAATTTTGTATTAGTGTTAGATATAGTTTATATAAATTTAATATATAGTTTATCTAGTAATTATAACTATGTGCTACGTTGTTACATCTATTGACTCATTACTGCACTAATATAAATAGCAATTAGTAATACCTCATAACACTATATCTATCACTGTGTTACACTCTTATACTATTACTACTATCGGAACTATAATTAATAATATAATGTTATATCGTTAGCTTTGATTAGTAAATTTATAACTTTAATTATATAATACTTTTTCTATTCACCGTTACAATTTTATTAAATGATTATTACTCTATAGTAGTGCTCGCTTGT</ns2:sequence><ns2:name>KY698615.1_Leishmania_braziliensis_strain_MHOM/PE/00/LH699_clone_LH699_85_minicircle_kinetoplast,_complete_sequence</ns2:name></ns2:Sequence><ns2:Sequence dsseqid="sq408" id="sq408"><ns2:sequence>TAAATTTATTTTAAACTATGTCATTACGCTGCATCACTGTGTAATAAATATTTATAATTATCTATAAAAATTCAATAAATTCGTACTCCCCGACATGCCTCTGGGTAGGGGCGTTCTGCGAAAACCGAAAAATGGCATACAGAAACCCCGTTCAAAAATCCCCCAAAATTCGCGTTTTTTGGCCTCCCCGTGCACAATTAGGGGTTGGTGTAATATAGTGGGCCGCGCACCCCGACTCGGGTTAGATCCTCGGAAACTAGGCCTCTTAGAGGCTTGATTTTTATTTTTTAACTTTTTATTTTAATATTTTAATTGATATGGAATAATAAGTTTAATTTTAGAAATATAATTAGTTTTATTAAATTGGATAATAATGATTTTAATTAATGAATATAAATTTGATTTTATTTAATTATATTATAATAGATTTTATTTTAAATAATTTATTATACTCGTTTATCATAGTTGTTATATCATCGCTGTGTTATTATAGTGATAGTGAGAATAGTGTAGAATATATTAATATTAACTTATATTACGCTAATTATGATACTATTCAATACTATTTATAATCTTATAATTATACTGACTATGATACTATTATATAACTATATCTATACTATGTTATGTTCTAATCAGTACATTTATTAATTATATATATTTATACTAATTCTATTCTTCTATTTATGCTATAGATAATTATTTAAATATTACTTGCTAACATACACTAATACATACTAGCATTGAACT</ns2:sequence><ns2:name>KY698616.1_Leishmania_braziliensis_strain_MHOM/PE/00/LH699_clone_LH699_86_minicircle_kinetoplast,_complete_sequence</ns2:name></ns2:Sequence><ns2:Sequence dsseqid="sq410" id="sq410"><ns2:sequence>ATAAAATATAATTTAATTTATGCAATACAGTTTTAATATTGTTTTTAATTTTTATAATTTAGTCAAAAATATCGATAAAATCGTACTCCCCGACATGCCTCTGGGTAGGGGCGTTCTGCGAAATCGCGATTTTGGCATACAGAAACCCCGTTCAAAAATTGACCATTTTTCGTGTTTTTTGGCCTCCCCGTGCACAATTAGGGGTTGGTGTAATATAGTGGGCCGCGCACCCCGACTCGGGTTAGGATGTCGTGAAACTGGCCTCTAAGGCCTTATATTTTTATTTTTCTAACTATTCTCTTTTATTATTCTCATTAAACTAGATTATCTATATATAGTAATGATGTAGTAACGTTGTAGTACTGATTAGTAACTAATGTTAGTGATAATTAGAATTAATATGTACACTATACTTGTAATAGTTAGATACGTTAATGTATAGATTATAGTTTGTAATAGTGCATCATAATTATACTCATTACCTCATAGATATAATACTAGTTCCGAGCAGTTATATATTAATATAAGTTGTGAATATTTAGTAATATCTAGTAATACCTCATTATACACTATGATAAGCTAGCATTAGATACAATAGTTAGTAAATATAAAGATAATTATAATTTAAATAATAGTTTTAATATCTATTACATAATTATATTTAATTCTTTATTTTAAATTTTTATTTATGCTATTACGTGGAACTAGTGATATACATGTTTATAATTTGATTAGCTACATG</ns2:sequence><ns2:name>KY698617.1_Leishmania_braziliensis_strain_MHOM/PE/00/LH699_clone_LH699_87_minicircle_kinetoplast,_complete_sequence</ns2:name></ns2:Sequence><ns2:Sequence dsseqid="sq412" id="sq412"><ns2:sequence>AAAATTAAATTTAATATTTTTTATTCGATTGTGTTTTACGTGCATAGAGTTTAATAAAATCTATAAAAATGGGGTCAGAATTTTACTCCCCGACATGCCTCTGGGTAGGGGCGTTCTGCGAAATTCGAAAAATGGCATACAGAAACCCCGTTCAAAAATAGCCCGAAAATCGCGTTTTTTGGCCTCCCCGTGCACAATTAGGGGTTGGTGTAATATAGTGGGCCGCGCTCCCCGGCTTGGGTTAGGATGTGTGAAATATGGCCTCTAAGGCCTTATAAAAATAAATTTTATTGTCTTTCGCGTGTTATGTTGTTTTTAGCTTTAAAATTAACTTTATATTTAATAAAATTAGATAATACTAGTTATGATGTAGTTAATATCAGTGCTATATATAATTAATTTAGATTTTATAATTTAACTGTTATAGTACTAATACGTGATAATTATATCTACTATGTTTAGTAATATTATCATTGTCTATAATAGTATGGGTTAGATAATAGAATAAGTACAGAATAAGTTAATATTAGTTATGTATTACTATATTACACTATACTAACGTTATACTCACTATACACTAATCATTACTCTATATTAGCGCTATTATAATGTTACATACGATACATAGATTATATTATTTTAATTTTATTACTTATAGTTTATAATTCATCTTACTTATACTGCACTGATATGTTCTCTTACGTTATAATATTATTATTTATTGATTAGTAATAATTCT</ns2:sequence><ns2:name>KY698618.1_Leishmania_braziliensis_strain_MHOM/PE/00/LH699_clone_LH699_88_minicircle_kinetoplast,_complete_sequence</ns2:name></ns2:Sequence><ns2:Sequence dsseqid="sq414" id="sq414"><ns2:sequence>AATTTTAATAATACTATACAACTTTAATTAGTGTGTTATGTCATTATATTTTTTATATTTTTTATAAATTTCCATTAAAATCGTACTCCCCGACATGCCTCTGGGTAGGGGCGTTCTGCGAAATCGCAAAAATGGCATACAGAAACCCCGTTCAAAAATCCCCCAAAATTCGCGTTTTTTGGCCTCCCCGTGCACAATTAGGGGTTGGTGTAATATAGTGGGCCGCGCACATTCTCCCGGGCTAGGATTGTTAAAAAGTGGCCTCTAAGGCCTTATAAAATCGCTGTTGTAATTTTATCTTTAATTTGTCACATATATTTAGCTAAACTTGAATTATTTATTTTATTTTTATTTAATTAGTGTTGTTATGTGATAAATAAGATTAATTAGATAATAAATATTTTTAATTATTTATAATTGTCATATGAGTTTAATAATTTTACTATTTTTAGATAATATAGTTTTTATAAAGTTATGATTATGGTGTTACTAGTCATTAGGCTAATTTTGATATTCTATATTAGTTATAACTTGTTTTGTTAGCTTATTTATACACTATAATACTATCTAATGCATACTATTACTATACTCGCTAGCGATACTATTGATATAATAGAACTAGCATTGGTATAAGAGTTGTATTGTATTAAATGATATTAATGTTTACTATATTATAATTTCACTCTAATACTTTGATTGCACTGATACATACTAGTCTCTTAGCTATATTATTTTACTAGTCTAATAGATA</ns2:sequence><ns2:name>KY698619.1_Leishmania_braziliensis_strain_MHOM/PE/00/LH699_clone_LH699_89_minicircle_kinetoplast,_complete_sequence</ns2:name></ns2:Sequence><ns2:Sequence dsseqid="sq416" id="sq416"><ns2:sequence>TCTAATATAATGAACAGCTGTGTTACTATGTGTTACGTGTGCAGATATAATTTATAAAATTGCTAAAAATGGCTATTAAATTTTACTCCCCGACATGCCTCTGGGTAGGGGCGTTCTGCGAAATCGCAAAAATGGCATACAGAAACCCCGTTCAAAAATCCCCCAAAATTCGCGTTTTTTGGCCTCCCCGTGCACAATTAGGGGTTGGTGTAATATAGTGGGCCGCGCATCCCGTCTCGAGCTAGGATCATTAAATTCAGGCCTCTTAGAGGCTTCTTTTTTAAAATTAAACTTTTTATTTGGAGTTTTAATATTTGAATTAAAGTTTGGAGCTAATTTATTTATTTTTATAGCTTGACTAGTGCTGTATATGAACAATTATAATATCTAGTTTAATTTAAATATTTATATAGTTATTAGCTCAATATTATTTTATAATTTAAATAATACTATGTGTTACCAGTGTTATGAGTGTAATAATGTATGATAATGAGTTATTACTCAGGGTTACTAATTAATATGTAACTTATTCTGTATATGTGGGTAATATCGATAATATACTATCATTATACTAATCTTACACTATAGTAATACTATGTTACACGCTAATAATAATTATCTTATATAGTTTAATATTAATTTTATAATTAGTATATTATTAGATTTATATTTTTATTAATTCTTTCTCACGTGAACTATATCCAGTCTTTGTTAATAATTACAATAATTAAAATTTATTATTACACATTGA</ns2:sequence><ns2:name>KY698620.1_Leishmania_braziliensis_strain_MHOM/PE/00/LH699_clone_LH699_90_minicircle_kinetoplast,_complete_sequence</ns2:name></ns2:Sequence><ns2:Sequence dsseqid="sq418" id="sq418"><ns2:sequence>AATAAATATAATTATAAAATGTTATTAGAGTGTTATTAGTGTTTATCAATATTCAATTTATCTATAAAATTCGTATAAAATCGTACTCCCCGACATGCCTCTGGGTAGGGGCGTTCTGCGAAATCGCATTTTTGGCATACAGAAACCCCGTTCAAAAATTCACGAAAAATGCCATTTTTTGGCCTCCCCGTGCACAATTAGGGGTTGGTGTAATATAGTGGGCCGCGCACCCCGACTCAAGTTAGAATACCTCGAAACAGGCCTCTAGACCCTTATGTTTTTGGCGTTCTAGAATTATTGCTTTTAAATGTTATTTTTAAATTAATATTTTATTTTTATTCTAATTTTAATTCTAATTTAACGCTAATCTGTTCTGTTATTAGATTGAATATATTGTTTCTAATTTGTATAATATTATTTTAATAAATATATAATTTTATGATATAGATAATTAATATAGTTCTGTATTACACGCTATCTATACTGGTAACCACTCATTACTCAAAATTAGATATTATATATTAGTTGTAACTTGTTTTATTATACTATTTTATCACTATAATGTCACTCAATCTATACTTATATAGTTCTAACATTAGATAATTATAATACTACAATGATAATAATATTTATAGTTTTAATTATAACTTTAATTGATAATATTCGTTACATTGTAATTTTATTTTAATATTCTGATTGCACTGATATTGAACTAGCTTTGGATAAATTTAATTTAATAGTTCACTGCATT</ns2:sequence><ns2:name>KY698621.1_Leishmania_braziliensis_strain_MHOM/PE/00/LH699_clone_LH699_91_minicircle_kinetoplast,_complete_sequence</ns2:name></ns2:Sequence><ns2:Sequence dsseqid="sq420" id="sq420"><ns2:sequence>TTTTAATTTGTATTTTATGATGTTACGCTCTATTAGATGTGTCATTATAATCTATAATTTTGCTAAAAATCAGCTCCAAATTTTACTCCCCGACATGCCTCTGGGTAGGGGCGTTCTGCGAAATCGCAAAAATGGCATACAGAAACCCCGTTCAAAAATCCCCCAAAATTCGCGTTTTTTGGCCTCCCCGTGCACAATTAGGGGTTGGTGTAATATAGTCGGCCGCGCATCCCAGCTCAGGTTAGAATTGCGTGAAACTGGCCTCTAAGGCCTTGTGTTTTTAATTTTTAACTTTGAATTGAGATTTAATGTTATTTTCTAATTAAATTATTTTTCAAATTAGATTTTATATTAAACTAGCTTGAATAAAATTATTATGTTGTTTGAGAATAAATAGTTTTGATTTAATTAAATTTATATTTACTAATTTTAAATTATTTATTATATCAACTATCGATAATAATGATTAGCTCTAAACTTTATAAATTCACTGTATTACATCGTATATATTAGCATAGAATAAGTTTATATTAGATATATATTAGACTAGATACTAGCTTATACTATAGCATTGATGGACATACATAATACTAGTGATACTATATTTAACTATAAACTATACGGGGAGATAATGTTATAAGAATAGATAGAGTTTGTTATAAATATATAAATTGAATGTTATTAATATTCGTGTTCACAATAATTATTCTCTGCGTTTCTATTTTAATAATTTTTATAATTGTAATATAA</ns2:sequence><ns2:name>KY698622.1_Leishmania_braziliensis_strain_MHOM/PE/00/LH699_clone_LH699_92_minicircle_kinetoplast,_complete_sequence</ns2:name></ns2:Sequence><ns2:Sequence dsseqid="sq422" id="sq422"><ns2:sequence>AATAGTTTGATAACAGTTTTATAAATTTACTGTGTTACGATAATTAAAGTTTTGAATTTTATCAAAAAATAGGGTCCGAATTTTACTCCCCGACATGCCTCTGGGTAGGGGCGTTCTGCGAAATCGCAAAAATGGCATACAGAAACCCCGTTCAAAAATCACCCGAAAATCGCATTTTTTGGCCTCCCCGTGCACAATTAGGGGTTGGTGTAATATAGTGGGCCGCGCACTCTCGCTGAGGTTAGACAATGATAAAAGTGGCCTCTTAGAGGCTTTAAAATTAAAATTATGGTTGTTTTCGTTAGATAATTATTTAATGTTAAATTTAAGTTTATTATTAGCTCTGATTTATTATTTATTTATTATTTCTATTTTATTATCTGATTAGAACTGTATTTGAATATAATATTTAGATAATTGATTTAATATAAAGTTAGTGTATGATTATTATTATAACTTTGATCTAATACTGCACTATCAACGTTACTATTACATACTCTATACTAGCTCCAATATAAGTTATATTTGATATTAACTAGTAATATGAGTAACATTGTATTATAACAATATTATTAATGACGATGAACTATATTTATATAAAGTTTATTATATAGATTAACACTAGTTTTATTAATAGTTTAAATAATTAATCATTACTTGTTATATACTTATACGAACATAAATTTATTTTACTTGGTTGGTGTTATTATGCATTACAATTAGTGCTATTAGTAGACATAAGTTAAAAT</ns2:sequence><ns2:name>KY698623.1_Leishmania_braziliensis_strain_MHOM/PE/00/LH699_clone_LH699_93_minicircle_kinetoplast,_complete_sequence</ns2:name></ns2:Sequence><ns2:Sequence dsseqid="sq424" id="sq424"><ns2:sequence>ATAATGTTTAACATAAAATTTTAATTTAGTGGTGTTAGTGTTTGTCATGAATTATAATTTTTATAAAAATGAGGGCAAAATCGTACTCCCCGACATGCCTCTGGGTAGGGGCGTTCTGCGAAATTCGATTTTTGGCATACAGAAACCCCGTTCAAAAAATGCCCAATTTTCACGATTTTTGGCCTCCCCGTGCACAATTAGGGGTTGGTGTAATATAGTGGGCCGCGCACTCGGATTATGGCTAGACAGATAAAAATGTGGCCTCTTAGAGGCTTGATTTTTGAATTCTAACTAAAACTAGATTATATGAATATAAAATTAAATTATTACTTATTAAGATTATTATTAACTATACTTTGCTCTCATATTAGCTAATCTATACTTGTGCATGCTAGTTCTAATTAGTAAAATATTATTTATATTGTATTATTAATTTAGTACTAACAGTGTTATTATACTCTAGTGATACTATGTGTTAGCTCGATGTATATAGTTTTAATAATACTCTAATATAACTTCTCTTTAATATCTAATTAGTATTATACGTTACATATTACTATCTCATTAGCTAAACTTTATGATAACATTGAATATATAATTTTAATAGTTGCGTTATAATAGTTTAATTGTATCATATGTTTAATAATACTTTTATCTTTTAGTTTATAATTCTTCTCATTGTATTGCTAAACTTGCACTATTACGTTAGCTTTGATATTACAAAATAAATAAATTTATAATA</ns2:sequence><ns2:name>KY698624.1_Leishmania_braziliensis_strain_MHOM/PE/00/LH699_clone_LH699_94_minicircle_kinetoplast,_complete_sequence</ns2:name></ns2:Sequence><ns2:Sequence dsseqid="sq426" id="sq426"><ns2:sequence>AACATTAGCTATTAATAAACTCTATTACACTGTGTTGAGCTGCAATAAAATTATAAAAATTTATAAAAATGTCAATAAAATCGTACTCCCCGACATGCCTCTGGGTAGGGGCGTTCTGCGAAAACCGAAAAATGGCATACAGAAACCCCGTTCAAAAATCCCCCAAAATTCGCGTTTTTTGGCCTCCCCGTGCACAATTAGGGGTTGGTGTAATATAGTGTGGGGTGCGCTCAGTTTTAGGCTAGCTCCTCGAAAAGTAGGCCTCTCAGAGGCTTGTTTTTTAATTTTTAAATTTTCATTCTAATATTGACTTTAATGTTAGATTTAAATTAGATTTTAATATAGATTTGATGAATATAAAGTTAATAGTGCAGTGAGAATATAAATTTATTATTAATAATTAAATATTAATGTTATTTTAATTTTATTACTCGTTATACACTATTTATACTTATTATAGCTCTACTCTGCACTGTTATAGTATTGGTTAGAGGTGTTATTAGAATATCATAGAATATATTAATATTAACTTATATTATATCTAATTTGACACTAACATAGCTATAATGATAACACTGATAGTATAGAATTGTAATAGTTAGTAATTATAATAATGTTTAATAACTTTATATTATTAGTCTCACTCTATTATTATATACTCACATTAGTTCTATCTTTTTATCTATGTCGTAGTTATGATTAGTGCATGTAATAGTTTAATTTATAAATTTAAATACAAACTTTATTCT</ns2:sequence><ns2:name>KY698625.1_Leishmania_braziliensis_strain_MHOM/PE/00/LH699_clone_LH699_95_minicircle_kinetoplast,_complete_sequence</ns2:name></ns2:Sequence><ns2:Sequence dsseqid="sq428" id="sq428"><ns2:sequence>ATTACTAAATTGTTACTAGTGTTGTTAACATCAAATTAATTTATAAATTTATTTATAATAGTTCAAAAATCAGCTCCAAATTTTACTCCCCGACATGCCTCTGGGTAGGGGCGTTCTGCGAAATCGCATTTTTGGCATACAGAAACCCCGTTCAAAAATTCACGAAAAATGCCATTTTTTGGCCTCCCCGTGCACAATTAGGGGTTGGTGTAATATAGTGGGCCGCGCACTCCGGCTAGAGTTAGAATGCCATGAAATAGGCCTCTAAGAGGCTTAAATTTTAATTTCTAACTTGAACTGATTAATATGGAATAATAAACTGAAATTAATATTAAATTTATATTATTTTTATTATCACGCTACACAGTTTATATAATTATCTAATTGAATAATGTTATTAGTTCTGGTTAGTATAAAATTTATTTAATGTTTATAATTATAAATGTTACGTTACTATTATGCTCTTATATGATAATGATATAGTGTCGTGGAGCTAGTAATGTCTCTGATATAACATAATATATATTTATATTGTAACATATTAACACTATTTTAGTATCTTATAACTATAGCTAACTTTATAAACTATAATTCAATTATACATCTATATCGTGTTACATTGTTATTAGATTTATTATTAAAGTTAATTTTAATTTTATTTAGATTAAATTTTATATTAATTTATTTTCTTTTACTCTTTGGTTTGATCTAATACGCACTGACATTATACTAATATGATAAACTAATGTT</ns2:sequence><ns2:name>KY698626.1_Leishmania_braziliensis_strain_MHOM/PE/00/LH699_clone_LH699_96_minicircle_kinetoplast,_complete_sequence</ns2:name></ns2:Sequence><ns2:Sequence dsseqid="sq430" id="sq430"><ns2:sequence>AATTTAATTTTGATTTTACCGTGTTACGTGATGATAATAATATTTTAATTTTAATAAAATGTCTAAAAATGGGGTCTAAATTTTACTCCCCGACATGCCTCTGGGTAGGGGCGTTCTGCGAAATCGCAAAAATGGCATACAGAAACCCCGTTCAAAAATACCCCAAAATTCGCGTTTTTTGGCCTCCCCGTGCACAATTAGGGGTTGGTGTAATATAGTGTGGGGTGCGCTCAGTTTTAGGCTAGCTTCTCGAAAAGTAGGCCTCTTAGAGGCTTGTTTTTTAAATTTTAACTAAACTTTGATTTATTAGTTATTAATTGATATGATTTTATTATTAATATGATTTTATTATATTGTTAGCTAAATTATTTTTAATTGTTACATATTAATTCACTGTTCGAAACTAACTTATAATTATTTATTACATTGTGTTATTAGTCATCATAGTTAAACTATACGATAACAATTTTATTACTATCACGTTACTATGGTTATACTATCTCTAGAGCTACAATATAACTTCTCTTTAATATTAAACTAGTATGTTCTATTATATACTCATTAACACTATCTTATACATTACACTCATTGATAATTTTATATTAAATAGTTTTATGAGTTAGTTAATAGTATACAATTTATTAAATATTAATATTTTTATTTCTTAGTTTATAATCTCTTTCACTGTATCGTAACGGATTAGTTTAATTATAAAATTATTTTATTACTAGATAGCGCTAATATTAACTA</ns2:sequence><ns2:name>KY698627.1_Leishmania_braziliensis_strain_MHOM/PE/00/LH699_clone_LH699_97_minicircle_kinetoplast,_complete_sequence</ns2:name></ns2:Sequence><ns2:Sequence dsseqid="sq432" id="sq432"><ns2:sequence>AAATAATATTTTTAATTAGCGCTATTATGCCTCTAATGACTTTATATTTTTATAAAATTATCGATAAAATGGGGGTTAAATTTTACTCCCCGACATGCCTCTGGGTAGGGGCGTTCTGCGAAATCGCAAAAATGGCATACAGAAACCCCGTTCAAAAATCCCCCAAAATTCGCGTTTTTTGGCCTCCCCGTGCACAATTAGGGGTTGGTGTAATATAGTCGGCCGCGCATCCCAGCTCAGGTTAGATTGGTGAAAAGTAGGCCTCTTAGAGGCTTGTTTTTTGATTTTGAAATTTAATAACTTGTTTGGGATATTATTTAATTAATAAATAGAATTTTAGTTATTACTAGCTTGTAATGAGTTAGTTAATTGATATAAAATATTTATTAAATTAGAACTGTGATAGAATTAATATGTTTGTTATTAGATAAGATATAGTTAGTTATAAAATTAATAATTCTATGTCTTACCATGTATATGCTATCTATTACATCTCTATTACCCTCTCTTTAATATTAATTGCCTTTTATATTGTATTCTAGTTAGTAATATTATAGTTATAATGCTAGTAATACCATTGAGCTAGTTTTATTATCTAATCATTGACTATACGATAAACTTGATATTACTATTTATAATGTTATTATCAATTTACTAGTTATAAATAAATTTATATTTTTATTAATAGTTATGTTCCGTTACGTGTCTTATTAGTTTTATAATTTGAATAAAAACATTTTAATTAATATA</ns2:sequence><ns2:name>KY698628.1_Leishmania_braziliensis_strain_MHOM/PE/00/LH699_clone_LH699_98_minicircle_kinetoplast,_complete_sequence</ns2:name></ns2:Sequence><ns2:Sequence dsseqid="sq434" id="sq434"><ns2:sequence>GTGATATAAATAATTTTTATAATAATTTATTTAATTTAAGTTTGTGATGTTGCATTATAATTCGAAAAAATACGATAAAATCGTACTCCCCGACATGCCTCTGGGTAGGGGCGTTCTGCGAAATCGCAAAAATGGCATACAGAAACCCCGTTCAAAAATCCCCCAAAATTCGCGTTTTTTGGCCTCCCCGTGCACAATTAGGGGTTGGTGTAATATAGTGGGCCGCGCACATTCTCCCGAGCTAGAATCATAAAAATATGGCCTCTAAGAGGCTTGTTTCTCGCGTGTTAATATCTTTTTCTTGATAATTAAATTTTATAGTTTGATTTGACTTTATATATAGCTAGACTTTGTTATGCTCCATTAGAAATAATATTTTTATTAAATTAGTTTCGTATTATATTTGATAAAGGTTATAATATACTTTTATAATTATTATTTTATTTATTAATTCTATAATGTTATAGCTGCTCCGTGTATGTAGTAATATGATAGTAGTTGGGTAACCCCAATATATAACATATTCTAATATATATGGGAATAATACGTATTACTATGATGTTACTAATACTTGAGGGACTATAATAATACTGATACATATAGAACTAACGATGAACTATAATATAGACATGATAGACACATTAATATTATATTACACGATAATTATATATTAACACTTGCATATCTTTTTCTATCTCTTATGATGCTCCTATTACTCTCTAGTGTTACATTCTATTTACTAGTTTAATT</ns2:sequence><ns2:name>KY698629.1_Leishmania_braziliensis_strain_MHOM/PE/00/LH699_clone_LH699_99_minicircle_kinetoplast,_complete_sequence</ns2:name></ns2:Sequence><ns2:Sequence dsseqid="sq436" id="sq436"><ns2:sequence>CTAATAATATTGTTTTATGATTACGATAAATATTTTTATTTAATGATAAGTTTATAAAATTGTCAAAAATTCGATTAAAATTTTACTCCCCGACATGCCTCTGGGTAGGGGCGTTCTGCGAAATCGCAAAAATGGCATACAGAAACCCCGTTCAAAAATTGCCCGAAAATCGCGTTTTTTGGCCTCCCCGTGCACAATTAGGGGTTGGTGTAATATAGTGGGCGCGCATCCCGATTCGAGCTAGCTTCAATAAAAAGTGGCCTCTGAGGCCTTATGTTTTTCAAAACTAAACTTATTATGCTTGTTTTTGATTTATTGAATATTTATATTTAATTTTTAACTTTATATTCGCATATTACTGTCTATAGTAGAACAATATTAGCTCTATGTTAGAAATATAATTCAGTACATACATTGTTATGTGTAATAGTTAATTATTTTATATAAATCTACTATGTTATCTATATCGATACTATTATATACATTATTAGCCCTGTTACTAGATATTACTAATTAGAACTAATATATATTCTATATTGTACCATTATTGTATAGTATTAGCATAGTTTTAATAATTTTATAATCTTATATAACTTAGATAAACTATATACTATCTCATTGATAAATTTATTCGCTAATGTTATTATATAATTTGATCACACTCGTATTACTATAATTTAATTTAATTTTTAATTTATCTTTTTATAGTTATGCGCTAATTGTATTCTAATTTTAAATTTAACGTTAG</ns2:sequence><ns2:name>KY698630.1_Leishmania_braziliensis_strain_MHOM/PE/00/LH699_clone_LH699_100_minicircle_kinetoplast,_complete_sequence</ns2:name></ns2:Sequence><ns2:Sequence dsseqid="sq438" id="sq438"><ns2:sequence>TAACATTAATTTTATATTTTTAGAAAATAATTTTAATTCTCTGTGTTATGATGCGTTACATCTCTAAAATTCGTATAAAATCGTACTACCCGACATGCCTCTGGGTAGGGGCGTTCTGCGAAATCGCAAAAATGGCATACAGAAACCCCGTTCAAAAATACCCCAAAAATCGCGTTTTTCGGCCTCCCCGTGCACAATTAGGGGTTGGTGTAATATAGTGGGCCGCGCACCCCGACTCGAGCTAGACACTCAATAATATGGCCTCTAAGAGGCTTGTTTCTAGAGTTTTAATATTATTTTAGCTAAACTTGATTTATTAATTATAATTTAACATTTAATTTCACTGTTATGCTCTAATTAGTTAATAATATTTATTAGTAATTATATTTTAGATTATAATGTAGCATTAGTGATATATGTAATAATAGTTTTATTTAATAATCATACTAGTTTATACTTAGTGATATAGTTGCATTACATCTATTATAACATGGTATTACTAGATATCGCTCATATAGAATATATTCTATATCTAATATGACTAGATAGGTATACTATTGGTTACATAATATTAATAATTTTATACAATGATATACTTACTATTACTATACTTGAGCTAGCATTGAACTATTATTATAGATATGATAGAGTTGTAATATTAAATGACATAACACTTATATATTCTTTTTTATTTCTTATGATGCTCTTACTATGCTCTGATGTTAGTAACAATTAGTTTCATTTTATTAG</ns2:sequence><ns2:name>KY698631.1_Leishmania_braziliensis_strain_MHOM/PE/00/LH699_clone_LH699_101_minicircle_kinetoplast,_complete_sequence</ns2:name></ns2:Sequence><ns2:Sequence dsseqid="sq440" id="sq440"><ns2:sequence>TAATAGTTTTATTTTATTATGCGCTAACGTGATATTAATTTTTTATAATTTCATAAAATATTTAAATTTATCAGCCAAAATCGTACTCCCCGACATGCCTCTGGGTAGGGGCGTTCTGCGAAATCGCATTTTTGGCATACAGAAACCCCGTTCAAAAATTCACGAAAAATGCCATTTTTTGGCCTCCCCGTGCACAATTAGGGGTTGGTGTAATATAGTGGGCCGCGCACATCCGGCAGAGCTAGAACTCGTGGAACTAGGCCTCTTAGAGGCTTGTTTTTATGAATTGAATATTTATTTCTAATATTAAACTTATTTTAATTAAATTAATTTATCTTTACACGTTATGCTCTGTTATTAATTATTTTTAATTACTAATATTTAATTTATTTAATTGTTCTCATTATATAGCTAATTATAGTTCTGATGTAGTTATAATATTGTTACTATAATGTGCACTATCTGTATACTATGATATAACGTTATTAGCCTCAGTATACGCTAGATAATAGTAATATAACTGCTTTGTAATATATATTGGCTAGTAAAATTGATAATATTTATAGAACTAAGATAACACTAACTCTATACTTATAATATTATTATTGATTAGATATAATTATTAATATACTTATTTAATTCTAATTATTACTCTACGTTACTTGATCTTTACTCGTGCTATTACTATCTATTGAGTGTAATATTATTAATTCTATTGTAATACTAATGTTAGATCTAAAATTAGAACAC</ns2:sequence><ns2:name>KY698632.1_Leishmania_braziliensis_strain_MHOM/PE/00/LH699_clone_LH699_102_minicircle_kinetoplast,_complete_sequence</ns2:name></ns2:Sequence><ns2:Sequence dsseqid="sq442" id="sq442"><ns2:sequence>TTATAATTTTGTTAATTAATAAGATTTTAATTTTATGAATTTAATAATTTTATTTTAAAATAGCAAAAATGGGGTTAAAAATTTACTCCCCGACATGCCTCTGGGTAGGGGCGTTCTGCGAAAACCGAAAAATGGCATACAGAAACCCCGTTCAAAAAATGCCCGAAAATCGCTATTTTTGGCCTCCCCGTGCACAATTAGGGGTTGGTGTAATATAGTGGGCCGCGCACTCTGGATTGAGCTAGGATAGATAAAACTAGGCCTCTTAGAGGCTTGAATTTTATTTTCTACACTGACACGGAATATTATTTATAAATTAACAATTAAATCATTATATAAAGTTGTGTTATGGTTATTTATAATTATATTTAGTAATGATAATTTATAAACTATATTTGTTCTCGTTAGTATACTATTAGTGTCGCTATAATATTACTATTGATTATAATTCTAATACGTATCTATACAGTTCCATCATAGTTTTAATAGTATTACTAGAGGGTTACTAGAATAGAATATATTGTAATTAGTAATGAGTCAATAATACTATATAATAATAATAAACTTTATAACTATGAGCTAGATATACACTAGATAAGATTGATATGTATAGTTTTATTGAGATAAACAATGTTACTATTATATATAAATATTATTTACATTTACACTTCAGTTCTCTTATACGCGATGATATGTCTCTCATTAGATAATATATTTAGTTTTTCTTTGTAATACATAAA</ns2:sequence><ns2:name>KY698633.1_Leishmania_braziliensis_strain_MHOM/PE/00/LH699_clone_LH699_103_minicircle_kinetoplast,_complete_sequence</ns2:name></ns2:Sequence><ns2:Sequence dsseqid="sq444" id="sq444"><ns2:sequence>TAAATAATTTTTATATTTTAGTTTTACAGTTTTATTATTGAGAATTATTTTTAATAAAATTTAGAAAAATGGGGTCCAAAATTTACTCCCCGACATGCCTCTGGGTAGGGGCGTTCTGCGAAAACCGAAAAATGGCATACAGAAACCCCGTTCAAAAATCCTCGAAAAATCGCTATTTTTGGCCTCCCCGTGCACAATTAGGGGTTGGTGTAATATAGTGGGCCGCGCACTCTGGATTGAGCTAGGATAGATAAAACTAGGCCTCTTAGAGGCTTACTTTTTGGAAATTAAATATTTTTAGTTTATTAACTTGATATTAACTTTAATTTTACTATATAGACTAGTGTGGTGCTAGTTTATCTATAATAATAACATTACTAGTTCAATTTATGTATTTTATAATAGTACGTTATATGTTCTAATTTAGTTTATCTATATTCTAATTATTACTATCTAGTTTATAATGTTACACTCGTTATTACTACATTATAGTATCATAGTCAGAGCAATTAGATATTAATATAAGTTAGCATATATTTAGTAATACTTAGTATACTTTATTAGAACTATAACTTTACTAACATTGACTATACTATTAGATGATATAACTATGAGAACATATATAATTAATATTAATACTATTTTAAATATTACATTTAGTTTTTCATTTTAAACTTTTATTTATGCTATCTTAATTGATTATATCGCTTACATTTAATAAATTAATTTAATGTTTTGA</ns2:sequence><ns2:name>KY698634.1_Leishmania_braziliensis_strain_MHOM/PE/00/LH699_clone_LH699_104_minicircle_kinetoplast,_complete_sequence</ns2:name></ns2:Sequence><ns2:Sequence dsseqid="sq446" id="sq446"><ns2:sequence>ACACTTAAATTTAAATTTATTATTTGTGATGTTAGTTGCCTAAGGAGTCGACTCCTTACCCCGCAAAAATGGGGGCAAAATCGTACTACCCGACATGCCTCTGGGTAGGGGCGTTCTGCGAAAACCGAATTTTGGCATACAGAAACCCCGTTCAAAAATCCTCGAAAAATCGCTATTTTTGGCCTCCCCGTGCACAATTAGGGGTTGGTGTAATATAGTGGGCCGCGCACATCCTCTCGAGTTAGAATGTCTCGAAACTGGCCTCTAATGCCGTATGTTTTTCGAATTTAAACTTTGTCACTAATAATTCACTTTTAAATTTAAATATTTTAATTATTATTTATTTTATTACGTGATTAGTGCTGATTAGAATTAAATATTAGTTTTATTAAATTAATTTTATTAGTATTGCTTATTATTACTAGTTTTGATAAAGATTATTATACTCGTGACATTAGATTATCTATATAGCGTAAATAGGGGTAACATGTCGACTCATTACTAAATATACTAACTTGTAACTGCTTTGATATTACATTTTATCATTATATTTAATAATTTTAATAAACTAGTAACACTATTAGCTCATTGGATAGTATGGTTAGTGATAATATAATTTATGTTTATAATTTATAATTAAATAGTACTAATTAGATTTAATATTATATACTAATCAGTGCTATACTTGTCAATGTGAGTGAATAATGATTTGATATAAAATTATTTTAATTAATTGATAGTA</ns2:sequence><ns2:name>KY698635.1_Leishmania_braziliensis_strain_MHOM/PE/00/LH699_clone_LH699_105_minicircle_kinetoplast,_complete_sequence</ns2:name></ns2:Sequence><ns2:Sequence dsseqid="sq448" id="sq448"><ns2:sequence>AAACTATGTCTAAAATAAATAATAATAATTTTAAATTTTATGTGTTACCTGTGATAATGATGATGAAATTGAGGGCAAAATCGTACTACCCGACATGCCTCTGGGTAGGGGCGTTCTGCGAAAACCGAAAAATGGCATACAGAAACCCCGTTCAAAAATCCCCCAAAATTCGCGTTTTTTGGCCTCCCCGTGCACAATTAGGGGTTGGTGTAATATAGTGGGCCGCGCACATTCTCCCGAGCTAGGATCTCTGAAAATAGGCCTCTTAGAGGCTTAAAATTATAATTCTAATTTTTCTCTTTGTTAAGTTGCTTTTAAATTCATATTTTTAATTATTTTAAATTTTATTATTTTATTATTCTAGTGTTATTATGTTATTTGAGTAAATATTTATTTTAAATTAGAACTAATAGATAAATAATTTTAATGTTATTGATTATTAACTTTTTATAATTTAATTTTATATCTTAGCTCTATACTCTATGTTATCTTAGTATGGCTAGAAACTATCATTTTGATATAACTTATAACTGCTTTAATATTAGTTTTTGGGGTAATACAGTGTTATTAGATAGATTTGATAATTATAACTTTATAAATAATTTAATAATATAAACTTTGATATAGCTTATTTAATATTGTTTTACTAATTTTATTATACTCATACATTTACTTTCTCTACTTATGATTACTATACAATGCGCTGATAATATTACTAATATAGTGCTATTAATGTTCTCTTATCGTGCTAATACTAGTTT</ns2:sequence><ns2:name>KY698636.1_Leishmania_braziliensis_strain_MHOM/PE/00/LH699_clone_LH699_106_minicircle_kinetoplast,_complete_sequence</ns2:name></ns2:Sequence><ns2:Sequence dsseqid="sq450" id="sq450"><ns2:sequence>TAATTAGTTTTTAATAAATATTAATTTTAAATAATTTAATTTATGATTTTATCGTAATGAGTGTTGAAATTGCATCAAAATCGTACTCCCCGACATGCCTCTGGGTAGGGGCGTTCTGCGAAAACCGAAAAATGGCATACAGAAACCCCGTTCAAAAATCCCCCAAAATTCGCGTTTTTTGGCCTCCCCGTGCACAATTAGGGGTTGGTGTAATATAGTGGGCCGCGCACCCCGACTCGAGCTAGCATCAATAAAAAGTGGCCTCTTAGAGCGTATGTTTTTGGATTTTAATATTTTATTCGCTAATTTGATTTTATTTTATAATTTAAGTTTAATTTTGATTTAATTTATTTTTATTATTTTGATTTAATAGTTTTATTAGTTTATTGAATTGATATAATTAGTTTTAAAATTAGAATTTATTAATGTTACTATTAGAATACTATTTGGAACTATAAATTTGATATAACTATAGTTTGGCTATGATAGTCTATAATACGTGTCTAATATTAGTACAACTTATATTTATATTATGTTATATTAGCTCTGTTACACTCTATTATAGAGTAGATAGTTTTTAATTTAATAATTTTAATAGATACACTATACGATACTGAACTAGAACTAATTATTATATTTATAAATTTATACTTATGATACATAATAAACTTTACATTAACTTACTTCTTTTTATCTCTTAGCTTGGTTATGTGCATGATAGTGATATAAATTTTATTATAATATTGTTC</ns2:sequence><ns2:name>KY698637.1_Leishmania_braziliensis_strain_MHOM/PE/00/LH699_clone_LH699_107_minicircle_kinetoplast,_complete_sequence</ns2:name></ns2:Sequence><ns2:Sequence dsseqid="sq452" id="sq452"><ns2:sequence>TTGTTCTCTAAATTAATAATAATAATATTTTTAAAATTAGTGTGTTACTGTGTTTAAAATTTAATAAAATTGCATCAAAATCGTACTCCCCGACATGCCTCTGGGTAGGGGCGTTCTGCGAAATTCGATTTTTGGCATACAGAAACCCCGTTCAAAAAATGCCCAATTTTCACGATTTTTGGCCTCCCCGTGCACAATTAGGGGTTGGTGTAATATAGTGGGCCGCGCTCCCCGGCTCGAGTTAGAATGTTGGAAAAGTGGCCTCTAAGAGGCTTGATTTTTAATTTTAACACTGAATTGCGATAATAATGATTTAATATTAAATAATGATTAATAAAATTAAATATTTAGAATAATAATAAATTGCTAGTTAATAATTTAATGATATTGTTGATGATCTTTATAATATAATTCACAATACACTAGCTCCATCTATGTTCTATACTAGCATTGGATAATAGTTCTGTGTTAGTAGTAATAGTATGTGTATTGAGATAATACTCTACATATAGAATATTAGTTATATTAGATATAGTAACCCTATGATATCATATAATTATAATTACTCTATACAACGCTATACTACACTATTATGATTACTATTTTATAATTTATTAATTAACTTAGTTATGTGCTATCGATAATAATATTTGATATAGAACTTATATATTTTTATACTTTAATGAACTAGATATAATACTGTGTTACACTAGTGTTATACTGTGCACATTATACATAT</ns2:sequence><ns2:name>KY698638.1_Leishmania_braziliensis_strain_MHOM/PE/00/LH699_clone_LH699_108_minicircle_kinetoplast,_complete_sequence</ns2:name></ns2:Sequence><ns2:Sequence dsseqid="sq454" id="sq454"><ns2:sequence>AAATAAACTTAAATAAAAATTTAAATAACTGTGTTACGTGTGTTTAGAGTTTAATAAAATATTATAAAATTCGACAAAAATCGTACTCCCCGACATGCCTCTGGGTAGGGGCGTTCTGCGAAATTCGAAAAATGGCATACAGAAACCCCGTTCAAAAAATGCCCGAAAATCGCTATTTTTGGCCTCCCCGTGCACAATTAGGGGTTGGTGTAATATAGTGGGCCGCGCACCCCGACTCGGGTTAGGATGTCGTGAAACTGGCCTCTAAGGCCTTACATTTTTAATTTTTATTCTTTTTCTAGTTTTATTTTAATTTTAGTTTTGATTTAATATTAAATTTAATAATTTTATTTATGCTAGCTTTGATTTAGTATTCTAATTTGTAATGCATTGATATAATTAATTTAATTACACTGATATGATACTATTTAATGTATTACTAATTTATTGATGCTAGAGTATAATATTATCGTTATCGAGTGTGGTAATGAGTGCATAATAGAATAAGCATAGAATAAGTTATGTGTAATATTGTAACACTATAATATACATTACTATCATTACGCTAACTATACTCTACACTTTACTCTATGTTAGTTCAATAATAATTTTATAATTAGTTTATATAGTATAAATGATGTTCTATTATTTATAGTTTATAATTTATCTTATTTATATCGCACTGCATTAGATAATAAAATAGTTTTATAATTAGTGTCTTACTAGTAATAACTTTAA</ns2:sequence><ns2:name>KY698639.1_Leishmania_braziliensis_strain_MHOM/PE/00/LH699_clone_LH699_109_minicircle_kinetoplast,_complete_sequence</ns2:name></ns2:Sequence><ns2:Sequence dsseqid="sq456" id="sq456"><ns2:sequence>TAAATAATTTTTATAATTTGGTTATGATGTTTTAATATTGAAATTAAATTTTAATAAAATCTAGAAAAATGGGGTCCGAATTTTACTCCCCGACATGCCTCTGGGTAGGGGCGTTCTGCGAAATCGCATTTTTGGCATACAGAAACCCCGTTCAAAAATTCACGAAAAATGCCATTTTTTGGCCTCCCCGTGCACAATTAGGGGTTGGTGTAATATAGTGGGCCGCGCACATCCTCTCGAGCTAGAACGTGGTGAAACAGGCCTCTTAGAGGCTTAGTTTTTAAAATTTAAATGTTTCTCGAATAATAACTTGATATTGACTTTAATTTTACTTTTATTACTACTATGATGCTAGTTTATATATACTTATCTAATACTAGTTCCATTACTGCTCTATATTAGAACACGTTAGATTAATTATTATAACTTTAATATAAATTATTTTATTATAATATTTTCGCTAACTATATACTCATTATTACTGTGTTATGATAGTATACATTGAGCAATTAGATATTAATATAAGTTAGCATATATTTAGTATTATTTAGTATACTTAGCTATAACTATAACTTTACTAATGTTAGTGATGCTAGTGAATGATATGATAATATGAATAGTAATAATTAGTAATTAAATTATTTATAACATTACATTTAACTTTCTATTCTGAACTTTTATTTATGTTATCTTATGTGATTAGCTTAATTGAATTTAAATTTATAAGTTTATGTTTAGA</ns2:sequence><ns2:name>KY698640.1_Leishmania_braziliensis_strain_MHOM/PE/00/LH699_clone_LH699_110_minicircle_kinetoplast,_complete_sequence</ns2:name></ns2:Sequence><ns2:Sequence dsseqid="sq458" id="sq458"><ns2:sequence>AGTAACACTATAAATTAATGTTGCTATGCAGTTCATAATGTTATTAAATTTTATTAAAATAGTGAAAAATGGGCATTAAATTTTACTCCCCGACATGCCTCTGGGTAGGGGCGTTCTGCGAAATCGCAAAAATGGCATACAGAAACCCCGTTCAAAAATCCCCCAAAATTCGCGTTTTTTGGCCTCCCCGTGCACAATTAGGGGTTGGTGTAATATAGTGGGCCGCGCACCCCGACTCGGGCTAGATCCTCGGAAACTAGGCCTCTTAGAGGCTTGATTTTTAAAATCTAAAATAATTTCACTTTGATCTCGATAATAGACTTATGATATTGTTTTATTAATTGTTATTAAATATATTTTTATATTAACTATTATCTCGTTCTATTACTAGCCTATTATGTCGATATATTAGCTCATTGATTAGTAATGTTAGTATTGTTAGTAATAATTTATAATAATTTATCGTATTACATCGCTATACTTGATTATATGCTAAATCTATAAAAATACATGTTTTCCTTTAATATAAATAGCAGTTGTAGCATTATTTTATATGTTTTTAATAAATTTAATAACTTTGATAAAACTATGATCATACTTATATATAACTAACTATTACACTCAATGTTATGCTAAATTAGTATTACTAGTTTATTTACTATAATATACTAATAATTATACTTATCATAGTTCTTATATGCATGTTTGTCTAACTAGTAATTATATGTTCTGTGATAATAAATAAATATT</ns2:sequence><ns2:name>KY698641.1_Leishmania_braziliensis_strain_MHOM/PE/00/LH699_clone_LH699_111_minicircle_kinetoplast,_complete_sequence</ns2:name></ns2:Sequence><ns2:Sequence dsseqid="sq460" id="sq460"><ns2:sequence>ATTAGAATTATAATTTAGCTAGACTAGTGTGATAATGTTGTGTTAGAAATAATTATAAATCTTCAAAAATGAGGTCAAAATCGTACTACCCGACATGCCTCTGGGTAGGGGCGTTCTGCGAAATTCGATTTTTGGCATACAGAAACCCCGTTCAAAAAATGCCCAATTTTCACGATTTTTGGCCTCCCCGTGCACAATTAGGGGTTGGTGTAATATAGTGGGCCGCGCATCCCAGCTCAGGTTAGAACTCGATAAAAGTGGCCTCTAAGAGGCTTGTTTTTATAAATTTAGATTTTTAATATTGTTTTGCTTTGAAATAATTATTATTCACTAATTTAAACTAATCTCTGCACTACATATAGCTAATATAGTAATGTTATAATTAGATTGTAATGTAGTAATATAAATATTTAATTTAATAACGTTATTATCTCTCATATAGTTCCATCTATTATCTAATTTTATAATAATGATAGTTTTATTGTATTATAGGTTAGATATTACCAAATATATTAGTTACAATTGCTATTTCTGGGTAATGAGTGATATTATTAGCCTAACATTGGATAACTAGACACGTTACTATTATAATGATGATAATGTTATACATAATGCATACATAATAATATTTCTTTGTTAACTTTATTTATCTTTTGTGCTAAGCTATCGTATACATATTAGTAATAATTTAATAAATAATAATATACTAGTGTTATACTTAATAATAGACTGTC</ns2:sequence><ns2:name>KY698642.1_Leishmania_braziliensis_strain_MHOM/PE/00/LH699_clone_LH699_112_minicircle_kinetoplast,_complete_sequence</ns2:name></ns2:Sequence><ns2:Sequence dsseqid="sq462" id="sq462"><ns2:sequence>AAATTAGTTATTATAAAAATAGTTTTAGTGTGATAAGAGTTTATAAATTTTAATAAAATATCATAAAAATGGGGGTAGAATTTTACTCCCCGACATGCCTCTGGGTAGGGGCGTTCTGCGAAATCGCAAAAATGGCATACAGAAACCCCGTTCAAAAATCCCCCAAAATTCGCGTTTTTTGGCCTCCCCGTGCACAATTAGGGGTTGGTGTAATATAGTGGGCCGCGCACTCTCGCTGAGGTTGGATTGTTGCGAAACAGGCCTCTAAGAGGGCATATTTTTAATTTCTACGTGGATTATGGTTGTTTTTAGATTTGACAATTAATATTTATTTTATTAACTATATTTATCGCTGTATTAGACTAGTTTTATTATTTATTAAATTGATATAGCTTTATTGTAATTAAATTGTATAAATTAGTTTTAATAGTTATTATTATTTAAATATTATTAATAAACTAGCTCCGTTACTAGTATGATTATAGTGTAGTATTATTAGCTAAAATTCGTAACATATAACATATATTAATATATATTATGGCTATTATGATGTCTATAGTATTATACTTTTATAAACTTACTAACCATTACTTATTATTACTCTATGTTACTATACGTTGACATATCTATTCATTAGTAAATATATTTTATTCTATTTTATATTTTAGTTACCATGTATTAGAATTGATTTAATTAAATTTTATAAATAGATTTATTATTGTGCTGATTAGATCTAAAAATAAATTT</ns2:sequence><ns2:name>KY698643.1_Leishmania_braziliensis_strain_MHOM/PE/00/LH699_clone_LH699_113_minicircle_kinetoplast,_complete_sequence</ns2:name></ns2:Sequence><ns2:Sequence dsseqid="sq464" id="sq464"><ns2:sequence>GTCTAGTGCTGCATTACTAGTGTTACGTGAGAGAATAAATATTTATAATTTGATAAAAGTTTAGAAAAATATCGATAAAATTTTACTCCCCGACATGCCTCTGGGTAGGGGCGTTCTGCGAAATCGCAAAAATGGCATACAGAAACCCCGTTCAAAAATACCCCAAAAATCGCGTTTTTCGGCCTCCCCGTGCACAATTAGGGGTTGGTGTAATATAGTGGGCCGCGCACTCCATCTTGAGCTAGCATTGAGAAAAACAAGCCTCTAGACCCGTATAAAATTGAATTCTAAATTTAGATTGAATATTATTTATTTTTTAATTATAATTTAAGCTTAGATTAGAATTGTTATGCGCATAATGAGATAAATGATTTAGTTTAAAATAGAATTATATTAATTTTAATAATGTTAATTTACTATTCTATATCAATGCACTGTTATATTATATTCACTATCGATATCTATTCATCACTCGTATTATAATAGTAACATTGGGGTAATGACTATCCCGTAACTAATATGTAATATATGTTATGTTATGTTTAGTAATAGGTTAGAGTTAATAATACGATAATGATACTATTATAGATACTATAGTTTGAATAAGCATAGAGTTAGTGTTATTGATTTAATAGAACAAGATATAATTTATTAGTTACACTTTTATTACACTCTTACGTTACTAGTTATTTATATTTAATGTTCCTATTAGCTAAATAATTTTACTAGTTTTAATATAATAATTAACTAT</ns2:sequence><ns2:name>KY698644.1_Leishmania_braziliensis_strain_MHOM/PE/00/LH699_clone_LH699_114_minicircle_kinetoplast,_complete_sequence</ns2:name></ns2:Sequence><ns2:Sequence dsseqid="sq466" id="sq466"><ns2:sequence>AAATATTATTAAACTAGTTTTAGATAAAATTAATATTACTGTATTGTTAGATTCAAATTATCAATAAAAATTCAATAAAATCGTACTCCCCGACATGCCTCTGGGTAGGGGCGTTCTGCGAAAACCGAAAAATGGCATACAGAAACCCCGTTCAAAAATCCCCCAAAATTCGCGTTTTTTGGCCTCCCCGTGCACAATTAGGGGTTGGTGTAATATAGTCGGCCGCGCATCCCAGCTCAGGTTAGATTGGTGCGAAACTGGCCTCTAAGGCCTTATAATTTTGAATTTCTAAATAATTCGCGTTTTATTGTTGATAAATAGAATATTATTTAATTTTAATTTATAATTTAGCTTGTTATATGTCACTTATCAATGTTCTAATTAGAAATAATATTTTAAATTTAATTAATTGTTATAGCTTTAGTAATTTTATATTATGATAGTTATAATTATATGATATAGTTCTATGTTATTAATAATCATACTGGTAACCACTCATTAGCTCAAATTTGATATTATATATTAGTTACAACTTGTTTTGTACTACTATTTTAATACTATATCATTACACTCTATAATACTATCTATATACTCGCTAGCGATAATTATACTGTAATGGAACTAGTGTTATATAATGATTGTAACTATACATAATATTAAATATATTTATTATATTATAACTCTACTTTAGTATTTCGATTGTATTCCGATGTTATTACTGCTATACATGAACATATATGCACTGTAATAGATA</ns2:sequence><ns2:name>KY698645.1_Leishmania_braziliensis_strain_MHOM/PE/00/LH699_clone_LH699_115_minicircle_kinetoplast,_complete_sequence</ns2:name></ns2:Sequence><ns2:Sequence dsseqid="sq468" id="sq468"><ns2:sequence>TAAAATTATTTTACATTAACTTATTATGCTGCATTATCATTGAGATAAATTTATAAAAATCTATAAAAATGGGGGTTAAATTTTACTCCCCGACATGCCTCTGGGTAGGGGCGTTCTGCGAAAATGGAAAAATGGCATACAGAAACCCCGTTCAAAAAATGCCCGAAAATCGCTATTTTTGGCCTCCCCGTGCACAATTAGGGGTTGGTGTAATATAGTGTGGGGTGCGCTCAGTTTTAAGCTAGCTCCTCTGAAAGTAGGCCTCTAAGAGGCTTAGTTTTTAATTTTTAACTTTTTATTTACAATTTTGATTTTAATGTTGATAATTAACTTGAATTTAATAATATTGGCTAGCTAGTTTATTATTTAGTTTAAATATTTATTTTATATTAAATATAATTTTAGTTTAATTATTTTATCTCATATATACTAACAATGTTACATCATTATACTAGCTCAATATAGTTATATAGTTAGTGTTGTTATGATAGTATGAGTAATGAGTAAAGCATAGAATATATTGATATTAAGTTATATTGTGCTATATTAATACTATTTTATAATACTTTAATAATTTTATAGTTTAACATACTCTAATACTATTCAATGATTATAATTATAATTTATTATGTTCTAGTTTTTATTTGATAAACATACATACTTACACTAGCTTTATCTTTTTATTTATGCTATAGATTATAAACTAGATTGTTACTAATTAATTATTACTAATAGCTACTAACGTGACAA</ns2:sequence><ns2:name>KY698646.1_Leishmania_braziliensis_strain_MHOM/PE/00/LH699_clone_LH699_116_minicircle_kinetoplast,_complete_sequence</ns2:name></ns2:Sequence><ns2:Sequence dsseqid="sq470" id="sq470"><ns2:sequence>TAAAACATTAGCAATAACGTTGTTACATCGTGGTATTACATCAGTGATAATATTAAAATTGCTCAAAAATAGGCATTAAATTTTACTCCCCGACATGCCTCTGGGTAGGGGCGTTCTGCGAAAACCGAAAAATGGCATACAGAAACCCCGTTCAAAAATCCCCCAAAATTCGCGTTTTTTGGCCTCCCCGTGCACAATTAGGGGTTGGTGTAATATAGTGGGCCGCGCACTCCGGCTAGAGTTAGAATGCCATGAAATAGGCCTCTAAGAGGCTTGAATTTTATAATTTGGAATTAAATTTGAATAAACTGATTTTAAACTATATTTTATATTTGTTCTCTGCTATTACACTCATATATACTCTATTATCTTGCTAGTTCTATTTATTTATTAATCTATGTTCCGTATAAATAATATTTTATATAGTTTAATTGTATGCGTATAATTTTATCTAAACTTTATAATATAGCTTCGTTAGTATGATGTTAGTGATATTATAGTGTAGATACTAGCATAACTAATATATAACTTATATTGGAGCTGATATTAGAGTATTATGGTTATGGATAAGATATAATAATTTTATAACATTATATTAAACGTTACATTCAATGATATCGCTAATTTAGTTTCATTATTAATTTTATTGTTACGCTATTTATACTGATTAATATAATTATGATTTACTAATAATAGAACTCGCTTAGCGATATTATACTTAGTATAGATACGTGACAATTAGAAAATAATTTATAA</ns2:sequence><ns2:name>KY698647.1_Leishmania_braziliensis_strain_MHOM/PE/00/LH699_clone_LH699_117_minicircle_kinetoplast,_complete_sequence</ns2:name></ns2:Sequence><ns2:Sequence dsseqid="sq472" id="sq472"><ns2:sequence>TTGATAGTAATGAGTGCGCAGTATTACTTGTGTTATAAGTGTTAGAGTGAACATAAAAATCTTAAAAAATAGGGTCCGAATTTTACTCCCCGACATGCCTCTGGGTAGGGGCGTTCTGCGAAATCGCAAAAATGGCATACAGAAACCCCGTTCAAAAATCACCCGAAAATCGCATTTTTTGGCCTCCCCGTGCACAATTAGGGGTTGGTGTAATATAGTGGGCCGCGCACTCTCGCTGAGGTTAGGATGTCGTGAAACTGGCCTCTAAGGCCTTATAATTTTATGTTTTTCTTTTTTCTCTTTAATATTTGACTTTTAATTTTTATTTTTTATAAAATTAGTTTTATTGTTACGTAATGTTATCTGCATTGGTTATATTTTTAATTAAAATTAATTTATAGTTTTAGATAATAAAGTTGTATATGATTGTGCTATTGTTATTATTTATTAGATACTATATAGATTCAATGTTAGCTCTATTATAGTGCTGATGGTGTAATAGGATAGGATACAATTAATATATAATATATATTGTACTATAGTTAGTAATGAGTCAGTAACGTTATTATACTCTATACTAGCACTAGGTTAGAACTATAATATACTAGTAATGATAATAATTTATTGTTATACATAATTATAATTTACTATTAACTTTAATAATTTTACTATATTACTGCACTACTATGAACTAACGGTATTACATGATAGATATTACTAGTATTACTATTTAATAATAAAATATACGTGACA</ns2:sequence><ns2:name>KY698648.1_Leishmania_braziliensis_strain_MHOM/PE/00/LH699_clone_LH699_118_minicircle_kinetoplast,_complete_sequence</ns2:name></ns2:Sequence><ns2:Sequence dsseqid="sq474" id="sq474"><ns2:sequence>AACTAGTGCTGCATTACTATTGTTACATGAGAATATAATTATTTATAATTTGATAAAAGTTTAGAAAAATATCGATAAAATTTTACTCCCCGACATGCCTCTGGGTAGGGGCGTTCTGCGAAATCGCAAAAATGGCATACAGAAACCCCGTTCAAAAATCCTCGAAAAATCGCTATTTTTGGCCTCCCCGTGCACAATTAGGGGTTGGTGTAATATAGTGGGCCGCGCACTCTGGATTGAGCTAGCATTGTTCGAAACAGGCCTCTTGACCCGTATAAAATTAGATTCTAACTTTAAATTGACTATATTTTATTTTTTAATTATGATTTGAGTTTATATTAGATTATTATGTGCATGATGAATTAAATTATTTAATTTTAAATATAAATTTATTAGTTTTGATATTATTGAATTATTAGTTTATATGATTATAATATTATGATATACTAGTTATTACTCTCTATTCATATCTGCTATTATCTTAGTATCATTGGGGTAATGACTATCCCGTAACTAATATACAATATATGTTGTAATATGATTAGTAATAGGATAAACTTAATAATAGCTCAATGTTACTACTATAGATACTAGACTTTATATAGAGTTTAAACTAATGTTATTATTATTTTAGAACAGTATATATTTTATTTTAATAATTTAATTACACTCATACGTTACTTGTTATTGACTGTTAATAATCTTATTAGTTAAATAATTTTACTAAATATAATATAATGTTTAGCTAT</ns2:sequence><ns2:name>KY698649.1_Leishmania_braziliensis_strain_MHOM/PE/00/LH699_clone_LH699_119_minicircle_kinetoplast,_complete_sequence</ns2:name></ns2:Sequence><ns2:Sequence dsseqid="sq476" id="sq476"><ns2:sequence>TCTAAATTAAAATTAAAATTGTTTTACTATGAGTATACATCAGTGAAAATTACTATAACACCTCAAAAATGGGGGTAGAATTTTACTCCCCGACATGCCTCTGGGTAGGGGCGTTCTGCGAAATCGCAAAAATGGCATACAGAAACCCCGTTCAAAAATTGCCCGAAAATCGTGTTTTTTGGCCTCCCCGTGCACAATTAGGGGTTGGTGTAATATAGTGGGCCGCGCACATTGGCTAGAGTTAGAATTCGTAAAAGTAGGCCTCTTAGAGGCTTGAAATTTAAAAATTGACGCTAATTAGAGGGGTAATGGAATAAATAAATTAAAAGATGATGTTATATTATTTTAATGTTATTATTTTATTTATAATTCTAATATTTACTAGTTCAATGCTAGTATGTTCTAGTATAGTTAATTAATATAGTTTATATAGTTCGTAATAATACTAAATTATAATCTAATCATTGTGATAATTGTATAGTAACGATAGTAGTATGGTATTAGTTTCATATTAGTTACAATATATATTACATATCTAGTATTATACCAGTATTACACGTATTAGCATGGTTAGAACTATAATGATATAATAATAACTATACTATGTTCTATTACTTGTATTAATTAGATTTAAATTAGATAACATATTTATTTTTATTTTTACTCTTTTACTTGGATTTGATAAACATTAATTACTAATAAAGATAAAATTTATTTACTAGTTTGATTACAAAATATTATT</ns2:sequence><ns2:name>KY698650.1_Leishmania_braziliensis_strain_MHOM/PE/00/LH699_clone_LH699_120_minicircle_kinetoplast,_complete_sequence</ns2:name></ns2:Sequence><ns2:Sequence dsseqid="sq478" id="sq478"><ns2:sequence>ATAAAATATTTTAAATTAATAAATTGAAATAATAAATTTAATTGTTATGTCACGTAATAATTCGAAAAATACAGCCAAAATCGTACTCCCCGACATGCCTCTGGGTAGGGGCGTTCTGCGAAAACCGAAAAATGGCATACAGAAACCCCGTTCAAAAAATGCCCGAAAATCGCTATTTTTGGCCTCCCCGTGCACAATTAGGGGTTGGTGTAATATAGTGGGCCGCGCACTCTCGCTGAGGTTAGACAATGATAAAAGTGGCCTCTTAGAGGCTTGAATTTTAATATTTCATTTGAAAATAGAATTATTTGTTTTGATGTTAATTATTAGTTATGTTTTCGCATTAAATAATATTTTTATTTTTTATTAGCTTGTTATCTGTGCATGAACTAGTTAAATATTTATAATATTAATTTTGATTATACTATTGTTATGATGCTAAACGATACAACTTTTATAATTATAGATTAGCCTCGATGTTAGTAATACTAGATTGACTAGATACTAGAATAAATATATATTATAACATGTTACATATGGTTACTATCTAATAATAACTCTATTATCGTGTAATGGTTAGTAATGTATTAGATAACGTATTAGTGATATGATAAGTTTATTTAATTAATGATAATATAATAAATAATAATTCTTTTATAACTTTCACTTTTAATTTTACTTTTGTTTGATAATTATTAGCTAAATAAATTTTAACTATGATTACACTCGTATTATGCTAA</ns2:sequence><ns2:name>KY698651.1_Leishmania_braziliensis_strain_MHOM/PE/00/LH699_clone_LH699_121_minicircle_kinetoplast,_complete_sequence</ns2:name></ns2:Sequence><ns2:Sequence dsseqid="sq480" id="sq480"><ns2:sequence>TAGCTTTGATGTATAAATATATTTTTAACTTTATTATGATGCTATACTTTTTCTAAAATTTTATAAAATTAGCGACAAAATCGTACTACCCGACATGCCTCTGGGTAGGGGCGTTCTGCGAAATCGCATTTTTGGCATACAGAAACCCCGTTCAAAAATTCACGAAAAATGCCATTTTTTGGCCTCCCCGTGCACAATTAGGGGTTGGTGTAATATAGTGGGCCGCGCACCCCGGCTTGAGCTAGGACAGTGGAAATATGGCCTCTAAGAGGCTTGTTACGCGTGTTTCTAACTAAACTCGCATTAAAGCTAGATTTATTATATTATTCATGTTAATATTTAATTATATTTAATTATATCTACTCGCTTTGCGATATTATATACTATTACTAGTGCTCGCTATGCGATTATACTGTTATATTAGTAAAACTATAGTGTATTATGTAGTATAACATTTTATAACTCTATGATAATGTCAATACTATGTGTTATTACTCATTATATGCTCCCTTTAATATCAATATAAGTTACAGTTATAGTATTAGGTTAGTATTACGTATATTAACTATTACTACTCTCGATACATACATTGAACTATATCTATACTCAGCGTTACTATGTTATGATATTGAAGTAATATTATTAATTAATTTCAATTTTATATTTTACTAATAGATTATAATTTTTATCTTTTTTATTTACTCGCGTGTTATCATTACATACTAAGTTAGATAAATAAAT</ns2:sequence><ns2:name>KY698652.1_Leishmania_braziliensis_strain_MHOM/PE/00/LH699_clone_LH699_122_minicircle_kinetoplast,_complete_sequence</ns2:name></ns2:Sequence><ns2:Sequence dsseqid="sq482" id="sq482"><ns2:sequence>TTTATATTTATAAATTAATTTTGAATTAGAACGTTTTAGTGTTTGTTAATTTTATAATTTTAGTAAAAATGGGGGTCAAATTTTACTCCCCGACATGCCTCTGGGTAGGGGCGTTCTGCGAAATCGCAAAAATGGCATACAGAAACCCCGTTCAAAAATTGCCCGAAAATCGCGTTTTTTGGCCTCCCCGTGCACAATTAGGGGTTGGTGTAATATAGTGGGCCGCGCACATTCTCCTGGGCTAGAACTTCATAATAGTGGCCTCTTAGAGGCTTGTTTTTAAACTTTCTAACTAAACTTGGATAATATTGTTTTATATATTGAATACTAATTTAAATTTATGATAAATATATATTTTAATAATTATAATGGTGCTGTGTTAATATTAATTTGATATATAATAATTATTTACTAGTTTATCTATGTAGTATCTATCAGTGCGATTATATAGTAATAGTTTAGTGATACGTAGATAGATGTATTAGATACTATAATAGGCTATATTACATTACAATATAAGTTACAATTGCTCTAATTTAGATATAATTCATAATACTAATAGATACACCATTATACGCTACATAGTTTGATAAATATAATTACTATAGTTATACTTTTATGTATACGTTAATAAATTTATATTAATACATCTTACTATTATCTTCTCTCTTACCTCTGTTATATGTAGTTAGCTGTAATGACTAGTGTAGATATTTAATTAATATGCATAATAGAACAGT</ns2:sequence><ns2:name>KY698653.1_Leishmania_braziliensis_strain_MHOM/PE/00/LH699_clone_LH699_123_minicircle_kinetoplast,_complete_sequence</ns2:name></ns2:Sequence><ns2:Sequence dsseqid="sq484" id="sq484"><ns2:sequence>TAATTGTAATTATATTTTAAAAATAATAAATTTATAATTTTTAGTTTTATTGTCTTATGGTGCTGAAAATTGCGATAAAATCGTACTACCCGACATGCCTCTGGGTAGGGGCGTTCTGCGAAAACCGAATTTTGGCATACAGAAACCCCGTTCAAAAAATGCCCGAAAATCGCTATTTTTGGCCTCCCCGTGCACAATTAGGGGTTGGTGTAATATAGTGGGCCGCGCATCCCGGGCTGGGTTAGAATTGATAAAAAGTGCCCTCTTAGAGGCCATATTTTTAAAATCTATCGTGTTATGGTTGTTTTGAGTTAATAAATTAGTTTTATATTTATTTCTAACATTGTTCTCTGTATTAGCTTTAGATTAGAACTATTATGTAACTAAGATTAGTAATAATTAGTATGGCTAGTAAGTATTATAATTTTATATTGTTATAATGTTAATGATAGTCTATAATGTGTGCTAATTCAATACTATGTTTAGATACGATAATAGTGCTAGTTCATATTAGTTATAACATATATTAGACTAGTTACTATACTATAATATTGAATACTATCTAATAATGCTAATCATTTACTACTCTATCACTTACTTATAATAATACTTGTAACGTTACTAATAATGTACTAGTTAGATTACTATATTTAGTTTATTAATAATTCTATTTACATTCTATTTGACTATTACACGAGCAATTCACTATTACTAACTTATGTTAGCTAAATAATTTTAAA</ns2:sequence><ns2:name>KY698654.1_Leishmania_braziliensis_strain_MHOM/PE/00/LH699_clone_LH699_124_minicircle_kinetoplast,_complete_sequence</ns2:name></ns2:Sequence><ns2:Sequence dsseqid="sq486" id="sq486"><ns2:sequence>TTTTAAAATAAAAATATTTTTATACTAGAGTGTTATTATGTTTATGATTCGATATTATAATTTCAAAAAATGCTATAAAATCGTACTCCCCGACATGCCTCTGGGTAGGGGCGTTCTGCGAAATCGCGATTTTGGCATACAGAAACCCCGTTCAAAAATTCGTGAAAAATGCCATTTTTTGGCCTCCCCGTGCACAATTAGGGGTTGGTGTAATATAGTGGGCCGCGCACCCCGGCTAGAGCTAGGATTGGAAAAATATGGCCTCTAAGAGGCTTGTTACGCGTGTTTCTAACTAAAGTTGCTTTGAAATAGAATTATTATTATTTTTAAACTAGTTATTTATTTATTTAATTAACTTTACTTATTAATGTGCTAGTTTAGTTACATTATATCAATACTAATCTATACTGTTCATTGCTAGTATAAATATTGAATTAATATCTTTATAGTTTTATTATTATCGATAACGTTATATTCATTACAGTGTTACTCGTTATATCTATAATATGCTCCTTTTATATTAATATCAATTGCTATTACGTGGATAATATAGTATTAGAGTTAGTGACAATGTATGTAATGTTATAGTTCTAATGATAGCGATAATTTTATAATAATTAATATACAATTAGAATATATAAATAATATTATTAATTTAATTAGATATAATTCATTACTACACTAGCTTGACTATAATTAGAATTAAAATTGTTTTACATTTAGAACTGCTTAGCACTATTATAGTTTAA</ns2:sequence><ns2:name>KY698655.1_Leishmania_braziliensis_strain_MHOM/PE/00/LH699_clone_LH699_125_minicircle_kinetoplast,_complete_sequence</ns2:name></ns2:Sequence><ns2:Sequence dsseqid="sq488" id="sq488"><ns2:sequence>AATGAGTTAAATATTAAATGATATTACAACTTTGTTATGTGTTCAAATATTTATAATTTTGTCTAAAAATCAGCTCCAAATTTTACTCCCCGACATGCCTCTGGGTAGGGGCGTTCTGCGAAATCGCAAAAATGGCATACAGAAACCCCGTTCAAAAATCCCCCAAAATTCGCTATTTTTGGCCTCCCCGTGCACAATTAGGGGTTGGTGTAATATAGTGGGCCGCGCACATCCTCTCGAGTTAAAATTGTGTGAAACAAGCCTCTAGACCCTTATGTTTTTGTGATTCTAAATTTTAGACTTATATTTGACATTAAAATTGAATTTAAATTAGAATTAAGATTAGTTTTGAATTTATAATGTTATTAATATTTAATTTTATTTGGAACTAGTTTTGTTTTTAATTTAATAAATAATTTAATTCTAATGATATAGATAATTAACGTTACTATTGTTATTACTAATAATGTCGCTAATGATATAATACTGGGTTAGTAATATGTATACTCTCCCTTTAATATTAGAATAAGTTGTAATATATCAGTAATGAGTCGATACATAACTATATTCAATGATAATACTACACTAGCTTCATTACGTATAATAATAGTGACATTGATAGATTTAATAGTATATTATATTTTATGATTTTGATTTATAATTTTACTACACTTTATACTATTCTATTCTAAATTTGATTCTACTATGTTACACGCATTAGATACTAATAATGTTTATAATATAATCACT</ns2:sequence><ns2:name>KY698656.1_Leishmania_braziliensis_strain_MHOM/PE/00/LH699_clone_LH699_126_minicircle_kinetoplast,_complete_sequence</ns2:name></ns2:Sequence><ns2:Sequence dsseqid="sq490" id="sq490"><ns2:sequence>TAATACTATTTTAATTTTAGTGTTACTAGTGCTTATTAGTTTTTATAATTTTAATAATTTCGATAAAAATGGGGGTAGAATTTTACTCCCCGACATGCCTCTGGGTAGGGGCGTTCTGCGAAATCGCAAAAATGGCATACAGAAACCCCGTTCAAAAATCACCCGAAAATCGCTATTTTTGGCCTCCCCGTGCACAATTAGGGGTTGGTGTAATATAGTGGGCCGCACACTCTGGATTGAGCTAGGATTGACAAAACTAGGCCTCTAAGAGGCTTGATTTTATGCGCTGAGAATAATAATATTTTTTAAGTTATATTTTGATATCTAATTTAAAATTTTATGTTACGTTGTTAATATATTTAATTATTTAATTTAGTTTATTAATATTAATTTATTACTAGCTCCGTTACGTATATTATAATTATGATATCACTAGCTTTACTCTATAGTCTATAATAATACTCATTACACTGTTACATCATAGTTTCGCTCGAGTAATACTAGATAATACAATATATAACTGCTTTGTAATATATATTAGCTAATAATACGTGACTATATCGATAATTATATAATACTAGGTTTATTAAGTTTATTAGATTGATAATGAATATAATTTTATAGTTATAATGCTATTACACTATAGTTACTACTTTACATTACTTGATCTTTACTTGCATTGATTACTACATTGGCACTGATACGTTACTATGTTATTAGTATGTTAGTTACAAATTTAAATTTATTAATA</ns2:sequence><ns2:name>KY698657.1_Leishmania_braziliensis_strain_MHOM/PE/00/LH699_clone_LH699_127_minicircle_kinetoplast,_complete_sequence</ns2:name></ns2:Sequence><ns2:Sequence dsseqid="sq492" id="sq492"><ns2:sequence>AAAAATATTTTATCTTAACAGTGTTATGCTGTGTCTATAGTTTTTAATTTTTTATATTTTTGTTAAAATTCAGGTCAAATTCGTACTCCCCGACATGCCTCTGGGTAGGGGCGTTCTGCGAAATCGCAAAAATGGCATACAGAAACCCCGTTCAAAAATTGACCAAAAATCGCATTTTTCGGCCTCCCCGTGCACAATTAGGGGTTGGTGTAATATAGTGGGCCGCGCTCCCCGACTCGGGCTAGGATGTGTGGAATATGGCCTCTAAGGCCTTATGTTTTATGAATTCTAAATAAAATTGACTTGTAATGCATATATTGAATTAATAATTAAGATTTATATTTATTTTATTATTTATATCTAACTAGTTTACATCTGCTCTTACTAGTAATGATTATTATTTATTAATTTTATTATGTTTATTGTATAGTTACTATTAGATACTAATTATGATACTATTACATCGCTATAATCAGTACTATAATGGTGCTGGTAATGAGTCTAGAATAAGTTAATATCAATATAAGTTACGTATAAATTAGCTAATATTATTAACTTTAATAGTAAGCTAGTTAGATACTATAATAGCATTGAATAAAGTTTATTATATTGATAACATTATAGTTTTATATTTATATAATTCATATTTACATTTTTTATTTTTTATTTTGATTATTACTAAACGTTACTAATTTATTGCTAGCTATACACAGTGCACATTATAATTATAAATTAGATAAT</ns2:sequence><ns2:name>KY698658.1_Leishmania_braziliensis_strain_MHOM/PE/00/LH699_clone_LH699_128_minicircle_kinetoplast,_complete_sequence</ns2:name></ns2:Sequence><ns2:Sequence dsseqid="sq494" id="sq494"><ns2:sequence>TCATTAGTAATGCGTGGTAACGCGTTAGTAATGAGTCTGAGTCATTACTCAGTTGAATTACAGCAAAAATTACGATAAAATCGTACTACCCGACATGCCTCTGGGTAGGGGCGTTCTGCGAAATCGCAAAAATGGCATACAGAAACCCCGTTCAAAAATTGACCAAAAATCGCATTTTTCGGCCTCCCCGTGCACAATTAGGGGTTGGTGTAATATAGTGGGCCGCGCACATTCTCCTGAGCTAGGATCAATAAAACTAGGCCTCTTGGTGGCCTTATTTATGAATTCTAAACTGAAATTGAAATATTATTAATTTAAATGAAGAAAACATATTAATTTTATTTGTTAACTAATTTATGCGCATAAGATTACAATGTTTGACTAGTATAGTTACTATTATATTATCTAGTAGCATCATGTATATATAAATCTATATTAGCTCTATTACTAGTATGTATTAGTATACTTTATAGTATGATAGTAATGATATCAGTATAATAGTAGAAATAGTCAAAATAACTGCTTTATAACTAATATATTTCATCATTTTACGTATTATTTAGCTAATATTCACTCTATAGACTAGTAACTATAATTATTAATTTTATAATGTAATATCTAGTGTTATAAGTATAATTAGAATATAATTTTAAATACTAATTGATATACTATTATTTAACTATGCTTTACATATAGTTGCTGATATAATATTAATACAGTTTAGTTATCGTAATAATAAATATACAGTAATACTAGTTTA</ns2:sequence><ns2:name>KY698659.1_Leishmania_braziliensis_strain_MHOM/PE/00/LH699_clone_LH699_129_minicircle_kinetoplast,_complete_sequence</ns2:name></ns2:Sequence><ns2:Sequence dsseqid="sq496" id="sq496"><ns2:sequence>TGTTAATTGTTTGTTACATTTTAATTTTAAATTCAATTTAGTTTATGACATTGTGGTATATCGATAAAAATCGATAAAAATCGTACTCCCCGACATGCCTCTGGGTAGGGGCGTTCTGCGAAATCGCAAAAATGGCATACAGAAACCCCGTTCAAAAATCCCCCAAAATTCGCGTTTTTTGGCCTCCCCGTGCACAATTAGGGGTTGGTGTAATATAGTGGGCCGCGCACTCCAGCTCGAGCTAGGATCATAAAATAATGGCCTCTTAGAGGCTTGTTTCTCGCGTGTTAATATATTTTTAGACAACACTGATTTATTAATTAATATTTAACATTAGAACTGGTTATTACACTGCTATTAGATAATAATTATTAGTGCATATTATATTTTAATATTTAGTGTAACATTAGTAATATGATTAGCGACAATACTAGTTTATTATAAATTTAAAGTTTATGATTTGGTAATACTTAGTTACTGGTTAGATAACATTACATCACTAGATATATCACATATAGAATATATTCTATATATAATATGACTAGTTACGTATGATATAGTATTATTAAGATTATTGAACTTTGATAATTAGATAAATAACTATACTATAGTAGAACTAGCATTGAGATAATATTATACTTTTATTAAATATATAATACTGTAACACATAATACTTATATACTTCCTCTTACCTCTTATGATGTTAATATTACACTCTGTTATTAGTAACATTTAGTTTTAATTCATTAG</ns2:sequence><ns2:name>KY698660.1_Leishmania_braziliensis_strain_MHOM/PE/89/LH754_clone_LH754_1_minicircle_kinetoplast,_complete_sequence</ns2:name></ns2:Sequence><ns2:Sequence dsseqid="sq498" id="sq498"><ns2:sequence>TAAATAATTTTTATAATTTGGTTATGATGTTTTAATATTGAAATTAAATTTTAATAAAATCTAGAAAAATGGGGTCCGAAATTTACTCCCCGACATGCCTCTGGGTAGGGGCGTTCTGCGAAATCGCATTTTTGGCATACAGAAACCCCGTTCAAAAATTCACGAAAAATGCCATTTTTTGGCCTCCCCGTGCACAATTAGGGGTTGGTGTAATATAGTGGGCCGCGCACATCGTCTTGAGCTAGAACGTGGTGAAACAGGCCTCTTAGAGGCTTAGTTTTTAAAATTTAAATGTTTCTCGAATAATAACTTGATATTGACTTTAATTTTACTATTATTGCTACTATGATGCTAGTTTATATATACTTATCTAATACTAGTTCCATTACTGCTCTATATTAGAACACGTTAGATTAATAATTATAACTTTAATATAATTAATTTTATTATAATATTTTCGCTAACTATATACTCATTATTACTGTGTTATGATAGTATACATTGAGCAATTAGATATTAATATAAGTTAGCATATATTTAGTATTATTTAGTATACTTAGCTATAACTATAACTTTACTAATGTTAGTGATACTAGTGAATGATATGATAATATGAATAGTAATAATTAGTAATTAAATTATTTATAACATTACATTTAATCTTCTATTCTAAACTTTTATTTATGTTATCTTATGTGATTAGCTCAATTAAATTTAAATTTATAAGTTTTTGTTTAGA</ns2:sequence><ns2:name>KY698661.1_Leishmania_braziliensis_strain_MHOM/PE/89/LH754_clone_LH754_2_minicircle_kinetoplast,_complete_sequence</ns2:name></ns2:Sequence><ns2:Sequence dsseqid="sq500" id="sq500"><ns2:sequence>AAAAATAATTTTATATTTTCTCTAATGACTCGTGTTAAGATGCATTACAATTATTAATTTTTATAAAAATCCTCATAAAATCGTACTCCCCGACATGCCTCTGGGTAGGGGCGTTCTGCGAAAACCGATTTTTGGCATACAGAAACCCCGTTCAAAAAATGCCCAATTTTCGTGATTTTTGGCCTCCCCGTGCACAATTAGGGGTTGGTGTAATATAGTGGGCCGCGCACTCCGGTCTGAGTTAGGATACGTGAAAAGTGCCCTCTTAGAGGCCATATTTTTAATTTCTAGCTAAACTGCACTGATATTGAATATTATTTAGCTTATGATGTTAATAAATGTTAATTACTAATTATATTATTGCTAGTTAAATACATATACTAGTTCTCTTACTTAGTTAATATAACTGTTCTATGATTAGCTATAATACGCGACAATAATAATTATTTAATGATAGTATAACTCAGTATGGTGTAGTATGTATGATGTTCGAGTTAGAACACAATATAACTAATATTAATATTAGTTTATATTGTAATATTACTACTAACACTAACGTTATTGGAACTAGATAATACTTTTATAATAGCATTGAATGTGATACTAATGAGATTGTATAAAATAAATATAATTATAATAGTTCTAATTTTATTCTAATCTTATATCTAAATACGCGACTACTAAGCTCTAGTTTAACTTTAATAAATATTTTGATTTGTTATTATACTGTAACTCTTAAT</ns2:sequence><ns2:name>KY698662.1_Leishmania_braziliensis_strain_MHOM/PE/89/LH754_clone_LH754_3_minicircle_kinetoplast,_complete_sequence</ns2:name></ns2:Sequence><ns2:Sequence dsseqid="sq502" id="sq502"><ns2:sequence>AAAATAAAAAATAAAAATTTAGTAATACACGTTATTATGGTGTTATAATGTTTATAAAATTCGTAAAAATGGGGGTCAAAATTTACTCCCCGACATGCCTCTGGGTAGGGGCGTTCTGCGAAAATGGAAAAATGGCATACAGAAACCCCGTTCAAAAAATGCCCGAAAATCGCTATTTTTGGCCTCCCCGTGCACAATTAGGGGTTGGTGTAATATAGTGGGCCGCGCACTCGGAATTGAGCTAGCTTTGATGAAACTAGGCCTCTTAGAGGCTTGATTTTTAAAATTAACATTGAAATTAGAGATAAATGAAATAAAGCTTAATATAGACTTGTTAATGTTGATTTGAATTAATATTTATTCTAATTATAATTATTTATTAACTTATCTCACACTAGTATTGTTATGCTCATTATACTATATAGTTTTATCTATGTATACTAATTTTATAATATTATAGTACCGGTTAGATACTACTTAGTTATATACTCGCGACATTACCAAATAATATCAATTGTAACTAATATTAGATATGTGTAGACTAGTAATACATATAATAACTATAACTCTATCTTACTATTAGCTTAACAATAAAGTTTATTTTAGTATATTATAATTTTAATGTTAGTATGTTATTAGATTCAAATAATAATTAATTTAAGTTTAATAAATATATTTACTCTGATGTTAATTGCATTAGAACTTTACATGGCTATCATTACTCGAGATAATACTAATA</ns2:sequence><ns2:name>KY698663.1_Leishmania_braziliensis_strain_MHOM/PE/89/LH754_clone_LH754_4_minicircle_kinetoplast,_complete_sequence</ns2:name></ns2:Sequence><ns2:Sequence dsseqid="sq504" id="sq504"><ns2:sequence>CTAATAGAACAAAATAAGTTTAATAAATTTTTATAAAATTACATTACACCTGTGTTACATCTCGAAAAATCCTTATAAAATCGTACTACCCGACATGCCTCTGGGTAGGGGCGTTCTGCGAAAACCGAAAAATGGCATACAGAAACCCCGTTCAAAAATCCCCCAAAATTCGCGTTTTTTGGCCTCCCCGTGCACAATTAGGGGTTGGTGTAATATAGTGGGCCGCGCACTTCAGCTCGAGCTAGGATCATTAAAATGTGGCCTCTTAGAGGCTTAAATTTACGAAATTAAATTGTTTTGCGATAAATAGACTTTAATGTTAAAATTGAATTAATGTTTTATTAGTTTTGATAATTATAATGATTATTAACTTTAACTAGTTTTATTTTTATTTTATAATATTTAATTTGATTAGTTATGGTTATGATAACATTAATTATATAGTTACTAATTTTATCTTAATTATAGACAATGGTTAGTGCTATTATTGAGTGGTTACCAGGTATTACTAGAATATATTAATATATAAGTTATATTAGTGTAATATGAGCATAATAATACTAGTTTTATAAAGTTAATAGATACTATAATTAAACTACTCTATCACTAGCTTTATAATTAGTAACATTGATGTGCACTGATAATAGTAACAATTAATTTATTAAAATAATATTACTAGCATACATATATAACACTATTTATATAATTTTAGTTTGATAATAGTTCTAATACGTTGCTAACTAGTTTA</ns2:sequence><ns2:name>KY698664.1_Leishmania_braziliensis_strain_MHOM/PE/89/LH754_clone_LH754_5_minicircle_kinetoplast,_complete_sequence</ns2:name></ns2:Sequence><ns2:Sequence dsseqid="sq506" id="sq506"><ns2:sequence>GTTATATTTATAAATTAATTTTAAATTAGAACGTTTTAGTGTTTGTTAATTTTATAATTTTAGTAAAAATGGGGGTCAAATTTTACTCCCCGACATGCCTCTGGGTAGGGGCGTTCTGCGAAATCGCAAAAATGGCATACAGAAACCCCGTTCAAAAATCCTCGAAAAATCGCTATTTTTGGCCTCCCCGTGCACAATTAGGGGTTGGTGTAATATAGTGGGCCGCGCACATTCTCCTGGGCTAGAACTGCATAATAGTGGCCTCTTAGAGGCTTGTTTTTAAACTTTCTAACTAAACTTGGATAATATTGTTTTATATATTGAATACTAATTTAAATTTATGATAAATATATATTTTAATAATTATAATGGTGCTGTGTTAATATTAATTTGATATATAATAATTATTTACTAGTTTATCTATGTAGTATCTATCAGTGTGGTTATATAGTAATAGTTTAGTGATACGTAGATAGATGTATTAGATACTATAATAGGCTATATTACATTACAATATAAGTTACAATTGCTCTAATTTAGATATAATTCATAATACTAATAGATACACCATTATACGCTACATAGTTTGATAAATATAATTACTATAGTTATACTTTTATGTATACGTTAATAAATTTATATTAATACATCTCACTATTATCTTCTCTCTTACCTCTGTTATATGTAGTTAGCTGTAATGATTAGAGTGGTTACTGTATTAATATGCATAATAGATCAGT</ns2:sequence><ns2:name>KY698665.1_Leishmania_braziliensis_strain_MHOM/PE/89/LH754_clone_LH754_6_minicircle_kinetoplast,_complete_sequence</ns2:name></ns2:Sequence><ns2:Sequence dsseqid="sq508" id="sq508"><ns2:sequence>ATATAATATTTAGTTAACATAGAAATAATTTTATTAAAACTGTTAATTATCTTGAAATAATCGATAAAATAGCCTTCAAAATTTACTCCCCGACATGCCTCTGGGTAGGGGCGTTCTGCGAAATCGCAAAAATGGCATACAGAAACCCCGTTCAAAAATCCCCCAAAATTCGCGTTTTTTGGCCTCCCCGTGCACAATTAGGGGTTGGTGTAATATAGTGGGCCGCGCATTCCAGCTCAGGTTAGATTGGTGCGAAACTGGCCTCTAAGGCCTTATAATTTTAGAATTTAACTTGAATGGCTTTATAATTTATATTTAATGTTAGAAATTAATTATTAAATAGTTTTATCTAGTTTTATATTATTTGTTAATGCTAGTTTTGATTATAGTGCTGTTCTATTTATTAAAAATAATTTTATTACTAACGATATTATGTGCTATAACGTTGAATAAAGTTTGAATAAAATAATGTTATTAGATTGGCTGTAATATGATAGATACGATACATTATATATTCCCTTTGCTTTAATATTAGTATATAATAGCTCTATTACTGTATTACTATAACTTCACTGACATTGCACTATTATTTATAAAATTTAAATTTAATACTAACGTTATACATATAGTTTTGATTGTAATACATTTTAATAATAAATATAATTTACTATTTAGTTCAAATCAATTTTACTATAAGCTTTTCGATATAACACTATTAATATACTGGTTATTAGAACAGTAATGTGAGAA</ns2:sequence><ns2:name>KY698666.1_Leishmania_braziliensis_strain_MHOM/PE/89/LH754_clone_LH754_7_minicircle_kinetoplast,_complete_sequence</ns2:name></ns2:Sequence><ns2:Sequence dsseqid="sq510" id="sq510"><ns2:sequence>TAAATATTTTATAATGTTAGTGTCTTATGCGCATACAGTGATTATATATTTTTTAAAAATACGTAAAATTCGAGACAAAATCGTACTACCCGACATGCCTCTGGGTAGGGGCGTTCTGCGAAAACCGAAAAATGGCATACAGAAACCCCGTTCAAAAATCCCCCAAAATTCGCGTTTTTTGGCCTCCCCGTGCACAATTAGGGGTTGGTGTAATATAGTGGGCCGCGCACTCGGACTTGAGCTAGCTTCGTTAAAAGTAGGCCTCTTAGAGGCTTGTTTTTCTAATTTTAGATTTATTTTTATTTTTATGTTATTAATTAATTTATAAATTGAAATTTGTTTTTAATTAGAACTATTTTGTTAATAATTAGTTAATAAGAATTGATAATAATTAATAATAAGTTTATTGATAGCTTTAATTGAATAATATTATTTATACTTTTAATAGTTCATAACTTTATCTATCTCATTAGCTAATCATTGTCGCGTATGTAGTATGGTTATTAGTATCATATTAATATCAATTTATATTGTACTATATTATGTCTCTAACTCGATAATAATGCTATAATTGATAATGTATACAGTGCACTATAAAGTTAATAGAGTATAAATATATAATTATTATAAACACTAATTCGTTACTAACTTTATCTATACGTTAATTATACTTTTACTTGTATTTATATTTCGCTGTGTATAATACTAAATTAGTTTTATTATAGCACTGATACGTTACAAAGTTAGAAC</ns2:sequence><ns2:name>KY698667.1_Leishmania_braziliensis_strain_MHOM/PE/89/LH754_clone_LH754_8_minicircle_kinetoplast,_complete_sequence</ns2:name></ns2:Sequence><ns2:Sequence dsseqid="sq512" id="sq512"><ns2:sequence>AAGATAATACTTTAACTTTATTATTAGATCACAATAATTTTTAATTTTATTTTCATGTTAGCTCAAAATTAGGGTCAAAATCGTACTACCCGACATGCCTCTGGGTAGGGGCGTTCTGCGAAAACCGAAAAATGGCATACAGAAACCCCGTTCAAAAAATGCCCGAAAATCGCTATTTTTGGCCTCCCCGTGCACAATTAGGGGTTGGTGTAATATAGTGGGCCGCGCACCCCGGCTGGAGCTAGGATTGATAAAATAAGGCCTCTAAGAGGCTTGTTTTAATAGTTTCTAACTTGAATCTAACTTTAAACTTATTTTTGACTTTAAATATTAATAATAATGTTGTTATATGGTATTGACTAGAGTTTAGATAAATATAAATTTTAAAATTATAATAATTAGTGTGTTACTATAGTTTATTGAATATGATTAGATTATTAAATTTAATAAAAGTTAGTTCAACGTTATGATATGGTTATAGTTACTATTCAATACTAGCCTAGTTCATATAGAATATAACTTATATTACACTTATTATACTACTATTATACATACATTAGACTATAACTATCGACTATTAAATATTATATTACTTGTTCTCTTATAGCACTATTATGTTCTCTTATAGTTATGATATTTATTTATAAAATTGAATATACTAAATTATATAATACATTACACTCTATATTTACTCTATAGTGTTCGATAATATACTAGTTATACTATGTGTTACGATGAT</ns2:sequence><ns2:name>KY698668.1_Leishmania_braziliensis_strain_MHOM/PE/89/LH754_clone_LH754_9_minicircle_kinetoplast,_complete_sequence</ns2:name></ns2:Sequence><ns2:Sequence dsseqid="sq514" id="sq514"><ns2:sequence>TAATTTTACTATTACAGTTTTATTAGTTTGATAATAATTTTAATTCTTATATGCTCAATGTTCGAAAAATAACGATAAAATCGTACTACCCGACATGCCTCTGGGTAGGGGCGTTCTGCGAAATCGCAAAAATGGCATACAGAAACCCCGTTCAAAAATTGACCAAAAATCGCATTTTTCGGCCTCCCCGTGCACAATTAGGGGTTGGTGTAATATAGTGGGCCGCACACCCCGGCTGGAGTTAGAATGATGAAAAAGTGGCCTCTAAGAGGCTTGAAAATTAATTTCTAGATAAAATCTAATTATATGTTAAATTTAAATCTTATTTATTAGTTTAGCTCTAGTTTATATTTATTATTTATTATTAATGCTTGTTAATAGTTTATAATTAGTATACATTTAGTTTCATTATATTATTAATATTATTTATAATGTTAGTTCTAATTATACTCTATCTATACTCGTAATGATACTATTGTATTACATGGTTATGGTATAGCTAAAATATACTAACTTGTACTAATATTAATATATATTGTGGCTGTATTATAGCTAATTACACTCATTATACCATACTATTACTCTATCTATAATAATACTACTCACGTTGATAAAGTTAGTTACTATAATTTGGATATAATATTTTATTTAATATATACACTATGTTTAACTCTGCATACTATTTGTTTCTATCTATTACGCTAATGAGAACTGTTATATGTATGCAATGAGTATATAATGTTAATAAA</ns2:sequence><ns2:name>KY698669.1_Leishmania_braziliensis_strain_MHOM/PE/89/LH754_clone_LH754_10_minicircle_kinetoplast,_complete_sequence</ns2:name></ns2:Sequence><ns2:Sequence dsseqid="sq516" id="sq516"><ns2:sequence>TAAAACATTAGTAATAACGTTGTTACATCGTGGTATTACATCAGTGATAATATTAAAATTGCTCAAAAATAGGCATTAAATTTTACTCCCCGACATGCCTCTGGGTAGGGGCGTTCTGCGAAATCGCAAAAATGACATACAGAAACCCCGTTCAAAAATCACCCGAAAATCGCATTTTTTGGCCTCCCCGTGCACAATTAGGGGTTGGTGTAATATAGTGGGCCGCGCACTCTCGCTGAGGTTAGACAATGCTAAAAGTGGCCTCTTAGAGGCTTGAATTTTATAATTTGGAATTAAATTTGAATAAACTGATTTTAAACTATATTTTATATTTGTTCTCTGCTATTACACTCATATATACTCTATTATATTGCTAGTTCTATTTATTTACTAATCTATGTTCCGTATAAATAATATTTTATATAGTTCAATTGTATACGTATAATGTTATCTAAACTTTATAATATAGCTTCGTTAGTATGATGTTAGTGTTATTATAGTGTAGATACTAGCATAACTAATATATAACTTATATTGGAGCTGATATTAGAGTATTATGGTTATGGATAAGATATAATAATTTTATAACATTATATTAAACGTTACATTCAATGATATCGCTAATTTAGTTTCATTATTAATTTTATTGTTACGCTATTTATACTAATTAATATAATTATGATTTACTAATAATAGAACTCGCTTAGCGATATTATACTTAGTATAGATACGTGACAATTAGAAAATAATTTATAA</ns2:sequence><ns2:name>KY698670.1_Leishmania_braziliensis_strain_MHOM/PE/89/LH754_clone_LH754_11_minicircle_kinetoplast,_complete_sequence</ns2:name></ns2:Sequence><ns2:Sequence dsseqid="sq518" id="sq518"><ns2:sequence>TTATAACGATAATAAATTTTAGTTCTACAGTATTACATCCTAAGGAGTCGACTCCTTACCCCGCAAAAATGGGGGCAAAATCGTACTACCCGACATGCCTCTGGGTAGGGGCGTTCTGCGAAATCGCAAAAATGGCATACAGAAACCCCGTTCAAAAATCACCCGAAAATCGCGTTTTTTGGCCTCCCCGTGCACAATTAGGGGTTGGTGTAATATAGTGGGCCGCGCACCTCGGCTTGAGCTAGCATCATCGAAAACTGGCCTCTAATGCCGTATAAAATTGGAAAACTAACTTTTATGATTATTATTTGATATTTAAATATTTAATTTTAGTTTTTAAATAAATTTTTATTCTAACGTTGTTATATCTAATTAGCTGTTCGATAATAAATAATTATTTAGTTAAAATTAGAATTGATATTGTATTATTACGTATTAGATTGATTTAAAGTTTATAATTTTATATATCGATAGTATTGCGTTGTTATGAGTAGATACTAGCTCTATATCATATTAGATATTAATTATATTCTATATTAGCTAATAACACTATCTCACACTATGTATATGGTTAGATAATAACGTTAGATAAAATGATATAGTAACTATAAATAAATTTATTATATACTTTGAATAATAATACTAATATACTTTACTAATTACATTACTTTGATTTTACTAATTGAGATAACCATTGCTAGTTCTAAATAGTTACTAATTAATAATTATATTTACTAGCTCTGTATTAATT</ns2:sequence><ns2:name>KY698671.1_Leishmania_braziliensis_strain_MHOM/PE/89/LH754_clone_LH754_12_minicircle_kinetoplast,_complete_sequence</ns2:name></ns2:Sequence><ns2:Sequence dsseqid="sq520" id="sq520"><ns2:sequence>TATAATAAATAAATAAATTTTATTTTACACAGTGTTATGCTGTCTTAGATTATTAATTTTTATTAAAAAGTGGCACAAAATCGTACTACCCGACATGCCTCTGGGTAGGGGCGTTCTGCGAAAACCGAAAAATGGCATACAGAAACCCCGTTCAAAAATCCCCCAAAATTCGCGTTTTTTGGCCTCCCCGTGCACAATTAGGGGTTGGTGTAATATAGTGGGCCGCGCACCCCGGCTGGAGTTAGAATGATGAAAAAGTGGCCTCTAAGGCCTTATAAAATTGAAAACTAAATTAAAATGAATAGAAAACTAATTTATGTTATTTTTAAGTTTTATTTTATTAATGTTTCGCTATATTTACTAATTTAATTAATTTATTTTAATGCTAGCTTTGGTTATTAATATATAGTTTGTTATATTGTTTAAAATTATAATTAATTGTTATAAATAGTTTTGATTATACTCTATTACTGCTCTATCTCTGTAACCCATCTATATACTAGATTAGCTCTAATATAACTTATATTTAATATATGTTAGTAATATTGTATTATGAGTGTTAGTATTATAATTGACGTAATGATACTATCTTATTATATCTATTCAGTACTATACCAGTTCTATTATACGTACTATTAAAATATAATTTCACTATTACATAATAATACATTTACATACACATAAACTTATCTTACTTGATTGTTGTTATTACGTTGCATACTAATTTTAATATTTTAGTAATAGTTCGAAT</ns2:sequence><ns2:name>KY698672.1_Leishmania_braziliensis_strain_MHOM/PE/89/LH754_clone_LH754_13_minicircle_kinetoplast,_complete_sequence</ns2:name></ns2:Sequence><ns2:Sequence dsseqid="sq522" id="sq522"><ns2:sequence>ATTTAAATATTTTTATTTTAGTAGTTTATGAGTTTATGCCTAAGGAGTCGACTCCTTACCCCGCAAAAATGGGGGCAAAATCGTACTACCCGACATGCCTCTGGGTAGGGGCGTTCTGCGAAAACCGAAAAATGGCATACAGAAACCCCGTTCAAAAATCACCCGAAAATTGCATTTTTTGGCCTCCCCGTGCACAATTAGGGGTTGGTGTAATATAGTGGGCCGCGCTCCCCGGCTCGAGTTAGGGTTGCATAAAACTGGCCTCTAAGACCGCATAAAATTAAATTTTGTCGTGTTATGGTTAATTTAGCTTTGAAATTATTTTTATTTTAATTTTTATTTAATAATTAGCTTATAGTTGTAATGTTATTAGTATTGGATGATATTATTAATTTATAATTATTGTTCTGATTAGTTCTATTCTATAATCTATACAATTACTATTCCACTCTAGTATATAACTATGTCTATCACTAGCTCCATGTAGTTAATAATACTACATTATCAATATAATTACAATATATATTGTAATATATTGGTAATGTGTTACATTACATAGTTATAAGTTTAATACTTATAACTATACACTGACATAGAGTAGATAAATGTTATACTGAATGGAGCTGAGATAATATTATTATGAATATATAAATATGAATATAACTATAATTAAATATGACACTAATCTATGCTCTATTATATCTTTATTATTTCTCTATCTCAGCTCTAATTATAATTTATTATTAGTTTC</ns2:sequence><ns2:name>KY698673.1_Leishmania_braziliensis_strain_MHOM/PE/89/LH754_clone_LH754_14_minicircle_kinetoplast,_complete_sequence</ns2:name></ns2:Sequence><ns2:Sequence dsseqid="sq524" id="sq524"><ns2:sequence>AATTTATTTTAATGTTTGTTATGATGTAATGCGTTTTGAATTTTATAATTTATTAAATTTCATCAAAAATGAGGTCCGAATTTTACTCCCCGACATGCCTCTGGGTAGGGGCGTTCTGCGAAATTGCAAAAATGGCATACAGAAACCCCGTTCAAAAATCCTCGAAAAATCGCATTTTTTGGCCTCCCCGTGCACAATTAGGGGTTGGTGTAATATAGTGGGCCGCGCACATTCTCCAGAGCTAGAACTCGTGGAACTAGGCCTCTTAGAGGCTTGATTTTTGATTTTCTAACTTTACATGTGATAAATAGATTTAAACTTTGATAAAATATAATTTTTATTAATAATTGACTATGTTTCGCTGATATATTAATTTTATTTAGTTAGATGTAATTATAAATATTAAATAATACTAATACAGTTCCATTACGTTACTATTACTTATCAATGTTATGCTCGATTAGCGACAATGATATAGTATGATACACTGGGTAATGAGTTTAGAACAAGTTGATATTAATATAAGTTGTACTATAATTGTAATACTATAGTTTATAATACTTAGACTATACTCATACTATACTAGCTTTATTTATAATTTTAAATTTATTATTTTATGTAGTTGATAATTATATAATTCATATTTACACTTTTTATTTTTCATTTTAGTTTTATTATACTTGCATTGTTACTCGTAGTTTAGTAATGATATGTTCTCTATTAGCTAATAATAATTAATA</ns2:sequence><ns2:name>KY698674.1_Leishmania_braziliensis_strain_MHOM/PE/89/LH754_clone_LH754_15_minicircle_kinetoplast,_complete_sequence</ns2:name></ns2:Sequence><ns2:Sequence dsseqid="sq526" id="sq526"><ns2:sequence>TTGTTAAAATAATATTTAATACTTTGAGTTATAATGTTGCCTAATGAGTCGAGTCATTACCAGTGAAATTTAGCTAAAAATCGTACTCCCCGACATGCCTCTGGGTAGGGGCGTTCTGCGAAAACCGAATTTTGGCATACAGAAACCCCGTTCAAAAAATGCCCAATTTTCACGATTTTTGGCCTCCCCGTGCACAATTAGGGGTTGGTGTAATATAGTGGGCCGCGCATCCCAGCTCAGGTTAGAATGCTGCAAAAGTGGCCTCTAAGGCCTTATAATTTTGAAATTTAAATGTTTTTCTGAAATTAAATAAATCTAGTTTAAAATTAAATTTGAATATTATTTTATTTTAATTATTAAGTTGATTAGCTATAAATTAATTTAATTAACTAGTTTGATGCTAGCTTAACTATAAATATTTTATTAACTTTATACAACTATGATAATTCTAATCTATCTTATAACATTACTATACTCGTTACTCATAATGTCGCTAATATCAGTATAATATATATTCCCTTTGCTTTGTAATATGGTGATAATAGTATAATATCATTGAGTTTATATAATTTTAATAAAATTTAATAAATATTGATTGACTATAGTTTTAATAATTAATAGATAACATTATTACATCTTAATTATAAACTTTCTTTTCTGTGATATTACTAGCTTAGATAGAACATTGTTATGCTAATACGTACTGATAACTAGCACTAGTCTAGATAAAATTATAATGT</ns2:sequence><ns2:name>KY698675.1_Leishmania_braziliensis_strain_MHOM/PE/89/LH754_clone_LH754_16_minicircle_kinetoplast,_complete_sequence</ns2:name></ns2:Sequence><ns2:Sequence dsseqid="sq528" id="sq528"><ns2:sequence>GTTAGTCTATTAGTGACATTGTTATTATTGCGTTACATGTTTTTATAATTTTCAAAAATATATTAAATTTCACACCAAAATCGTACTACCCGACATGCCTCTGGGTAGGGGCGTTCTGCGAAAACCGAAAAATGGCATACAGAAACCCCGTTCAAAAATCCCCCAAAATTCGCGTTTTTTGGCCTCCCCGTGCACAATTAGGGGTTGGTGTAATATAGTGGGCCGCGCATCCCAGCTCGAGTTAGAATGCCTCATTATAGGCCTCTTAGAGGCTTAATTTTTAGATTTTAAATAATTTTGACTTTAAATATAAAATTCTAACTTATTAAAATTGATTTACTGTTATTATGCTAGATAGAGATAATATTTATTTTAATTATAAAGTTGTATGTCATTTTATTATTATATTTGTTTATCTATAATTTAATAGTAATACGCTAGTTCCATAATTATATAACAATGCTGTACTATGATGCAGTATGGTGTTAGAACTATGTCTAGAGTGTAATATATATATTAATTGTAATTGATATTAGCGCATTACTATCATTATTACTATCTATAACGTTACTAACACTGTACTATCTCGTTACTATATAGTTTATAAAATTATTATTACTTTGAATATACTAATTATATTTACGTATTATACTTCTAATATCTATTCACTCATTGGCTTATATAATTACTATTAATAAATTTAATTACTACTAATCAATGTATCATTAGAATTTAATTATA</ns2:sequence><ns2:name>KY698676.1_Leishmania_braziliensis_strain_MHOM/PE/89/LH754_clone_LH754_17_minicircle_kinetoplast,_complete_sequence</ns2:name></ns2:Sequence><ns2:Sequence dsseqid="sq530" id="sq530"><ns2:sequence>TATTATTTTTATTAACTAGTGTCTTACTAGTCTATAAACTTTTTATTATTTTTATAAATATTTAAAATTTTAGCCAAAAATCGTACTCCCCGACATGCCTCTGGGTAGGGGCGTTCTGCGAAATTCGAAAAATGGCATACAGAAACCCCGTTCAAAAAATGCCCGAAAATCGCTATTTTTGGCCTCCCCGTGCACAATTAGGGGTTGGTGTAATATAGTGGGCCGCGCACATCCTCTCGAGCTAGAACGTGGTGAAACAGGCCTCTTAGAGGCTTAGTTTTATGATTTTGAATGAAACACAGAATAAATAAAAATATTTCACTTATATAACATAATTCTCTGCTTTACATCTAATAATTATTTTAAATTAGTTAATAATAGTTGTTCTAATGTATTACTAGTTAAATATGATAATATATAGTTCTATTATTGTTATTATATCAGTACTATTATGTATCTATACTATCAACTCTATTATACCATAATTATCCTCTCGTATTACTAGATATTCATAATATAACTGCTTTGTAATATATATTGTGCTAGTTTTATTGATATTATTCATTACACTATAACGTTACTATCACTTTACTAATATTATTATAATTATTACGTTACAATGCTAGTTATACTTTATAATACTAGTTACTACTCTATATTACTCGAATTTTACTTGTGCAATACATAGATATTAATTAAAATTTAATAATACAGTTAGTACTAATGAGTTTGAATTATAATTTAACATAA</ns2:sequence><ns2:name>KY698677.1_Leishmania_braziliensis_strain_MHOM/PE/89/LH754_clone_LH754_18_minicircle_kinetoplast,_complete_sequence</ns2:name></ns2:Sequence><ns2:Sequence dsseqid="sq532" id="sq532"><ns2:sequence>AATTTTAATAATGCTATACAACTTTAATTAGTGTGTTATGTCTTTATATTTTTTATATTTTTTATAAATTTCCATTAAAATCGTACTCCCCGACATGCCTCTGGGTAGGGGCGTTCTGCGAAATCGCAAAAATGGCATACAGAAACCCCGTTCAAAAATACCCCAAAAATCGCGTTTTTCGGCCTCCCCGTGCACAATTAGGGGTTGGTGTAATATAGTGGGCCGCGCACATTCTCCCGGGCTAGGATTGTTAAAAAGTGGCCTCTAAGGCCTTATAAAATCGCTGTTGTAATTTTATCTTTAATTTGTCGCATATATTTAGCTAAACTTGGATTTTTTATTTTATTTTTATTTAATTAGTGCTGTTATGTGATAAATAAGATTAATTAGATAATAAATATTTTTAATTATTTATAATTATCATATGAGTTTAATAATTTTACTATTTTTAGATAATATAGTTTTTATAAAGTTATGATTATGGTGTTACTGGTCATTAGGCTAATTTTGATATTCTATATTAGTTATAACTTGTTTTGTTAGCTTATTTATACACTATAATACTATCTAATGCATACTATTACTATACTCGCTAGCGATACTATTGATATAATAGAACTAGCATTGATATAAGAGTTGTATTGTATTAAATATTATTAATGTTTACTATATTATAATTTTACTCTAATACTTTGATTGCGCTGATACACACTAGTCTCTTAGCTATATTATTTTACTAGTCTAATAGATA</ns2:sequence><ns2:name>KY698678.1_Leishmania_braziliensis_strain_MHOM/PE/89/LH754_clone_LH754_19_minicircle_kinetoplast,_complete_sequence</ns2:name></ns2:Sequence><ns2:Sequence dsseqid="sq534" id="sq534"><ns2:sequence>ATTGTTACGTAACGATGCTAGATAAAAATATTATTACTCGAGTGTTACTATGTCATAAAATTTAAAAAATACCCATAAAATCGTACTACCCGACATGCCTCTGGGTAGGGGCGTTCTGCGAAATCGCATTTTTGGCATACAGAAACCCCGTTCAAAAATTGGCCATTTTTCGTGTTTTTTGGCCTCCCCGTGCACAATTAGGGGTTGGTGTAATATAGTGGGCCGCGCTCGCCGGCTAGAGTTAGAATGCCATGAAATAGGCCTCTAAGAGGCTTGATTTTTGAAAACTAACATTGAGATGGGAATATTATTATTTTAAACTAGAATTAGATGTTATATATTTATTTTGTTAACTAATTATCACTATGCATTATATCTATACTAGTTCTGTTACGTGATAGAGCTAGTTATATGTATTATATTAAATCTAGTGTATATAAATTTTAATAATAGTTTGTTATCTAGTCAATGCTAGTAATGGTTATGATTATAGCTCTAATACCACATAATATATATTGCCTTTAATATGATATCTAATGTATTACCCTCTATTACGTATCAATAAAGTTTATAATATTATTATTTTAATTATAAGATACATTTATAGTTCTCATTGTATTATAAGTTTGAATAGATTTTAATTTATAAGTTTATTAATTATTTAATATTAAATTTAACTTTTTATTTTTCTCTTTAGTGTTGTGATTAGATAATGTTATTAGAGCTAATAATTAGACTAT</ns2:sequence><ns2:name>KY698679.1_Leishmania_braziliensis_strain_MHOM/PE/89/LH754_clone_LH754_20_minicircle_kinetoplast,_complete_sequence</ns2:name></ns2:Sequence><ns2:Sequence dsseqid="sq536" id="sq536"><ns2:sequence>AGATAGATAATAAATAGTTTGCATTAGAACAGTAATGAGTGTTATGATATTGTTAGAAAATATTAAAAATTCGATTAAATTCGTACTACCCGACATGCCTCTGGGTAGGGGCGTTCTGCGAAAACCGAAAAATGGCATACAGAAACCCCGTTCAAAAATCCCCCAAAATTCGCTATTTTTGGCCTCCCCGTGCACAATTAGGGGTTGGTGTAATATAGTGGGCCGCGCATCCCGGATTGAGCTAGCATTGAGAAAAACAGGCCTCTTGACCCGTATGTTTTATTGTTTCTAACTTTTCTGAATATAATCTAACTTTTAATTTTATTTTTTGTTTTGTTGTGTTAATATGTGTTTAGAAATTTAAGTTTATTTAGTTTTTAATTTATTATAAATATTATTTTATTATAGTTGCTAATGTTATACTCTTATTGTTACTATTCATTGGAACTATATCTATTACTCTATGTTAGCTCTAACGTTGTAATGCTATGATAGTAATACATATAAGCTCCCTTTAATATATAATATATGTTATATTGTGATAATTATGATATTACTCATTACTAGATAAAATTATAATACTAAGATAGAACTATAATGGTGCTAAGATTATATGTAATAGATTTATAATAATACTTTAATAATATATCATGTCTGTATAACTTTATTATGTCTTGCATTACCTTACTCTAATTCTAGTTTTAATTATTAATTTATTTATTTGCACTCTATTAACTGCAATACAAGCATT</ns2:sequence><ns2:name>KY698680.1_Leishmania_braziliensis_strain_MHOM/PE/89/LH754_clone_LH754_21_minicircle_kinetoplast,_complete_sequence</ns2:name></ns2:Sequence><ns2:Sequence dsseqid="sq538" id="sq538"><ns2:sequence>GTCTCACGTTATTATGAGATTATATTTTATCTAAATAATATTTTTAATTCTTTTATAAATTTTATAAAATTGGCTCAAAATCGTACTCCCCGACATGCCTCTGGGTAGGGGCGTTCTGCGAAATCGCAAAAATGGCATACAGAAACCCCGTTCAAAAAATGCCCGAAAATCGCTATTTTTGGCCTCCCCGTGCACAATTAGGGGTTGGTGTAATATAGTGGGCCGCGCACCCCGGCTTGAGTTAGAATGCCTCATTATAGGCCTCTTAGAGGCTTAGTTTTTGAATTCTAAATTATTTTCGAATATAAGATAAATATTAATTTGATTTTGATATTAAAGTTGAATTATTAGTTGTTTGTAATATTATTTTATAACTATACTAGTATATAATGCTGTTCCGTATTAGAACTATAATGTTAATCTATGTTAGTACTGATATAGAACTATATGATAATAACACTACATTGGTAATACTACTCTGTCTATACTCTATAATAGCTCTACTTCCCTTTAATATAAATATAAGTTATGTTAGTAATAGATACATTAGATATATAATTAATAATACTATTATTTAATAACGCTAATGATACTATACAATTATTACTATATAGAACTGGTTACATTATACTTATACATACAGTGCACACTATATTATATAATTATGTTTACTGCGGTCTCTATATACATGTCTATCTAATTTTAATTTATATATTTCAATAATAATTTAATTTAGTAAT</ns2:sequence><ns2:name>KY698681.1_Leishmania_braziliensis_strain_MHOM/PE/89/LH754_clone_LH754_22_minicircle_kinetoplast,_complete_sequence</ns2:name></ns2:Sequence><ns2:Sequence dsseqid="sq540" id="sq540"><ns2:sequence>TTGTTAAATAATAATTTGATAGCTAATAAATATTTTAATTTTACTTTAAGTGTTGTTATACCTCAAAAATCAGCTCAAATTCGTACTACCCGACATGCCTCTGGGTAGGGGCGTTCTGCGAAATCGCGATTTTGGCATACAGAAACCCCGTTCAAAAAATGCCCAATTTTCACGATTTTTGGCCTCCCCGTGCACAATTAGGGGTTGGTGTAATATAGTGGGCCGCGCACCCCGGCTTGAGCTAGCATCATAAAAATAAGGCCTCTTAGAGGCTTGTTTCTCGCGTATTACGTGTTTTTCTGATAATAAATATTTTAAACTTAAATTTAATATCTAATTTGTTATAATGATTAACTTTATTAATAATTTGTTAATGATTAGATTAGAATTTATATTTTATAATAATTGTTTCTAATTTTATTAATAATAGTTCACTGTTACATACTAATCTATACTATCTATACGTTCTATCATAGTGCTGGTAATATGTCATTGTATAGTGTCTAGATATCAATATATAACATGTTTAATATATAGTATATTACTAGTTTTTAATAGTTACTCTATGTAATACTTAGACAATAGCATTCAATAATAACTATAGTTTAGATAATAGACTTATATAAAATTAATATACTTACTATTTTATTATTCATTGACATATAACAATATTTAATTTATTTCTACACATACTTTTTATATTACGTTACTTTGATTAATAACACTATATGCACTGATAGAGAATATAATAT</ns2:sequence><ns2:name>KY698682.1_Leishmania_braziliensis_strain_MHOM/PE/89/LH754_clone_LH754_23_minicircle_kinetoplast,_complete_sequence</ns2:name></ns2:Sequence><ns2:Sequence dsseqid="sq542" id="sq542"><ns2:sequence>TAATATAAAATAATTTTTGTTAACAATAAAATAAATTTATGCGCATGATAATTATAAAATTTCAAAAAACTGCACCAAAATCGTACTCCCCGACATGCCTCTGGGTAGGGGCGTTCTGCGAAATCGCAAAAATGGCATACAGAAACCCCGTTCAAAAATTGCCCGAAAATCGTGTTTTTTGGCCTCCCCGTGCACAATTAGGGGTTGGTGTAATATAGTGGGCCGCGCACCCGGATCTGGGTTAGCCTCGATGAAATGTGGCCTCTTAGAGGCTTAATTTTTAATTTTTAAACTTTTAACTTAAAATTATATTTATTTGGAATTAATATTTATTTAATAAGTTGGAACTAGTTATATTTTTAATTTTATTTATTATTAACTATTTATTAGTGACAATTTAGATTATATTATTTGAATATTATTTAGATTTAATAGATTATTTATATTATTTACTCTATAGTTTAACTTTAATGATGCTAGTCTATATCTGTGAAAATAACGATAATAATAGCAGAATATATTAGTTATAACATATAATATTTACTAATTTTACTGATATAATACTATCTTAACCATACTATGACATACTGATAACTATACAGCTTAGATATTATAATATTGATGTATACTATTAATTTTATAGTAATTATAATTATTATTTATATTACACTGATTACTCACTTATATTTTATCTGTTACGTTGTTATTCTAAATTAGCTAGTGATATTTAAATTAATAAAGTTTTATTTA</ns2:sequence><ns2:name>KY698683.1_Leishmania_braziliensis_strain_MHOM/PE/89/LH754_clone_LH754_24_minicircle_kinetoplast,_complete_sequence</ns2:name></ns2:Sequence><ns2:Sequence dsseqid="sq544" id="sq544"><ns2:sequence>ATTTAATTAGAAAATAAATTTAATTTTCACGTTGTTATGCCTCTAATGACTCATTATAAATTTTAAAAAATCGATAAAAATCGTACTCCCCGACATGCCTCTGGGTAGGGGCGTTCTGCGAAAACCGAAAAATGGCATACAGAAACCCCGTTCAAAAATCCCCCAAAATTCGCGTTTTTTGGCCTCCCCGTGCACAATTAGGGGTTGGTGTAATATAGTGGGCCGCGCATCCCGACTCGGGCTAGGATCATAAAAATATGGCCTCTAAGAGGCTTGTTTCTCGAGAATTAAGATTGTTTTGAAGATAATTTATTTTAGACTTAAATTTAATATTTATTTTAATTATTATAATTGATTAGATGTTATTTTATATTAATAGCTTTAATCCGTTACTAATTAGACTATAATATTACTATATCATGTTACTAGCTTGTTATTACATATTATTATTATTACTCTATATACAGTTCTATAATGTTCCGTGTATTATACTGTTATAGCTCAAAATAGGGCTAACAATATAAGTTGTAACTAATATTAACTTGTATTTTATAGTATTATATCGATTATAACTATCTATACGTTACTAGTTCCATTGAGCTAATATTTTACTATTATTGATTGATAACTATAACATTTTAATACTAGTTAAACTATAAATTATATTTTTATTAACGTGATTCGAAACATTACATTACCTGTCGCTCATTATTAGAAATATTTAATTTGTTAATTTAATTATTTATGTTTATAATAAAAT</ns2:sequence><ns2:name>KY698684.1_Leishmania_braziliensis_strain_MHOM/PE/89/LH754_clone_LH754_25_minicircle_kinetoplast,_complete_sequence</ns2:name></ns2:Sequence><ns2:Sequence dsseqid="sq546" id="sq546"><ns2:sequence>TTTAAGTTTTATTGTTATTAATGATTTTAGATTTTATATTTTCTAAATAATATTATTTTTCTCTAAAAATGGGGGTTAAATTTTACTCCCCGACATGCCTCTGGGTAGGGGCGTTCTGCGAAATCGCGATTTTGGCATACAGAAACCCCGTTCAAAAATTCGTGAAAAATGCCCATTTTTGGCCTCCCCGTGCACAATTAGGGGTTGGTGTAATATAGTGGGCCGCGCACTCCAGCTCGGGCTAGGATGATGCAAATCAAGCCTCTTAGAGGCCTTAATTTTATTTTCTAGCTTAAATTGGGCTGTAATGTTATTATTTATATTACTAACTTGTTACTAGCTTTGAATTTAATCTATTACTAGTATGATTGTCGCTAATATAGTACTAATAGTAATAACATTGGTATAGTATTAAATGTTGTAATATAATAATACTATGATAAGTATATAATAGTGATGATATAGCTCTATTACGTGTCTATATTGACTCCTTACCCTAGTATTACCAATTTTCCCTTTTATAACTTGTTTTATATGGTATTTTAGTATAATTTTAATGATTATTAGTATTATAATAGAACTATGATATTATGCTATATATGAACTGATATGATACATATTATTATACTAAACTAGCTCTAATTATGATATAACATTGATACTATAGCATACATAAATAATATTCTTTACTCTCTATCTTTACTTGCTATTACGTTACATCATATTTTAATTATAATATTTTAAT</ns2:sequence><ns2:name>KY698685.1_Leishmania_braziliensis_strain_MHOM/PE/89/LH754_clone_LH754_26_minicircle_kinetoplast,_complete_sequence</ns2:name></ns2:Sequence><ns2:Sequence dsseqid="sq548" id="sq548"><ns2:sequence>CATGTATATTTAATTTTTAAAAATAATAATTTATTAATTTCTAGTTTTATTGCGTTATGATGCTGAAAAACACCATAAAATTTTACTCCCCGACATGCCTCTGGGTAGGGGCGTTCTGCGAAAATCGAAAAATGGCATACAGAAACCCCGTTCAAAAAATGCCCGAAAATCGCTATTTTTGGCCTCCCCGTGCACAATTAGGGGTTGGTGTAATATAGTGGGCCGCGCACCCCGGCTGAAGTTAGAATCATTAAAATATGGCCTCTAAGGCCTTATAAAATTAAAATTTGTCGTGTTACGGTTGTTTTTGATTTATAATTTATTTATATTCTTATTTAACTAAATTGTTCTCTCTATTATAATAATATTAGCTCTACTTAGTTATGATTAGTGATTAATGTTTATTTAATTTGTAATTATTATTAATTTTAACTATTACATTACTATGTATACTGATGTTATACTCAATTATAGCTCAATGATTAGATACTATAATACTACTAGTTCATATTAATTGTAACTTATATTAGACTTGTTATTAGTACTATCATAATACTATTATTATAACGTTACTACTCTTACACTGCATTACTATGTAGTTATATAATTGGAACTAGTTTTATTACTAGCGTTGTATACTAGTTTATATATTGACTAATGATTAACTTTATTTATATTTCACTTAACTATTACACGAACATTTTAATTATATTTTATTCTAATGATTAAACTTTTATGCG</ns2:sequence><ns2:name>KY698686.1_Leishmania_braziliensis_strain_MHOM/PE/89/LH754_clone_LH754_27_minicircle_kinetoplast,_complete_sequence</ns2:name></ns2:Sequence><ns2:Sequence dsseqid="sq550" id="sq550"><ns2:sequence>TAGAGGCATAATTAATGTTTGTCTTACACGTGTTATGATGTGTTATAAGAATTTAAATTTATTCAAAAATAGGGCTAAAATTTTACTCCCCGACATGCCTCTGGGTAGGGGCGTTCTGCGAAATCGCAAAAATGGCATACAGAAACCCCGTTCAAAAATACCCCAAAATTCGCGTTTTTTGGCCTCCCCGTGCACAATTAGGGGTTGGTGTAATATAGTGGGCCGCGCATCCCAGCTCAGGTTAGAATTGCATAAACTAGGCCTCTTAGAGCGTATAAAATTGATTTGAAATTATTTTTTATTTTATAAGTTAAATTTAGCTTTGATTTGTGAAATTATTTGTTATGGTTGGAAATAAATTAACTTTTATTAATATAATTATGAATAGATAAGAATAAATAGTTTTAAATAGTTTTATCAATATTAGAACATAGTTATATACTAATAGTTTGATACTATCAATGTTATGCTCACGTATTACTACATAGTTCCGTTATAGATACTGAATAATAGAATATAACATGTTTTAATATTAGTTACAGGGTTATTAACTATTATTATTAACATTTTATTATACTTACTATACACTAGATACTACTCTTATTATTACTAATGATTGAGCTAATTGAATACTATGTATATAATTATTAAATGTTAATACAATGTTATATTATTTATTAAATATTATAACTCTATTCCCTCTCTTCTCTTTTTATAACTTGTGTTTATTTTATTCACTGTGATACTCTAT</ns2:sequence><ns2:name>KY698687.1_Leishmania_braziliensis_strain_MHOM/PE/89/LH754_clone_LH754_28_minicircle_kinetoplast,_complete_sequence</ns2:name></ns2:Sequence><ns2:Sequence dsseqid="sq552" id="sq552"><ns2:sequence>TTAGAGGTGTTCTATTATAACGCTATTACGTGCTAAATTGTTTTTATAAATTTATAAATTTTCATAAAAATGGGTCCAAATTTTACTCCCCGACATGCCTCTGGGTAGGGGCGTTCTGCGAAATTCGAAAAATGGCATACAGAAACCCCGTTCAAAAATTGCCCGAAAATCGCGTTTTTTGGCCTCCCCGTGCACAATTAGGGGTTGGTGTAATATAGTGGGCCGCGCACTCCGGCTAGAGTTAGAATGCCATGAAATAGGCCTCTAAGAGGCTTAAATTTTTATTTTTAAATATTTTTAACTTTATTTCTAATTTTAAATTATCTTTATTATTAATTTTATTAGTGCTAGCTAGTTTGATAAATTTTATTAATTAGTTTAGATATAGTTTATTATTGTAATTCTATTTTATACTATTTATAATTCTAACTATATATTACTTATCTTAGAACACGCATAGCGTTATAGTATGGATATGGAGCTAGCATTATGATGTAATATGGAACAATAGCAATTACAATATATATTATACTAGTAATACTATGAATACACTAACAATAATACTATACTCTCACGGCTATGATTATATAAGATAATGTTATACAGTTTTAATATAATAGTACATTTAATAAAATATTTCTCATAGTTCTCTTTATAGTCATAAGCTTGTTTCGTTATTAGCTTACATTATATACTTGCATTACTAGTAATATATTTAATTTTATTTAATAAAGTTTACC</ns2:sequence><ns2:name>KY698688.1_Leishmania_braziliensis_strain_MHOM/PE/89/LH754_clone_LH754_29_minicircle_kinetoplast,_complete_sequence</ns2:name></ns2:Sequence><ns2:Sequence dsseqid="sq554" id="sq554"><ns2:sequence>TAATTAGTTTTTAATAAATATTAATTTTAAATAATTTAATTTATGATTTTATCGTAATGAGTGTTGAAATTGCATCAAAATCGTACTCCCCGACATGCCTCTGGGTAGGGGCGTTCTGCGAAAACCGAAAAATGGCATACAGAAACCCCGTTCAAAAATCCCCCAAAATTCGCGTTTTTTGGCCTCCCCGTGCACAATTAGGGGTTGGTGTAATATAGTGGGCCGCGCACCCCGACTCGAGCTAGCATCAATAAAAAGTGGCCTCTTAGAGCGTATGTTTTTGGATTTTAATATTTTATTCGCTAATTTGATTTTATTTTATAATTTAAGTTTAATTTTGATTTAACTTATTTTTATTATTTTGATTTAATAGTTTTATTAGTTTATTGAATTGATATAATTAGTTTTAAAATTAGAATTTATTAATGTTACTATTAGAATACTATTTGGAACTATAAATTTGATATAACTATAGTTTGGCTATGATAGTCTATAATACGTGTCTAATATTAGTACAACTTATATTTATATTATGTTATATTAGCTCTGTTACACTCTATTATAGAGTAGATAGTTTTTAATTTAATAATTTTAATAGATACACTATACGATACTGAGCTAGAACTAATTATTATATTTATAAATTTATACTTATGATACATAATAAACTTTACATTAACTTACTTCTTTTTATCTCTTAGCTTGGTTATGTGCATGATAGTGATATAAATTTTATTATAATATTGTTC</ns2:sequence><ns2:name>KY698689.1_Leishmania_braziliensis_strain_MHOM/PE/89/LH754_clone_LH754_30_minicircle_kinetoplast,_complete_sequence</ns2:name></ns2:Sequence><ns2:Sequence dsseqid="sq556" id="sq556"><ns2:sequence>GTTATTATGTTTGATTAGCAACAAAATAAATTTATAAATTTTATATTCATTGTTATAATTCGTGAAAAATGGGGGTCAAATTTTACTCCCCGACATGCCTCTGGGTAGGGGCGTTCTGCGAAATCGCAAAAATGGCATACAGAAACCCCGTTCAAAAATTGCCCGAAAATCGCGTTTTTTGGCCTCCCCGTGCACAATTAGGGGTTGGTGTAATATAGTGGGCCGCGCACTCCGGCTGGAGTTAGAATGCCATGAAATAGGCCTCTTAGAGGCTTTAAAATTAAAATCTAAACTGTAATGGGGATAAATTATAAAAATAAAGTTAATATTGAATTTAAATATATTATTTTATTAGTTTGTTACTATATTAGCTATGTTATCAGTTCCATTACTATTTATTACACTAGTCTATGTTAGTTTATAATATTGAATGTAATACGTAACTATTTTAATTATAATACTCTCACTAGCGCTGTTATATGATGTGTTAGAATAATCATTAAATATTACCAATTTATACTAATATATATTCTATATTACAGCCTTATGATATAGGTTTGATATAGTTTCATTGATAGTATATAATTTTATAATTTACTAGTACTAATGAGTATAGATAAACGTTACTAACTATGCACTGACTATTATTTTATTAATTACACTAGATTTATAATATTTAGTTTAACTTTTAATTTACTTTTCTATAATTATGCGTTAGTTAGTTAATAAAATTATTTTACTTAGAGGC</ns2:sequence><ns2:name>KY698690.1_Leishmania_braziliensis_strain_MHOM/PE/89/LH754_clone_LH754_31_minicircle_kinetoplast,_complete_sequence</ns2:name></ns2:Sequence><ns2:Sequence dsseqid="sq558" id="sq558"><ns2:sequence>TAAATATAAAAATAAATTTTATTAACAGTGTTATTATGAGTGTGTCTTAGTTTTATAAAAATTAAAAATATAGTCAAAAATCGTACTACCCGACATGCCTCTGGGTAGGGGCGTTCTGCGAAATTCGAAAAATGGCATACAGAAACCCCGTTCAAAAAATGCCCGAAAATCGCTATTTTTGGCCTCCCCGTGCACAATTAGGGGTTGGTGTAATATAGTGGGCCGCGCACCCCGGCTGGAGTTAGAACTAGCAAAACTAGGCCTCTTAGAGGCTTGAATTTAATAATCTAAATTTTATAACTAATATTTCACATTTAATTCTATTATAATTATATTTTTAATTTATATTTGCTCTACTCTATCTTATAATGTTATTATGCTCAGTATATAATTTTATTTATTAGTAATATTTAAATTTAAGTTTGTATATGTTCTCTTATTACTACTATTATGATACTCTCTATGAGATAATACTATGATACTAGTGTTAGGCTGTATAAGGATACAATATATATTATAACTTATTCTATACTAGTAATGTCTCTCGTTAAACTACTATCTTACATCATAGACTAGCACTATATAAATATAATTTTAATATTACAATGATAACTATACTAGTGTGTTATAATATCTAATTAACTTTATTTAAATAGTTTTATTTCGATAACAATAATAATTTTTAAAATCTTTTTACTAAACTTTTATATGCTGATTGAACTTTAAATTGAGCTAATTA</ns2:sequence><ns2:name>KY698691.1_Leishmania_braziliensis_strain_MHOM/PE/89/LH754_clone_LH754_32_minicircle_kinetoplast,_complete_sequence</ns2:name></ns2:Sequence><ns2:Sequence dsseqid="sq560" id="sq560"><ns2:sequence>TTATTTTTATAAAATTTATTTTTAATTTACGGTGTTACACCGCATTATATCTCATTATGATGCATAAAATGGGGGTAAAATTTTACTCCCCGACATGCCTCTGGGTAGGGGCGTTCTGCGAAAACCGAAAAATGGCATACAGAAACCCCGTTCAAAAATCCCCCAAAATTCGCGTTTTTTGGCCTCCCCGTGCACAATTAGGGGTTGGTGTAATATAGTGGGCCGCGCACTCTCGCTGAGGTTAGACATCGATAAACTAGGCCTCTTAGAGGCTTGATTTTATTAATTTCAGATTTTAAAATATTATTTTTATTTAAATGCTAAATTGACTTTAATTTGAACTGATTAGCTATGTTATTGCTAGTTAGATGATTAAATTGTAATGTTAGTTTATAAATGTTATGTTGTTTAAATATAATTAATTAATTTTATAAATTTACTAGCTCCATACTATCTCTGCACTATATGGATAATGGTTAGTAATGATACGTAATGATGAGCATAATAATACTAATATAACTAATTAATATATTATATTGTAACCTATACTATTACTATGATATTACTAACATTACACTGATGATAGCGCTGAGATAGAACTATATTATATGTATGTGATAGTGTTAATAATATGTATCTTAATTATATATTTAATATCTCTTATTCTCTTTCTATACGATCTCTGTTTCATTTCTATTTAATGATGCTCCATTGTTATTTTAATTTATAGTTCAATTCATTTTAATTTAT</ns2:sequence><ns2:name>KY698692.1_Leishmania_braziliensis_strain_MHOM/PE/89/LH754_clone_LH754_33_minicircle_kinetoplast,_complete_sequence</ns2:name></ns2:Sequence><ns2:Sequence dsseqid="sq562" id="sq562"><ns2:sequence>TATATTTTTAATTATAAACAATTTTAATTTTGTTAATTATGTGAGCAATGATCAAAAATATTCAAAAATATGGGTCCGAATTTTACTCCCCGACATGCCTCTGGGTAGGGGCGTTCTGCGAAATCGCAAAAATGGCATACAGAAACCCCGTTCAAAAATCCTCGAAAAATCGCTATTTTTGGCCTCCCCGTGCACAATTAGGGGTTGGTGTAATATAGTGGGCCGCGCACCCCGACTCGAGCTAGCTCATTAAAAAGATGGCCTCTTAGAGGCTTGTTTTTAGAAAATTAATATTGAATTTGATAGTTTTGATTTTTAAACTAATAATAGACTTTAATGTTATGCTATTAATAGATTTAATTTAGTTCTGATCAGTAATAATAATTTAGCTCTACTCTGTATATAAATATTTATTAAAATGTTGTTATACTTAGAATATATAGTTTATGAGTAGATAATAATTTTTATATAATAGCATTGGTTACTAGTGTTATCATGTAATAGATCTACTATAACATAACTTATATTGCCTTTTGTTATATTATTGACATAGTTTGAGCTATACATTATTAAAATATTATAATAACAATTATTTATAAGTTTATATAAATTTATTTATAATATTATTACACTGAGATATTACTTTGTTAACTTAGCATATATAAACATTTATTATACTAGTGTCTTATACTTGTATGGTTACGTGATAGACTAGTAATAATTTAATTTAATTTTATCTGTGCATAATATT</ns2:sequence><ns2:name>KY698693.1_Leishmania_braziliensis_strain_MHOM/PE/89/LH754_clone_LH754_34_minicircle_kinetoplast,_complete_sequence</ns2:name></ns2:Sequence><ns2:Sequence dsseqid="sq564" id="sq564"><ns2:sequence>ATAATATTACAAATTAAATTTTATTTATGTTGTTATATGTGTCATTAAGATTTATAAATTTATTAAAATTAGCGACAAAATCGTACTCCCCGACATGCCTCTGGGTAGGGGCGTTCTGCGAAATCGCAAAAATGGCATACAGAAACCCCGTTCAAAAATCACCCAAAAATCGCATTTTTCGGCCTCCCCGTGCACAATTAGGGGTTGGTGTAATATAGTGGGGCGCGCACTCCATCTTGAGCTAGCATTGTCCGAAACAGGCCTCTTGACCCGTATAATTTTATGTTTTCATATTTTAAACTTATATTTCACATTTAAATTTAGATTTTATTTATTTTTAATTTAGATTAGATTAAAATTATTAATATTGATTAGCTTTAATTAAACTTTATTTAAATTTATTATTTTTATTGACTATTATTAATTTATGATATTACTAATGTTAGTTACTACTATTGTTACTCTATCATCGCTAACGTTATACTGCTATACTAGTAATAGGGTTAGTATCCCTTTAATATTAGAATAAGTTGTAATATGTCAATAATGAGTATAATACGTAATAATATACACTGATAACACTATGATAACATTATTATATATACTGAATATAGAGCTAGTGTGAAATAATAATATAATATTAATTTATATAATGTTTATAATTCTATTACACTCTATATTATTCTACTCTAACTTTACTATTAATATGTTCTCTCATTAGTTACTAAATTTAGCTGTAACACAATTATT</ns2:sequence><ns2:name>KY698694.1_Leishmania_braziliensis_strain_MHOM/PE/89/LH754_clone_LH754_35_minicircle_kinetoplast,_complete_sequence</ns2:name></ns2:Sequence><ns2:Sequence dsseqid="sq566" id="sq566"><ns2:sequence>AATATAATATTAATTTTAGTGATAATAGTTTTATATTTTGTTTATAATAATTTCAAATTTATCTAAAAATAGGGTCCAAAATTTACTCCCCGACATGCCTCTGGGTAGGGGCGTTCTGCGAAAACCGAAAAATGGCATACAGAAACCCCGTTCAAAAATCCCCCAAAATTCGCGTTTTTTGGCCTCCCCGTGCACAATTAGGGGTTGGTGTAATATAGTGGGCCGCGCACCCCGACTCGGGCTAGGATGTATAAAAATAAGCCTCTTAGAGGCTTGATTATTGCGTGATAAATATTTTTCTAATTAAACTAGAATTTAACTTATAATTTTAATTAAAACTGTGTTATAGTTGGATAATAATATTAATTTATTTAGTAATTATTTATTTTATATTTTATTAGCTCTAGTTTTAGTTTTATTAGTTTTATTGTTATAATAATTATAAAAATTTAATATTATTTATGATACTAGCGATGTTACGTGTATAGTATGAAATTAGCGAAAATATATTAATTATAACTAATATAAAAGGGTAATATGTCACTATATAAGATAATACTATACATACTAACTTAGAACACATTGATATACTTATAATATAGATTGAATATAGCGTATACATAATTATTATAATATACCATAACACTAGTTTATTTATATTTATATTTCACTCTATTACACTCTATGTTCTCGGATAAGCTTTGTTAAATTAGTTTTATAATTACGCTGCATTAGAGAT</ns2:sequence><ns2:name>KY698695.1_Leishmania_braziliensis_strain_MHOM/PE/89/LH754_clone_LH754_36_minicircle_kinetoplast,_complete_sequence</ns2:name></ns2:Sequence><ns2:Sequence dsseqid="sq568" id="sq568"><ns2:sequence>ATAATCTTTTCGCTGCAGAGTTATTATGTTTGTCAATGAAATAATTTTAATTTTAAAAATACCATAAAATTCGATCAAAATCGTACTCCCCGACATGCCTCTGGGTAGGGGCGTTCTGCGAAATCGCAAAAATGGCATACAGAAACCCCGTTCAAAAAATGCCCGAAAATCGCTATTTTTGGCCTCCCCGTGCACAATTAGGGGTTGGTGTAATATAGTGGGCCGCGCACCCCGGCTGGAGTTAGAATGTTGAAAAAGTGGCCTCTAAGGCCTTATAAAATTTAATTTCTAACTTGGAACTGGAATATAGTTTGATAATGAGTTTTATATTTAATTTAGATTATATTTTATTAATAATTTATAATTAATGCTAGCTTTGACTAGTAATGATTTAGTTTATTAGTTATAATATTTTATTGTATGTAATAATCAATTATACGATAACACTATAGTTACTATCTATTGGTAATGCATTAGTGTGTTATAGCTCAATAAGATGATAATATAAGTATAATATAACTTGTAACTAATATCTGGGGTATTACTATGTTAAACTATAATACTCTAACTATACAACGCTAATTATACTATATTACTATGCTACTAATGTTAGAACTATTTAGTAACAATATTAGATTCAATACATAGCTTTATCAATAAACTAATTTATATACATTTTTATATTTATAATTCGTATTACTAATAATGATACAACATTAAAATATTTTTATTAACTTGTA</ns2:sequence><ns2:name>KY698696.1_Leishmania_braziliensis_strain_MHOM/PE/89/LH754_clone_LH754_37_minicircle_kinetoplast,_complete_sequence</ns2:name></ns2:Sequence><ns2:Sequence dsseqid="sq570" id="sq570"><ns2:sequence>TAATTTTATTAATAAACATTAGTAATACTATTTTAATATTTAGATTATATTTATAAAAATTCACAAAAATGGGGGATAAATTTTACTCCCCGACATGCCTCTGGGTAGGGGCGTTCTGCGAAATCGCAAAAATGGCATACAGAAACCCCGTTCAAAAATACCCCAAAAATCGCGTTTTTCGGCCTCCCCGTGCACAATTAGGGGTTGGTGTAATATAGTGGGCCGCACATTCCGGATTGAGCTAGGTTTGATGAAAAGTGGCCTCTAAGGCCTTATAGTTTTATAATTCTGGCTAAATAGAATAATTATTTGAATTATAATTTAAAATTAATATTTGTTCTCTGTTATGCTGATTTATAATACTAGATTAGAACTATTATAGCACTGTATTAGTAATGTTACTAGCTTTGTATGTAGTAATAGATAATAATTATAATTATAGTTCAATATTACTCGTATTAGATAGTGTATAGTTAGTATGATAGTATTAGCCTCATTATAGCTCTAATATACAATATATTCTGTAATTGCTCAGTAATATCACTATAATCTTATAATTGCATACCATAATGATACACTAGCATTGAATAATAATATTTTTAATAGTTAGAGTTGTATGCGTTACGAATTATAATTATTTAATTAATATAACTTTATTATTTATCTTATTACATATCAGTTCTCATTATTACTATATTATGCTGATGTCTGCACTGAAATTAGTTCTAACATTAAATAAA</ns2:sequence><ns2:name>KY698697.1_Leishmania_braziliensis_strain_MHOM/PE/89/LH754_clone_LH754_38_minicircle_kinetoplast,_complete_sequence</ns2:name></ns2:Sequence><ns2:Sequence dsseqid="sq572" id="sq572"><ns2:sequence>AATTTTAATTTTAATGTTTAATAATGTCGCGCATATAGTTTTAAATAATCTTCAATAAAATTATAAAATTCGTGACAAAATCGTACTCCCCGACATGCCTCTGGGTAGGGGCGTTCTGCGAAAACCGAAAAATGGCATACAGAAACCCCGTTCAAAAAATGCCCGAAAATCGCTATTTTTGGCCTCCCCGTGCACAATTAGGGGTTGGTGTAATATAGTGGGCCGCGCACATCCGGCAGAGCTAGAACTCGTGGAACTAGGCCTCTTAGAGGCTTGATTTTATAATTTTAAAATATTTAACTTATTATTGACTTTAAATTGACTTATAATTAATTATTTTTATTTACGATAATATATTTTAATTAAAGTGTTCGCTAATCTAGTTCACAGTTAGAAAATATATAGTTTAATTATTAAATAGTTATAGTTTATTAATACAATCAATATTATATAATCATCGCTATACATTAGTGCTATTACCCGTGTATTATGGTGTATATGGTTACAATAGCAATTACAACTTATTCTGTACTAATATGATACTAACTATATTACTCTATGATACACTATGACAGCACTACATTAGATATATAATAAGTATAGACTAGCAATGTTACGTATGAATAATAATAAATTAAATTTAATTAATAATATGATAATCTATTAACTCTGTATTAAACTTTTAGAACTCTTCTATTAAATCTTTATATGCTAGTTGATATTTAAATTTATATTTTAGT</ns2:sequence><ns2:name>KY698698.1_Leishmania_braziliensis_strain_MHOM/PE/89/LH754_clone_LH754_39_minicircle_kinetoplast,_complete_sequence</ns2:name></ns2:Sequence><ns2:Sequence dsseqid="sq574" id="sq574"><ns2:sequence>AATAAATATAATTATAAAATGTTATTAGAGTGTTATTAGTGTTTATCAATATTCAATTTATCTATAAAATTCGTATAAAATCGTACTCCCCGACATGCCTCTGGGTAGGGGCGTTCTGCGAAATCGCATTTTTGGCATACAGAAACCCCGTTCAAAAATTCACGAAAAATGCCATTTTTTGGCCTCCCCGTGCACAATTAGGGGTTGGTGTAATATAGTGGGCCGCGCACCCCGGCTCAAGTTAGAATGCCTCGAAACAGGCCTCTAGACCCTTATGTTTTTGGTGTTCTAGAATTATTGCTTTTAAATGTTATTTTTAAATTAATATTTTATTTTTATTCTAATTTTAATTCTAATTTAACGCTAATCTGTTCTGTTATTAGATTGAATATATTGTTTCTAATTTGTATAATATTATTTTAATAAATATATAATTTTATGACATAGATAATTAATATAGTTCTGTATTACACGCTATCTATACTGGTAACCACTCATTACTCAAAATTAGATATTATATATTAGTTGTAACTTGTTTTATTATACTATTTTATCACTATAATGTCACTCAATCTATACTTATATAGTTCTAACATTAGATAATTATAATACTACAATGATAATAATATTTATAGTTTTAATTATAACTTTAATTGATAATATTCGTTACATTGTAATTTTATTTTAATATTCTGATTGCACTGATATTGAACTAGCTTTGAATAAATTTAATTTAATAGTTCACTGCATT</ns2:sequence><ns2:name>KY698699.1_Leishmania_braziliensis_strain_MHOM/PE/89/LH754_clone_LH754_40_minicircle_kinetoplast,_complete_sequence</ns2:name></ns2:Sequence><ns2:Sequence dsseqid="sq576" id="sq576"><ns2:sequence>AATATTATTTATAAATATACTGTAACACTTTTTAATTTTATGTGTCATGCGTCTCATAGTCAGTGAAAATTCGTATAAAATCGTACTCCCCGACATGCCTCTGGGTAGGGGCGTTCTGCGAAATCGCAAAAATGGCATACAGAAACCCCGTTCAAAAATCCCCCAAAATTCGCTATTTTTGGCCTCCCCGTGCACAATTAGGGGTTGGTGTAATATAGTGGGCCGCGCACTCCGACTCGGGCTAGCTCTCGTGAAACTAGGCCTCTTAGAGGCTTGATTTTATCTTTTTAAATTTTCTCTTTATTATTTTGCTTTTAAATTTATGTTTTTCTAATTTTTAATTATTTTAATTTTGATTAAATGTTTTAATAGTTGATAAATAATTTTATTGAGCTAGATTATAAATATTAATTGAATAGAGTTATTATTTAATTGATTGATAAGTTTTATATAATTATTTAATAACATAGTTCTATACACTGTGCTATTATAGTATGGCTAGAAACTATCAATTTGATATAATATATAACTGCTTTAATATTAGATTTCGGGGTAATACATGGTTATACGATACAATACATTATTATAAATTTATAGATAACGTAATTATATAAGTTTGGTTATAGTATGTTATAAGTTTAGTAATAGTTTGATTATAAGTATATATTTATTTTTTCTATTTATGATTATTATATAATGCGCTAATACTATTACTAATACGTTACTAATATTATACTAACTTAGTGCTATCATAGTTTA</ns2:sequence><ns2:name>KY698700.1_Leishmania_braziliensis_strain_MHOM/PE/89/LH754_clone_LH754_41_minicircle_kinetoplast,_complete_sequence</ns2:name></ns2:Sequence><ns2:Sequence dsseqid="sq578" id="sq578"><ns2:sequence>GTAACATTAATTTTATATTTTAGAAAATAATTTTAATTCTCTGTATTATGATGCATTACATCTCTAAATTTCGTATAAAATCGTACTCCCCGACATGCCTTTGGGTAGGGGCGTTCTGCGAAATCGCAAAAATGGCATACAGAAACCCCGTTCAAAAATACCCCAAAAATCGCGTTTTTCGGCCTCCCCGTGCACAATTAGGGGTTGGTGTAATATAGTGGGCCGCGCACCCCGACTCGGGCTAGACACTCAATAATATGGCCTCTAAGAGGCTTGTTTCTAGAGTTTTAATATTATTTTAGCTAAACTTATTTTATTAATTATAATTTAACATTTAATTTCACTGTTATGCTCTAATTAGCTAATAATATTTATTTGTAATTATATTTTAGATTATAATGTAGCATTAGTGTTATATGTGATAATAGTTTTAATTAATAGTAATACTAGTTTATACTTAGTGATATAGTTGCATTACATCTATTATTACATGGTATTACTAGATATCGCTCATATAGAATATATTCTATATCTAATATAACTAGATAGGTATACTATTGGTTACATAATATTAATAATTTTATACAATGATATACTTACTATTACTATACTTGAACTAGCATTGAACTATTATAATAAATAAGATAGAGTTGTAATATTAAATGACATAATACTTATATATTCTTTTTTATCTCTTATGATGCTCTTACTATGCTCTGATGTTAGTAACAATTAGTTTCATTTTTATTA</ns2:sequence><ns2:name>KY698701.1_Leishmania_braziliensis_strain_MHOM/PE/89/LH754_clone_LH754_42_minicircle_kinetoplast,_complete_sequence</ns2:name></ns2:Sequence><ns2:Sequence dsseqid="sq580" id="sq580"><ns2:sequence>ATTAATGCTATTGTTAAAATTAAATTTAAATATTACACAGTAATGAGTCGACTCCTTACCTCGATAAAAATGGGGGAAAATCGTACTCCCCGACATGCCTCTGGGTAGGGGCGTTCTGCGAAAACCGAAAAATGGCATACAGAAACCCCGTTCAAAAATACCCCAAAATTCGCGTTTTTTGGCCTCCCCGTGCACAATTAGGGGTTGGTGTAATATAGTGGGCCGCGCTCCCCGGCTGGAGTTAGAATGCTGCAAAAGTGGCCTCTTAGAGGCTTATAATTCATAAAATTGATTTAACAGAATAAATATTTGATTATAATGAATAGATTGGCATAATATTATTATTTATTAATTAATAGATTGTTATGCGCATTAAAGTTAGTAATCTTATTTATTATATTTTATTTATACTCTAGTTCTCTGTTATAGTAATGTATATAGTGTAGTTTAGAATTATGAGTATAGTTGTTCTAATAGTAATACTGTGTTATACTGAGTAACCCTATTAGTTATATTATATATTGCTTTATATTAGTAACTAGATGATACTATTACTATTACACTATATCTATAACTAGCTCTGTTACTAGCTCATTACTATAGTTAATTATTTATTACTTTTATAATTTAATTGAACTTATAAATATACTTAACTTTATTACTGTTATGTTCTCGTTATATAAATGATGTGCACTAATATTTTATTTAATAGAGTAGATAATATAATTGATTATTAGTTTT</ns2:sequence><ns2:name>KY698702.1_Leishmania_braziliensis_strain_MHOM/PE/89/LH754_clone_LH754_43_minicircle_kinetoplast,_complete_sequence</ns2:name></ns2:Sequence><ns2:Sequence dsseqid="sq582" id="sq582"><ns2:sequence>TTATGTAAATAATAATTTTAAATTAATTTGAAAATATATTTTATTAATAACGTGGTTACAGCTCAAAAATAGCTCCAAAATCGTACTACCCGACATGCCTCTGGGTAGGGGCGTTCTGCGAAATCGCAAAAATGGCATACAGAAACCCCGTTCAAAAATACCCCAAAAATCGCGTTTTTCGGCCTCCCCGTGCACAATTAGGGGTTGGTGTAATATAGTGGGCCGCGCACTCCAGCTCGAGCTAGGATCATAAAATAGTGGCCTCTTAGAGGCTTGTTTCTCGCGTGTTACATGTTTTTCTAATATTTAATTTTTTAACTTGTTTCTAACATTTAAATTATTATATTTATTAGTTTTGTTAATAAGTTTATAATAGTGTGATGTTAGTTTCTAATTTATAATTTTATTATTGCTATATTGTTACACTCTTATATCTTATCACGTTACTATTGCATACTATTATAGTCTATCTATGTTCTGATAATATAGTTATAATTAGTGTCTAGATAGTAATATATAACATGTTTAATATGTAATATGTCGCTAATTTTAGTAATACTATTTATAACATTATATGATACTATACGATATAAACTATTTTAATATATTTAATAATAATAAATGATATTACACTGAATGTTACTTATATTAATAATATTATGATAACAATAAATTTATTTTTATATATACTCTTTACATTGTGCTACTCTAGTTAATAATATTGAACGCGATGATAATTAATGTTATGT</ns2:sequence><ns2:name>KY698703.1_Leishmania_braziliensis_strain_MHOM/PE/89/LH754_clone_LH754_44_minicircle_kinetoplast,_complete_sequence</ns2:name></ns2:Sequence><ns2:Sequence dsseqid="sq584" id="sq584"><ns2:sequence>AAATAAATTTAATATAACAGTGTTAATGTGATGTAACGATTAGCAAATAATTTTATAAAATTTAAAAAATAGCCATAAAATCGTACTACCCGACATGCCTCTGGGTAGGGGCGTTCTGCGAAATTCGATTTTTGGCATACAGAAACCCCGTTCAAAAAATGCCCAATTTTCACGATTTTTGGCCTCCCCGTGCACAATTAGGGGTTGGTGTAATATAGTGGGCCGCGCACCCCGGCTTGAGCTAGCTCGATGAAAAATAGGCCTCTTAGAGGCTTGGTTTTATAGTTTCTAGAATTCAAACTAATATTTGACTTTTAAAATAAATAAATTTGTGTTGCGCTGATTAATGAGTTAATTAAATTAGATGAATTAAAATATTTATTTAGTTATTATTATATTACTCATATTGTTACTAGATTATAACTATTTATTAGATTACTATGATGTTACACTATCTATACTATTATCTCTAACGGTTAGTAATATAGTAGTAATAGGGCTAGTTCCCTTTAATATAAACTTATATTGTAATATGTTAGTAACACTGTAGTAATACTATATAGTACACGGTATTACACCGTTGATAGTTATAATAATATGAGTTTAATTATAATTATGTTTTATTACGTATAATACTTTATAAACTTTTATTACTAATCTTTGCTGTTAATTACACTGATTATGCGCTATCATTACACTATAATATTGTTCTTACTATCACTAGTTTAATTATTAGTAA</ns2:sequence><ns2:name>KY698704.1_Leishmania_braziliensis_strain_MHOM/PE/89/LH754_clone_LH754_45_minicircle_kinetoplast,_complete_sequence</ns2:name></ns2:Sequence><ns2:Sequence dsseqid="sq586" id="sq586"><ns2:sequence>GCTAAACACTCATTACTACTCTGTTATGCTCTGTTAGAAATAATATTTTAATTTATAAAATTCTAAAATTAGCACCAAAATCGTACTACCCGACATGCCTCTGGGTAGGGGCGTTCTGCGAAATCGCAAAAATGGCATACAGAAACCCCGTTCAAAAATTCCCGAAAAATGCCATTTTTTGGCCTCCCCGTGCACAATTAGGGGTTGGTGTAATATAGTGTGGGGTGCGCTCAGTTTTGGGCTAGCTCTCGTAAAAGTAGGCCTCTTAGAGGCTTGTTTTCATAAAATTAAAATGTTCTCGAATAAATTATTATTTTAGCTTATAAACTTTAATATTTAATTTATTAATAGCTTTATCATGTTACTTGCATTGAATAATTTTATTATAATTAATTTATTGTTGCACTGATTAGTACTCATTAGATACAACATTAGATAATAACAGAGCTAGTATTATAACTATGTATTGAATAGTGTTATTGTTGTTATACATTATAGTAATAGTCTAGTTTAATATCAATATATATTGCCTTTTGTTAGGCTTTAGTATACTTTTCATTGAACTATAATAATTACTAATTATAACATTTTAAATTTACTATTATTAATATTATACTATATAGCACTATCATTGTTATCTAATAATGTTCTCGCTAGCTTTGATATAATATTTACTACATTAGTATTTTATACTTGTATGGTTCTATAATTTAACTTTAATTAATTTAATAATTTTATTAACTGTAACATTA</ns2:sequence><ns2:name>KY698705.1_Leishmania_braziliensis_strain_MHOM/PE/89/LH754_clone_LH754_46_minicircle_kinetoplast,_complete_sequence</ns2:name></ns2:Sequence><ns2:Sequence dsseqid="sq588" id="sq588"><ns2:sequence>AATTGAGAATAATAATTTTAGATAAACACTGTGTTATGATGCATTACGAATTAGAAAAATATTATAAAATTTCATTAAAATCGTACTCCCCGACATGCCTCTGGGTAGGGGCGTTCTGCGAAAACCGAAAAATGGCATACAGAAACCCCGTTCAAAAATTGCCCGAAAATCGCGTTTTTTGGCCTCCCCGTGCACAATTAGGGGTTGGTGTAATATAGTGGGCCGCGCTCCCCGGCTAGAGTTAGAATGCCATGAAATAGGCCTCTAAGAGGCTTGAAATTATAATTCTGGAGTTTTAATATTAATTTTGAATTATTAACTTATAATATTAATTTATTTTTATTTATATTCTCTGCACAGTTACTATATTGACTAATCAGTGCTACTATTAGAATATAATGTTAGTTCTATTATAATGTTCCGTATTAGTTCTAATAATAATAATATAAATAGCTCTAACTATACTTTACTATGCTCTCTATGATAATACTCATAATAATAGCTCATAACATATATTTATATTAGTTATAAAGGTAATACTAGTGATATATAATAGGATAGTTTAGTAATATTAGAATTTAATTTATACTTATACATACTTATTATATAATTATTTATTTATAACTTTAATTAAATATTAGCTTTGTTATCAGTATGTAATTAGTTCTATTATAAATTATAATTTTTATTTACTACTATAGACTTATGTTTCGCAGATAATACTAAATTAATTTTATTA</ns2:sequence><ns2:name>KY698706.1_Leishmania_braziliensis_strain_MHOM/PE/89/LH754_clone_LH754_47_minicircle_kinetoplast,_complete_sequence</ns2:name></ns2:Sequence><ns2:Sequence dsseqid="sq590" id="sq590"><ns2:sequence>AAATATAATTTTAAAAATAAAATAATAATTTAATCTTGTGTTGTTATGTTTATCAAAAATCATCAAAATTCGACATTAAATTTTACTCCCCGACATGCCTCTGGGTAGGGGCGTTCTGCGAAAACCGAAAAATGGCATACAGAAACCCCGTTCAAAAATCCCCCAAAATTCGCGTTTTTTGGCCTCCCCGTGCACAATTAGGGGTTGGTGTAATATAGTGGGCCGCGCACATCCTCTCGAGTTAGAATTGCTAAAAGTAGGCCTCTTAGAGGCTTGTTTTATTGAATTAAGATTGAAATTGAGATATATTTATTTTAATATGTTTTCTTATTTAATTTTATTCGTAACTATTAGCATTATTATTTATAAACTAGCTTTGAACTATTAATTTGAATGTAATTATAATTTATGTGTTATATAGTTTTAAATCTATAATATTACTATGTTATTACTAGCATTGGATAGTTATGATACTGATGAGTAACGTTATAGATATGATATAGTGACAATTAGATACTAATATATATTGCCTTTTGTTTAATATTAGGCTTATATTACTCTAATACTATATAATTTAAATTTTACTTACATTGAACTTATTATCACACTGACTATTGAACTTATAATGTTACTAGTATTATTACATTTAATTATTCGCTAACACATAACTATCTATTATACTAGTGCTCTATACTTGTATGATCTATGTTAACTAAATTAAACTTAACTAGTGCGTTACTAGTGTATGATTAGGAAATAAAAT</ns2:sequence><ns2:name>KY698707.1_Leishmania_braziliensis_strain_MHOM/PE/89/LH754_clone_LH754_48_minicircle_kinetoplast,_complete_sequence</ns2:name></ns2:Sequence><ns2:Sequence dsseqid="sq592" id="sq592"><ns2:sequence>TAACTTTTGTAACGTTAGATGATAAACTTTTTAATTTTGTTATTTTTAATTTTATAAAATTCGTAAAAATGGGGGTCAAAATTTACTCCCCGACATGCCTCTGGGTAGGGGCGTTCTGCGAAAACCGAAAAATGGCATACAGAAACCCCGTTCAAAAAATGCCCGAAAATCGCTATTTTTGGCCTCCCCGTGCACAATTAGGGGTTGGTGTAATATAGTGGGCCGCGCATTCCGAGTTGAGCTAGCTTCGATAAAATGTGGCCTCTTAGAGGCTTAAAATTAATTTTCTAACTCTAAAACTGGATTATTGTTATTTTGATATTAATTTTGTTTTACTATTATAATTTAACTTGTATACTAGCTGTTACTGGTAATATACTAGCTCCGTTCTATTAATATATTATCTATGTGTACTGAATTAGTTCTATTGAATATAAAATTATTAGTAACACGCTATTACATGCGTATATAATGATAATACGAGTAAGATTGAGTATAATATGGCATAGAATATATTGCCTTTAATATGATATATGATGTATTACACTATATTACACTACTATACATTACATAATAGAACTATATACGTTACTACTCATAGCACTGATATCATTGATTATATATAAATAATTATGTATTATGTTACAAGAATAATATTAATTTAATAATGAATTTAATTTTCTATTTCTCTTTCCAATGCTGTGTCTAGATAGTTTCAATTATTTTAATAAATGTTAATT</ns2:sequence><ns2:name>KY698708.1_Leishmania_braziliensis_strain_MHOM/PE/89/LH754_clone_LH754_49_minicircle_kinetoplast,_complete_sequence</ns2:name></ns2:Sequence><ns2:Sequence dsseqid="sq594" id="sq594"><ns2:sequence>ATAATATAATTATATTTTAGTGTTACACAGTGTTATGAGTTTAGATAGTTTTTATAATTATTCAAAAAATAGCTCCAAAATCGTACTACCCGACATGCCTCTGGGTAGGGGCGTTCTGCGAAATCGCAAAAATGGCATACAGAAACCCCGTTCAAAAATTGACCAAAAATCGCATTTTTCGGCCTCCCCGTGCACAATTAGGGGTTGGTGTAATATAGTGGGCCGCGCACCCCGACTCGAGCTAGCATTGTGAAAAATAGGCCTCTAAGAGGCTTGTTTTATGAGTTTTAATTATTTCTCAATTTAATATTGTTATTTCAATTAATAAATTTTTATTTCACTCTGTTATGCTCATTATTAGCTTAGTTTATAGTTTAATATTTATTTGTAATGTGTAATTATATTTAATTAGTATTATTTAGTTCTTATTATAGAACAATATCGGAACTATTACATAACTAACCTATACTCTATTACATACTCTGTTAGACCATAATAACGCTAGAATATCATATTATAACTGCTTTGTAACATATATTGACTAGTAATATCTATAATTTAATAATATAGTAACAACGTTAGTAACACTATTATAATATTGAATTGAATTGAATTGTTATAAGATTTATTAACTCTACATAATAATTATTATTTTGTGTTACTTGAATTTTACTTGTGATAGTTGCATTACATTATTAATTAATTAAAATAATATTAGTGCTAATTGAACTTTAATTTAAACTAACATAA</ns2:sequence><ns2:name>KY698709.1_Leishmania_braziliensis_strain_MHOM/PE/89/LH754_clone_LH754_50_minicircle_kinetoplast,_complete_sequence</ns2:name></ns2:Sequence><ns2:Sequence dsseqid="sq596" id="sq596"><ns2:sequence>AAATAATTTTTATTTATTCGTGTGTTACGCGTTGTTACTCTGCATTAGAATTTATAAATTTGATAAAAACTAGCTCAAAATCGTACTCCCCGACATGCCTCTGGGTAGGGGCGTTCTGCGAAATCGCATTTTTGGCATACAGAAACCCCGTTCAAAAATTCACGAAAAATGCCATTTTTTGGCCTCCCCGTGCACAATTAGGGGTTGGTGTAATATAGTGGGCCGCGCACCCCGACTCGGGTTAGGATCATTAAAAAGTGGCCTCTAAGCACGTATGTTTTTAGATTTTAAAGTTTAGATGAGATAATTGCTTTAATATACATGAATAGAGCTGTGTTAGATAAATTATTTTATTTACTAATAGAATTAATATGTGTTTTGATTAGAAACTATATTTAATTAAATTTATTTTCTATGTTATTACTATTGTTAGGCTATCATTATATAATTTTAACTATCTATTAGCTCAATGTTAGTAATATGGTGTTACATCGATATATAGTAAAAATATCAGTTTTATATTAGTTATAACTAGTATTTTGGGGTAATATCATAGCTTATAATGCATTACTAATGATACTTGATAAATTTAATAAACTATACTTATAATTTTAATTCTAATATTACTTATCATGTTACTAATTATTATACTCTTATTAGTTCTTATATTAGCTAAAGTGGTTACTCTATATGCTGCTAGTTGTACTGATTACATTCAATTTATTAGTTTAATAATTTATAATAATACATA</ns2:sequence><ns2:name>KY698710.1_Leishmania_braziliensis_strain_MHOM/PE/89/LH754_clone_LH754_51_minicircle_kinetoplast,_complete_sequence</ns2:name></ns2:Sequence><ns2:Sequence dsseqid="sq598" id="sq598"><ns2:sequence>ATTAGAGGCTATTTATAAATTTAAATTATTTAATTATTGTGTTTCATATTTTAATAAATTTAGTAAAAATGGGGGTCAAATTTTACTCCCCGACATGCCTCTGGGTAGGGGCGTTCTGCGAAAACCGAAAAATGGCATACAGAAACCCCGTTCAAAAATTGCCCGAAAATCGTGTTTTTTGGCCTCCCCGTGCACAATTAGGGGTTGGTGTAATATAGTCGGACGCGCACCCCAGCTCAGGTTAGGATGCCTCATTATAGGCCTCTTAGAGGCTTAATTTTATAATTTTAGATTGGAATTAATATATTTATTTTTATAAACTAAAACTAGTCTTGTGCTCGCTTGCGATATTATATTTATAACTAGTTCTATAATATTATTCTATCTTGTATATTATAATTATAATTTAAATAGTTTCATTGTTAGCGTGTATTAGTATTGATATGATAATAATAATTTTGGTAATGATTGATTTTATACATTAGCGTTAAATTGGAGCATAATATAATATAATATCAATTGCAATTGCTCATATTTAGCTATAATACGTAATATTACTGGTTACTAAGCTATAGACAGGGTAATACTATAATTTAATAAATAGTTTGATATTATGTTATAAGATTTATAATACAACTTAATTAATATACTTTATCATTATTCTTTTCTCTATCTTTGTTATTCATAGTTGTTATTAGTAGATTTAAATATTACTCTGTATTATGTTCAATTAAGCATC</ns2:sequence><ns2:name>KY698711.1_Leishmania_braziliensis_strain_MHOM/PE/89/LH754_clone_LH754_52_minicircle_kinetoplast,_complete_sequence</ns2:name></ns2:Sequence><ns2:Sequence dsseqid="sq600" id="sq600"><ns2:sequence>AAATATTATTTTTATAAAATTATAAAATTAGTGTTAGAGTGCTATCATGTTTCGAAAAAATAATAAAATTCGCGACAAAATCGTACTCCCCGACATGCCTCTGGGTAGGGGCGTTCTGCGAAAACCGAAAAATGGCATACAGAAACCCCGTTCAAAAAATGGCCGAAAATCGCTATTTTTGGCCTCCCCGTGCACAATTAGGGGTTGGTGTAATATAGTGGGCCGCGCACTCTCGCTGAGGATAGGATCATTAAAATGTGGCCTCTTAGAGGCTTATTTTTGTCATTTCTAAATTATCTTGGAATATATATTTAATTTGAAGTAATATTTATGAATTTATTAATTATTTGATATATAAAGTTATTATGTGCATAGATAGTTAATTAATATTAGTATAGTTATTTTATACTAATGCTAGTTCCATATTACACTGTTCAATGCTAGTATATTATATGATTACACTAGTCTATACTATGGTTAGTAATATAGATGACTCATTACCACGAAATAGCAATTACAAGTTATATTGTAGCATATTATGAGCTTATTATTGATAATATTTTAAAACTATAACGTCGCTAATACATCTATATTTAAAACTAGTGTTATGATTTTATAATTAACATGTAATGAACAAGATAATATAATTTACTATTTACTTAGATCTATACATTTACTGATTATAGCTGTGATAGTTTTAATTTGATAATACTAGTTTTATTTACTAGTAACATTGATA</ns2:sequence><ns2:name>KY698712.1_Leishmania_braziliensis_strain_MHOM/PE/89/LH754_clone_LH754_53_minicircle_kinetoplast,_complete_sequence</ns2:name></ns2:Sequence><ns2:Sequence dsseqid="sq602" id="sq602"><ns2:sequence>TAGCTAGTAATGAGTTTGTTATGTTATCAGTGAGATAAATATTTTTAATAATTATAAATATCTATAAAATTGGGGCAAAATCGTACTACCCGACATGCCTCTGGGTAGGGGCGTTCTGCGAAAACCGAAAAATGGCATACAGAAACCCCGTTCAAAAATCCCCCAAAATTCACGTTTTTTGGCCTCCCCGTGCACAATTAGGGGTTGGTGTAATATAGTGGGCCGCGCACCCCGACTCGGGCTAGACACTCGAGAAACTGGCCTCTAATGCCGTATAATTTTAGATTTTAAACTTTAAATTAATAATATTGATTTTTAACTTATAAATTAATATGTGTTTGGCTTTATTAATGCTAAATTAGAATAAATGTTTTTAATTAAATTGATAAATAGTTTTATTGTGTTAATATGAGTTGAATTATATATTTTAATTTATTACTAACTTTGACTATCTATAATACTGCATCGCATAGTTACTATCTTTATACTATCATGTAGTAATGAGTCTAGCGTAACTAATATGTAATATATTCTGTAATGTAATTAGTATCAATATTATTAACTCTATTAACGCTATGATAGTATCTTATCGGAACAATGATTAGACTATATTATATTTATACATTAGTTTTATAATTGTATATAATTAATAACTTTAAATTATAATCTTATTACATCTTGCACTAGTCTATTCTAACTTTGATTTTAATTGTTAGATAATATTTTATAAATTTAATTGTAATACACGTTAA</ns2:sequence><ns2:name>KY698713.1_Leishmania_braziliensis_strain_MHOM/PE/89/LH754_clone_LH754_54_minicircle_kinetoplast,_complete_sequence</ns2:name></ns2:Sequence><ns2:Sequence dsseqid="sq604" id="sq604"><ns2:sequence>TCTTAGTTCTAATTATTTTTATTATGCTCGAATTTAAATTTTATAATTAGTGAATAATAACTCTAAAAATTCTAATAAAATCGTACTACCCGACATGCCTCTGGGTAGGGGCGTTCTGCGAAAATCGATTTTTGGCATACAGAAACCCCGTTCAAAAAATGCCCAATTTTCACGATTTTTGGCCTCCCCGTGCACAATTAGGGGTTGGTGTAATATAGTCGGCCGCGCACTCCCCGCTGGGTTAGGATGTCGAGAAACTGGCCTCTAAGGCCTTACATTTTTAATATTCTAACTATTTATCGCTATTATGATAATTTATTCACTATTACACTTTATTACTATGTTATATGTTCTCTATTGACTAGTTTATTGCTATACATATACTACTAATATCAGTACTATTACAGTACTATTATCTGTTCCGTTATTATACTATATTATCTACTATGTCTATCTATTATAACTCTAATCAATGTATATTATAGTCTATTAGCTCGATATTACTAAATATTCCCTTTTATAACTGCTTTTGACTAGTATTTTATTATAATTTTATTAAATAATAGGCTAATGATAAGATAACATTATTATACTAATATAGCACTGATAATGAAACTATAATTAGATTGATATAATAGTAATGTTATAATGATAGTGAATAGACATATAATATAAATAATATTTCTTGTTCTCTATATTTACTTGCTATCTAGTTACATTCATTTTAATTTAATATTAGCTTG</ns2:sequence><ns2:name>KY698714.1_Leishmania_braziliensis_strain_MHOM/PE/89/LH754_clone_LH754_55_minicircle_kinetoplast,_complete_sequence</ns2:name></ns2:Sequence><ns2:Sequence dsseqid="sq606" id="sq606"><ns2:sequence>CTAATCTTTGATAAATAATATTTTAAATTTTTATAATGCTGATAATTATTTTTTATAAAATTAATAAAATCGAGCAAAAATCGTACTCCCCGACATGCCTCTGGGTAGGGGCGTTCTGCGAAAACCGAAAAATGGCATACAGAAACCCCGTTCAAAAATCCTCGAAAAATCGCTATTTTTGGCCTCCCCGTGCACAATTAGGGGTTGGTGTAATATAGTCGGCCGCGCACCCCGGGCTGGGTTAGGATGTGTGAAATATGGCCTCTAAGGCCTTATGTTTTTATAATTCTAACTTTGAATGGGAATATTAACTTATAAACTTGAATAAACTAATAAATAGAATTAATATTATGATGTAATACGATGCTATTAATAATGTTATGATATATTTATTATTAGTTCTCTGATTACACTTTATATAATACTAGTTCCGTTATAGCTCTATATACTAGTGATAAACATTGTGCTATTAGTGTAGTAGTAATGAGTAAGATAATATTAGAGTACATATAGAATATAAGTTATATTACATATAGTAACCCTATGCTATATTACATCTATTATGACTATACTTACATTATTACTCACTACATACAATTATTATTTAATACATTTTAATTTTAATTTAATGATGTATTAGCTTATAATATTTAATCTAGAGTTTACATATTTTTATATTCTAATGTTATAGATAAAGTTTAGTTCTGATATATTACTATGTCATGTGCAGTTAACGTTA</ns2:sequence><ns2:name>KY698715.1_Leishmania_braziliensis_strain_MHOM/PE/89/LH754_clone_LH754_56_minicircle_kinetoplast,_complete_sequence</ns2:name></ns2:Sequence><ns2:Sequence dsseqid="sq608" id="sq608"><ns2:sequence>GTCTAAATTTGATTTAACAGTTTTATAATCTTTGTTATTATTTTGTTAAACTATAAAAATCATCAAAATTGGGCATTAAATTTTACTCCCCGACATGCCTCTGGGTAGGGGCGTTCTGCGAAATCGCATTTTTGGCATACAGAAACCCCGTTCAAAAATTCACGAAAAATGCCATTTTTTGGCCTCCCCGTGCACAATTAGGGGTTGGTGTAATATAGTGTGGGGTGCGCTCAGTTTTAGGCTAGCTCCTCGTAAAGTAGGCCTCTTAGAGGCTTGTTTTTAATAATTCTAACTTGAAACTAATTTTATTTGTTATATTGATATTTAATTTAAATTTATAACTAGTGATTAGCTTGTGTTAGTAGTGTTATTAGTTATTGATTATAATAAATATTATTTAATAAATATACTCAATACAGTTCTCGCTAGTTTATAATATGATAATGCTAACTATACTGGTGTAATATCTATACTATCACTATTATACTCTCATTATCGCTAATATCATATATAATATAACTTCTCCTTTATATTAGTAGTAGTATGTCTAGTATAATCATTGAACTATTTAATAATAACTATACATTACTAGCATTGTTAATAATGTTACACTGAGATAGAATTAATATTAGAGTTGATAATTATTATTTTATAAAATTAATTTATACATGTCTCTATACTTATGATTCGTGCTATTACGTGAACAATAAACTTTACTAAATTGTTATTCTAATGTATA</ns2:sequence><ns2:name>KY698716.1_Leishmania_braziliensis_strain_MHOM/PE/89/LH754_clone_LH754_57_minicircle_kinetoplast,_complete_sequence</ns2:name></ns2:Sequence><ns2:Sequence dsseqid="sq610" id="sq610"><ns2:sequence>AAATAAAATTATAAATTGTTTAGCATTAGAGTTTTATTATTGTGATTAAATTTATAAATTTCTAAAAATTAGAGCAAAAATCGTACTACCCGACATGCCTCTGGGTAGGGGCGTTCTGCGAAAACCGAAAAATGGCATACAGAAACCCCGTTCAAAAATTGCCCGAAAATCGCGTTTTTTGGCCTCCCCGTGCACAATTAGGGGTTGGTGTAATATAGTGGGCCGCGCACCCCGGCTTGAGCTAGGACAGTGGAAATATGGCCTCTAAGAGGCTTAATTTTAAAATTCTAACTTTACTTGAATAATAAATGAATAATATGATTTAAATTTAATTATTAGCTTAGATAGAACTAGTTTAGTTAATATAATGTTATCTAATCTGTACTGATAATAGTAATAATGTTAGTGCTATATCGTAATGATAATAGTTCATTATAATTCTATTCACTTGTATATAATAATTTACTCGCTATGATATCTTATACTATCTTATCATACTATAATAGTGCCACAATATAATATAAATAGCAGTTATATGGGTATTTTGAGTAATATATAGATTTTATATACTCTAATGATTACTTATAACATTATTAATAATGTATACTATTTATTAACTCTATAGATTAGCTCCATTATAGAACTAATAATAATACTATTGTATGTGCATTGAAATAATTTATATTAAACTCTTACTCAATAACTTTAATTATTAGTGCTATTAGATAAATATTATTAGTTTCTAAAAT</ns2:sequence><ns2:name>KY698717.1_Leishmania_braziliensis_strain_MHOM/PE/89/LH754_clone_LH754_58_minicircle_kinetoplast,_complete_sequence</ns2:name></ns2:Sequence><ns2:Sequence dsseqid="sq612" id="sq612"><ns2:sequence>ATATTTAATTTTGTTTCAACTTAGTTATGTGTTTGTTGCCTAAGGAGTCGACTCCTTACCCCGCAAAAATGGGGGCAAAATCGTACTACCCGACATGCCTCTGGGTAGGGGCGTTCTGCGAAAACCGAATTTTGGCATACAGAAACCCCGTTCAAAAATCCTCGGAAAATCGCTATTTTTGGCCTCCCCGTGCACAATTAGGGGTTGGTGTAATATAGTGGGCCGCGCTCCCCGGCTGGAGTTAGAAACTCTAAAACTAGGCCTCTTAGAGGCTTGATTTTATAATTTTACACGCTTGTCGTTATAATACTAATTCGTAACATAAATTTATCTTTACTTACGCGTTACTTGATAATATACTTGCATAGTTACATTTAATTATTATAATATATAAATTATTTTAATATTGTGTTATTATACTCAATTATATTTATTATTTTAGTCAGTATAGTTTATAATATAGTTCCGCTATCGTATACTATGTTATAGGTTAGATAATAGGCTAGAAGTTATATTACAATTGCTTTTATTCTAGTATTTTATAATATTACATCATACTATACGTGTCTTGCTCATAATAGTTTATTATTTTAAATAATTATTATTACGTTACTACGTGTTCTATGTTATTACTAATTTATATCTAATCTTATTACTGCTATGTTCTCGTATTATTACACTAGCTTGTTACTAGTATGATATAATGTTACATCACTTGATATAATTTATTTATTAGATATA</ns2:sequence><ns2:name>KY698718.1_Leishmania_braziliensis_strain_MHOM/PE/89/LH754_clone_LH754_59_minicircle_kinetoplast,_complete_sequence</ns2:name></ns2:Sequence><ns2:Sequence dsseqid="sq614" id="sq614"><ns2:sequence>TGTGAACATAATAATTTTTATAAATAAAATTTTAAATAAATAGTTTCAATTGTGTTACACCTGTGAAATTTGGGTTAAAATCGTACTCCCCGACATGCCTCTGGGTAGGGGCGTTCTGCGAAAATGGAAAAATGGCATACAGAAACCCCGTTCAAAAAATGCCCGAAAATCGCTATTTTTGGCCTCCCCGTGCACAATTAGGGGTTGGTGTAATATAGTGGGCCGCACACCCCGGCTGGAGTTAGGATGCTGCAAAAGTGGCCTCTAAGGCCTTATAAAATTTAATTTCACTCGTATTATGGTTGTTTTGCTTTAAATGAAATAATTAAATTGATAATTAACTAATAGTTCGCGATGATTAGCTATTATATTATAAATTATTACGTTACTAGTTTTATATCTAATTAAAATAATAAATTGTCGCTAACATTGGATATATAGTTAGTATGATTATAGTTTACATGATATTATCTATAATTAACTCTAATGCTGTAATACTATCAGTTCATATTAGTTACAACTTATATTGTACTAGATAATATGGTGTATTATTAACATTATTATAACTTTATTAAATTTATACTATACTTATTAATATACTTATACGATACTGATTATATTACTAATGTTAAGATGTGATAACTAGTTTTAATAATAATGTATAACTTTACTTGCACTCTACTCAATCATTATACGAGTTAATAAATAATTTTATCTTTGCGCTGTTAATAGTAATGCAT</ns2:sequence><ns2:name>KY698719.1_Leishmania_braziliensis_strain_MHOM/PE/89/LH754_clone_LH754_60_minicircle_kinetoplast,_complete_sequence</ns2:name></ns2:Sequence><ns2:Sequence dsseqid="sq616" id="sq616"><ns2:sequence>AAATAATTTATTTTAAAATAATTTTAGTTTTAGTTTTAATGAGTTTATAATATTCAAAAACTAGAAAAATGGGGGTAGAATTTTACTCCCCGACATGCCTCTGGGTAGGGGCGTTCTGCGAAAACCGAATTTTGGCATACAGAAACCCCGTTCAAAAATCCTCGAAAAATCGCTATTTTTGGCCTCCCCGTGCACAATTAGGGGTTGGTGTAATATAGTGGGCCGCGCACATTCTCCCGAGCTAGGATGACATAAAAGTGGCCTCTAAGAGGCTTAGTTTCGCGTGAATTAAATATTTTTAAACATTAATTATTTTATATCTTATTTGAACTAATTTTATCTCTACTTTTATATGCTAGACTAGTATTAATAAGTTTTAATAATTATTGCTAACATTAAATTATATTATTACTATATCTACTAGTTTTATATACGTAACGGATAGATAATTAATATTATATCGTCTATACACCATCTATTACACTATCATTGACTCATTACCCATAAATAGCAATTACAAGTTATATTGTAGTGTATTTGAGCTAATATATACGATAATATTATAATTTTATAACACTAGCATTTTATATAGAATTGATAACTACACTGATGATATAATTATTATATATTTGATTTTATATTTAACAATTTTACTATCTATTCGAATCTATACATTTATTGCTTATAGTTGTGCTGCTATTAGAGTAATACGTTAGCTAAATAATTTCGTAACAGTTAT</ns2:sequence><ns2:name>KY698720.1_Leishmania_braziliensis_strain_MHOM/PE/89/LH754_clone_LH754_61_minicircle_kinetoplast,_complete_sequence</ns2:name></ns2:Sequence><ns2:Sequence dsseqid="sq618" id="sq618"><ns2:sequence>CTAAACTATAAAATAAAATTAATTAACTTTTGCATTACTGTGTTATTGTGTTTCAAAAAATTATAATTTTAGAGCCAAAATCGTACTCCCCGACATGCCTCTGGGTAGGGGCGTTCTGCGAAATTCGAAAAATGGCATACAGAAACCCCGTTCAAAAAATGCCCGAAAATCGCTATTTTTGGCCTCCCCGTGCACAATTAGGGGTTGGTGTAATATAGTGGGCCGCGCACATTCTCTCGAGCTAGGATGCCTCATTATAGGCCTCTTAGAGGCTTCTTTTTTAATTTTTAAACTTTTTATTTTATAATTTAATTATTTAATGTGAAATTGAATTTAATTTTAATATTACTTTGTTGCTAACTGTTCTCGTTAATAATAATATATTAGTTCTATCTTAGCACTAGTTTATTACTACATTAGATACATATAATTGACTATACTTATTATCTATATACGTGATAGTATGGTTATGTATACGTGTGGCTATTAACTTTATATAATTAGCTCAATACTAGTTATAATATATTCTAATATGTAATATATGGGTAACATTAACGCTAGTATTACTATAGTTTATGATAGAGCTACATTTAATTAAACTATTGATATAAACTTTAACTATACTGTACTATATAGTTTTAATATTTAGTTAACTTATAATATTATTTATTTTCTTTTTCTTTGCTATACATTGATACGATTATGCGCTATCTATTTACTAAATTAAATATAATTATTATTTACTAACTACA</ns2:sequence><ns2:name>KY698721.1_Leishmania_braziliensis_strain_MHOM/PE/89/LH754_clone_LH754_62_minicircle_kinetoplast,_complete_sequence</ns2:name></ns2:Sequence><ns2:Sequence dsseqid="sq620" id="sq620"><ns2:sequence>TTACACTGCTAAATTTAAAATTAAAGTTAAACTAAATTAGTGTGTTATTCGCTATAAAATTATTAAAAATTGAGTTAAAAATTTACTCCCCGACATGCCTCTGGGTAGGGGCGTTCTGCGAAATCGCAAAAATGGCATACAGAAACCCCGTTCAAAAATACCCCAAAAATCGCGTTTTTCGGCCTCCCCGTGCACAATTAGGGGTTGGTGTAATATAGTGGGGCGCGCATCCCAGCTCAGGTTAGAACTCGATAAATGTGGCCTCTTAGAGGCTTATATTTTCATTTTTAAACTTAAATTGAGATATATTATTTTTAAATATAATTTTAACATTAGTTTCTATATTTGCGCTGGTTTATTACTTGCATTAGATAATTAATTTTAATTTTGTTGATTGCATTGTTATAATGTAGTTTGAATAGTTTATTATTTAATTAATAATTATATAACTATAATAGTTCCGCTTGCGATATTACTATACGTGATAGATTAGATAATGACTAGATACTAATATAACTTATATTGTAATATAACTGCTCCTATATTGACTCTATAATACTCTAATACATCGCTATAACATTGACTAATTAAATGATAAAATATATTTAATGATATTATAACTTTATGTATTACTATGTTAATTTAATTAATTCTTTTTTATAATTTTTATTTCTAACTTTACTCTTGCTTGGTAATGTAGCATTTAGATAAAAATAATTTAATAATAACTAGTTGTTACACTCA</ns2:sequence><ns2:name>KY698722.1_Leishmania_braziliensis_strain_MHOM/PE/89/LH754_clone_LH754_63_minicircle_kinetoplast,_complete_sequence</ns2:name></ns2:Sequence><ns2:Sequence dsseqid="sq622" id="sq622"><ns2:sequence>AGTAACAATTTAAGTTTACAGTTTTAATATGCATCACATTATAAATAATTTTATTAAAATTGAGAAAAATGGGGGTTAAATTTTACTCCCCGACATGCCTCTGGGTAGGGGCGTTCTGCGAAAACCGAAAAATGGCATACAGAAACCCCGTTCAAAAATTGACCAAAAATCGCGTTTTTCGGCCTCCCCGTGCACAATTAGGGGTTGGTGTAATATAGTGGGCCGCGCACCCCGGCTGGAGTTAGATTGATGAAAAAGTGGCCTCTAAGGCCTTATGTTTTTAATTTTGGAAGTTTTATTGTTATTTTCTAATTAATAATATTTAAATTTATTTTATTTGTTGCTAATTAGTTGTAATGTTTGATTTACTATTGCATTGCTCTGTTAATTATAAATAATATCGCTATATCTGTTCTATTACTAGCTTATCATATTACTATTATTTAATTTTAATAATAACTCTATGTATTACCGTTATAGTGTATGATGTGTGCTGAATCTATAAAATTATATGTTTTCCTTTAATATAAATAGCAGTTGTGGCACTATTTTATATGTTTTTATTAACTTTACTAATTTTAATAGAATCATAACTATACTTATATATAACTAATCAATGCGCTGATAATAGTGTTACATTGAATATACTAGATGATATAATTTAATATAATTTATAATTACACTTACCATAGTTTCTATATACATGCTTGTCTAATTAGTAATGATGTGCTCGCTAATAATAAATTAATGTT</ns2:sequence><ns2:name>KY698723.1_Leishmania_braziliensis_strain_MHOM/PE/89/LH754_clone_LH754_64_minicircle_kinetoplast,_complete_sequence</ns2:name></ns2:Sequence><ns2:Sequence dsseqid="sq624" id="sq624"><ns2:sequence>ATTAGATTTAGATAAATTTTAAAATTAGTTTGTTAATAGAATTATGATAATATTAAATTTCGTTAAAAATGGGGGTCAAATTTTACTCCCCGACATGCCTCTGGGTAGGGGCGTTCTGCGAAATTCGAAAAATGGCATACAGAAACCCCGTTCAAAAAATGCCCGAAAATCGCTATTTTTGGCCTCCCCGTGCACAATTAGGGGTTGGTGTAATATAGGCGGCGCGTCACACAGTTTTGGGCTAGCTCCTCGAAAAGTAGGCCTCTAAGAGGCTTGTTTTTATAATTTTAAATCTTTTTCTAATAAATAATTTTTTAATTTAAATTTAATATGAATTTGATGTTAATATGAATTAATAATTAGAAATAATTAGTTCTATATAGATAATAACTGTGTAATGCTATGTTAGACTATATTTTATTATTTAAGTTTATTATTTATTTTATAATTATACTTTTATTAAACTATATAGTCGCTAATGTTGTAGTATTATATGTGCTCTGAGATACGTAGAATAACTTGTAATATAATATATTCTATAATGAGTATATACTAGTTCATATAACGTTACATTATAGTAATGATGAGATAACAATAATAGTTTTAATTATAACTTTTTATATTTTATTATTATATGATAACTTTAATTATTTATATACGATTAATACTATGTCTAACACTAGATCATTACTATAATAAAGTTTAATTATAAAGCTAGTAATATGCTATTAGTAACGATAAAATATAATT</ns2:sequence><ns2:name>KY698724.1_Leishmania_braziliensis_strain_MHOM/PE/89/LH754_clone_LH754_65_minicircle_kinetoplast,_complete_sequence</ns2:name></ns2:Sequence><ns2:Sequence dsseqid="sq626" id="sq626"><ns2:sequence>TAAAATTAATTTAACACTGCTCTGTTATAAGTTTTATTTATCAGCAAATAATATTAATTTTTTATAAATTTCCCATAAAATCGTACTCCCCGACATGCCTCTGGGTAGGGGCGTTCTGCGAAAACCGAAAAATGGCATACAGAAACCCCGTTCAAAAATCCCCCAAAATTCGCGTTTTTTGGCCTCCCCGTGCACAATTAGGGGTTGGTGTAATATAGTGGGGCGCGCTCCCCGACTCGGGCTAGGATGGCATGAAAGTGGCCTCTAAGGCCTTATAAAATTGGAAATTAAAATTTATAACATATAATTATCTTTTAAATTGGTGTTATGGTGTTTTTAATTTATTAATTTATTTATAATTTAGTTTTGATTTTATTTTACTAGTATAATTTAGTTTTATTGATTTAGTAATTTAATATTGAACTAGATTAGAACATTGATAATAGTATATCATACAGTTTCGTTATCATATGCTAGTAATACTATAAGATACTGGTAATAGCTCAATATATAGAATAAGTTAGATATATGTTATTAGATAATACTATACTTACACATTAACTTTATAATAGCTTAACTTTATTATACACTAACGATACTATTATTATTTATAATATTGAATTAATATACTAGTTACTCTTAAATATAAATGTATTGACTTGCTTGATTACTAGCTATACACTGTTTTAATAATATTACTAAATTAGTTCTTACTTATAAACTTAATAATAATATTTATT</ns2:sequence><ns2:name>KY698725.1_Leishmania_braziliensis_strain_MHOM/PE/89/LH754_clone_LH754_66_minicircle_kinetoplast,_complete_sequence</ns2:name></ns2:Sequence><ns2:Sequence dsseqid="sq628" id="sq628"><ns2:sequence>AAAAATATAATTATCACTGTGTTAGTGTAGAGTTTAGTTTTAAATAATTTTTATAATTTTGTCTAAAAATCAGCTCCAAATTTTACTCCCCGACATGCCTCTGGGTAGGGGCGTTCTGCGAAATCGCAAAAATGGCATACAGAAACCCCGTTCAAAAATTCACGAAAAATGCCATTTTTTGGCCTCCCCGTGCACAATTAGGGGTTGGTGTAATATAGTGGGCCGCGCTCCCCGGCTGGAGTTAGAATTGTGGAAAAGTGGCCTCTAAGGCCTTACATTTTTAATTTTGAAACTAAACTGCACTATTACGCTTATTATGTTGATATTATATTTAATTTTTAATAGTAATATTGATTTTATTTATCGCTGTTCCATTACTAGTATTGAAATAGTTTTGTTATATAATATTTTAATTAAATCATAAATATACTGTTAATAAATGTTATTGTTATTATTGTTATCTCATACTCGTGCTGTCTTACTACTATACATTATGCTCCCTCTCGTAACTAATATTAATATTAATTAGTAATATGGTATTATATAATATTGTATAACTATAACGCTAATGATACAGTTTATAATTTTAAACTATACTATACTGATAGTTGCTATTATGGTGCATATTATTTTACTAATTATATTTATTTTAATTTTATATTTAAATTCACAATTAACAAGCTCTAGACTAGTAACGTTACGGTGTATTACTATGAATTAAATTGTTATAACCATAAAT</ns2:sequence><ns2:name>KY698726.1_Leishmania_braziliensis_strain_MHOM/PE/89/LH754_clone_LH754_67_minicircle_kinetoplast,_complete_sequence</ns2:name></ns2:Sequence><ns2:Sequence dsseqid="sq630" id="sq630"><ns2:sequence>GTCTAATGCTGCATTACTAGTGTTACGTGAGAGAATAAATATTTATAATTTGATAAAAGTTTAGAAAAATATCGATAAAATTTTACTCCCCGACATGCCTCTGGGTAGGGGCGTTCTGCGAAATCGCAAAAATGGCATACAGAAACCCCGTTCAAAAATACCCCAAAAATCGCGTTTTTCGGCCTCCCCGTGCACAATTAGGGGTTGGTGTAATATAGTGGGCCGCGCACTCCATCTTGAGCTAGCATTGAGAAAAACAAGCCTCTAGACCCGTATAAAATTGAATTCTAAATTTAGATTGAATATTATTTATTTTTTAATTATAATTTAAGCTTAGATTAGAATTGTTATGCGCATAATGAGATAAATGATTTAGTTTAAAATAGAATTATATTAATTTTAATAATGTTAATTTACTATTCTATATCAATGCACTGTTATATTATATTCACTATCGATATCTATTCATCACTCGTATTATAATAGTAACATTGGGGTAATGACTATCCCGTAACTAATATGTAATATATGTTATGTTATGTTTAGTAATAGGTTAGAGTTAATAATACGATAATGATACTATTATAGATACTATAGTTTGAATAAGCATAGAGTTAATGTTATTGATTTAATAGAACACGATATAATTTATTAGTTACACTTTTATTACACTCTTACGTTACTAGTTATTTATATTTAATGTTACTATTAGCTAAATAATTTTACTAGTTTTAATATAATAATTAACTAT</ns2:sequence><ns2:name>KY698727.1_Leishmania_braziliensis_strain_MHOM/PE/89/LH754_clone_LH754_68_minicircle_kinetoplast,_complete_sequence</ns2:name></ns2:Sequence><ns2:Sequence dsseqid="sq632" id="sq632"><ns2:sequence>ATAATAATATAAATAATTCTAATCATTACGTGTTAAATATTTTTAATTTTATGAATTTATCTTCAAAAATAGGGTCCGAAATTTACTCCCCGACATGCCTCTGGGTAGGGGCGTTCTGCGAAATCGCAAAAATGGCATACAGAAACCCCGTTCAAAAATCCCCCAAAATTCGCGTTTTTTGGCCTCCCCGTGCACAATTAGGGGTTGGTGTAATATAGTGGGCCGCGCACTCTGGTTTGAGCTAGCTCTTATAAAAATAGGCCTCTTAGAGGCTTGTTTTATCATCGCTGACATGAAACAACATAAAATTAATTATTTAGCTTGAATTGATATAGAATTATTAATAGTTTAGTTATAAATTATATTTTGTTAACTGTTTTAATATTATGCTGCACCGATTAGTTCTCTATTTATAAATTTTAATTAGTAATGTTTATGTATTGTTTATTAACTATGATAGATTCATAATGTTATCTAATAGTGTTCTCTGTGTTACATAGTATAATACTAGCAATTACAATATATTCTAATATATGTTACGCTCATTACTATACTATTACATTGACTATCTATAAACTTTAGACTAGTGTTAATAATAGTGTTATTGTAGTGATATAGATTATTTAACTTTTATAATATAATATAATTTTTATTTTACTAGATTTTATTTACTATATGTTTTATCTAAGTTTGAACTATATTAGCGCTAATCAGTGTTACTATGTGTTCTAATCAATATTAAATTTATAA</ns2:sequence><ns2:name>KY698728.1_Leishmania_braziliensis_strain_MHOM/PE/89/LH754_clone_LH754_69_minicircle_kinetoplast,_complete_sequence</ns2:name></ns2:Sequence><ns2:Sequence dsseqid="sq634" id="sq634"><ns2:sequence>TTAGTTATGCTATAGTTTTATTATGTGATAAATGTTTTTCAAAATAATATTTATAAATTTCAGCAAAAATGGGGTCCGAATTTTACTCCCCGACATGCCTCTGGGTAGGGGCGTTCTGCGAAAACCGAAAAATGGCATACAGAAACCCCGTTCAAAAATCCTCGAAAAATCGCTATTTTTGGCCTCCCCGTGCACAATTAGGGGTTGGTGTAATATAGTCGGCCGCGCATCCCAGCTCAGGTTAGAATGCCTCATTATAGGCCTCTTAGAGGCTTGTTTTTCTAATTTTGAATTAAAATGGAGCTGTTTGTGAATTTAATATGATGTCACGAATATAAACTTTGTTTGGAACATATATTTATAATTTAATGTTAATAATTAATAATATTGTTACATATAAATATAATCTTATCATTACTCGCTCTATATAGTTCCATTGACGTAACATTATTAGTTTTATTGTAGTATCTTATAATAGTGCATTACGTTGTATATCATCGAAAATATGCTCTAACTGCTTTGTAATTGCTTTTATAATGTCATTTTTAATAATACTAATGATATAATTATAATTTTGATAACTATTAATGTTACTGATGTTATTACTAATCTGTTACGTATACATTACTAATATAGTGTGATACTAGTTCAATTATAAATATATTTTTTATTCTAACTATATTAACTTTTATGTGGATACTAATACATTACTCATTATAAATATTTAATTAGCTATGATTCGTAACAAT</ns2:sequence><ns2:name>KY698729.1_Leishmania_braziliensis_strain_MHOM/PE/89/LH754_clone_LH754_70_minicircle_kinetoplast,_complete_sequence</ns2:name></ns2:Sequence><ns2:Sequence dsseqid="sq636" id="sq636"><ns2:sequence>AAATTAAATTTAAATTATTGTCTAACATTAACGCTATTACGTCATTATAAATTTTAAAAATTAATAAAATTCGTCAAAATTCGTACTCCCCGACATGCCTCTGGGTAGGGGCGTTCTGCGAAATTCGATTTTTGGCATACAGAAACCCCGTTCAAAAATAGGCCATTTTTCGCGTTTTTTGGCCTCCCCGTGCACAATTAGGGGTTGGTGTAATATAGTGGGCCGCGCTCCCCGGCTGGAGTTAGAATGCCATGAAATAGGCCTCTAAGAGGCTTGAATTTATGAAATTAAAATTATTTTGCTTTATAACATTTAAAGTTGATTTATTATTTAATTTTATTTTGTTATCTACTATATTGACTTGTGTTATACTAGTTTAGTTCTGTAATACACTAGTTATGGTGATAGTATTAGTGATAGTGTGGTAATATATAGTTTAAATATAATTATACTCTATTCACTATGACAGTACTATTATGTCGATGTTAATACCTAAACTAGCTCCATAACTGCTTTGTAACTAATATATAATATGAATTTTACTAGTATTATACATTATAGACTATCTTGAATATAAACTTAGTGATACTAGTAATGAATATAATAATTATTGAATGTTACATTGAAGTTAATGATTACTCTAATTATAAAATAATACTATTACTTGATTATATCTCATACATAGCTGTTAGTATACTATTACGTTACTAATGTAGCACTAATGAGAACATAATTAGTAA</ns2:sequence><ns2:name>KY698730.1_Leishmania_braziliensis_strain_MHOM/PE/89/LH754_clone_LH754_71_minicircle_kinetoplast,_complete_sequence</ns2:name></ns2:Sequence><ns2:Sequence dsseqid="sq638" id="sq638"><ns2:sequence>CTAAATTAAATTTTATTATTTTGTTTTGCTATATTATTGGGTAAGGAGTCGAGTCATTACCTGTGAAAAAACGATTAAAATCGTACTACCCGACATGCCTCTGGGTAGGGGCGTTCTGCGAAAACCGAAAAATGGCATACAGAAACCCCGTTCAAAAATCCCCCAAAATTCGCGTTTTTTGGCCTCCCCGTGCACAATTAGGGGTTGGTGTAATATAGTGGGCCGCGCTCCCCGGCTCGAGTTAGAAACTTGAAAAAGTGGCCTCTAAGAGGCTTAGTTTGCGTGTTTTAATATTATTTTCGAATAAACTATTTTTAAACTTAATTTAAACTTATCTCTGTGCTAGTATGGTGTAGATAATATTATATTGATAATTAAACTTAGTTGTTCTTATATAAATTTAATACTAGTTCTGTTTATATAGTTATGATTAGTTTATGTATACGATAATGTTAGTATTCAATACATTACTATCTTATTATGGGTTAGATAGACTCATTACCCGCAATACTAGAATAAACTAATATATATGTTATGTTATACTAGAATATCACGTATTATACTAACATTATAATAGCTATAGTTAGAGTATATAGTTGTATTACATTAGTTTATTATAATAATTATATTTTTATATTTCTTTAACTACTCTCGTTACTATTTGTGATAATCATTTATTAGATTTATTAATTAACTATAAATTATTTTATTAATACGTAAATAATATTTTTATTTGATACTACTCACTTAG</ns2:sequence><ns2:name>KY698731.1_Leishmania_braziliensis_strain_MHOM/PE/89/LH754_clone_LH754_72_minicircle_kinetoplast,_complete_sequence</ns2:name></ns2:Sequence><ns2:Sequence dsseqid="sq640" id="sq640"><ns2:sequence>TAAAATAATTTTATTAGTAGTAATGAGTCAGTGTGTTACTCGCGATAAACTTTATAAAATTGGTAAAAATGGGGGTCAAATTTTACTCCCCGACATGCCTCTGGGTAGGGGCGTTCTGCGAAAACCGAAAAATGGCATACAGAAACCCCGTTCAAAAATTGCCCGAAAATCGTGTTTTTTGGCCTCCCCGTGCACAATTAGGGGTTGGTGTAATATAGTGGGCCGCGCACTCCGGCTAGAGTTAGAATCGCATGAAAGTGGCCTCTAAGGCCTTATAATTTTGATTTTCTAACTTTAGATGAATAATTATTGATATTTAGAGAAAATAAAATATAATTAACTTATTTATGCGCTAATCGTTGCTAATTTATTTATTATTATTAAACTTTTAATGTTACTAGCATGTTACGTTGTATTATAATTTAATATATTACTAGTTCCATACTTTATCTTAATACTAGCTCTGTTATACGATAATGGTGCAGCTTATAGTTAGTAACATGAGTAGTTAGATATTAATTGTAATATATATTGTATATGTAACATTGAGTAATACTATATTAGCATTATGGTTATAGATAATGTAGCTCCATATTATAACTTTATATAGTTCTATTACGAGATAATAATTATAGTTTTATGTGTATAATATAATAATAATTTTATAATGTTCTTATCTATACTTACATTTCGCTATGTGTTCGCTAACATTGATTTATATTATGTGATATTACTGTTTGATGTACTATTA</ns2:sequence><ns2:name>KY698732.1_Leishmania_braziliensis_strain_MHOM/PE/89/LH754_clone_LH754_73_minicircle_kinetoplast,_complete_sequence</ns2:name></ns2:Sequence><ns2:Sequence dsseqid="sq642" id="sq642"><ns2:sequence>TAGTTTAAATAATAATTTTTAATTAGTGTGGAAATATATTTTATTAATAACGTGGTTACAGCTCAAAAATTAGCTCAAAATCGTACTACCCGACATGCCTCTGGGTAGGGGCGTTCTGCGAAATCGCAAAAATGGCATACAGAAACCCCGTTCAAAAATACCCCAAAAATCGCGTTTTTCGGCCTCCCCGTGCACAATTAGGGGTTGGTGTAATATAGTGGGCCGCGCACATTCTCCCGAGCTAGGATCATAAAAATAAGGCCTCTTAGAGGCTTGTTTCTCGCGTGTTACATGTTTTTCTAATATTTATTTTTCTAACTTAAATTTATCTTTTAAATTATTATATTTATTAGTTTATTAATAAGTTTATAATTGAATGGTAATAGTTTCTAATTTATAATTATATTATTTATCTTATTGTTATACTCATATAGCTTATCACGATACTATTACATACTAATATAGTCTATCTATGTTCTGATAATATAGTAATGAATAGTGTCTAGATAGTAATATATAACATGTTTAATATATAATATATCGCTAATTTTAATAATACCAATTATAATATTTTATGATACTATACGAGATAAACTATTTTAATATATTTGATAATAATAAATATTATTTCGCTAAACTTTACTTATATTATTAATATTATGAATACAATAAATTTATTTTTATATATATTCTTTACATTGCGCTAATCTAGTTAATAGTGATACATGCGTTGATTATAAATATAATGT</ns2:sequence><ns2:name>KY698733.1_Leishmania_braziliensis_strain_MHOM/PE/89/LH754_clone_LH754_74_minicircle_kinetoplast,_complete_sequence</ns2:name></ns2:Sequence><ns2:Sequence dsseqid="sq644" id="sq644"><ns2:sequence>ATTTACAAATAATATTTTATAAGTTTGTTAATGTGTTCCCTAAGGAGTCGACTCCTTACCCCGCAAAAATGGGGGCAAAATCGTACTACCCGACATGCCTCTGGGTAGGGGCGTTCTGCGAAATCGCATTTTTGGCATACAGAAACCCCGTTCAAAAATTCACGAAAAATGCCATTTTTTGGCCTCCCCGTGCACAATTAGGGGTTGGTGTAATATAGTGGGCCGCGCACATCCGGCAGAGCTAGAACTCGTGAAACTAGGCCTCTTAGAGGCTTGATTTTTGAATTTTAAATATTTCTAACATGAATTAATAAATTTAAATAAAATATGTTCTAATTAGTGCTGATTTAGTTAATATATAGTTATGATAATTAATTTAATTGATATAATAATATAATTAGATTTAAATGTTACTAGTTTGATTAGAATATAGATTTTATATAATATTATTAACTATGTTAGCTCCATTGTTATACTCTATGTCTATAATATCGCTAATACTAGTACAATATATATTCCCTTTGCTTTGTTATATGGTAGTAATAGTGTTATATCTATATGAGTGCAATACAATTATAAATTTTAATTAACTATTGATAAAGTTTAATATTACATTGTTATAATAGCATTACTATACTTTAACTATAAATTCTTTTTCTTGTGATATTACTAAACTAGATGATATAATATTATGCTAACGTGTGTTAATAGCTAGCACAATTATTTAATTAATTATAGTTTT</ns2:sequence><ns2:name>KY698734.1_Leishmania_braziliensis_strain_MHOM/PE/89/LH754_clone_LH754_75_minicircle_kinetoplast,_complete_sequence</ns2:name></ns2:Sequence><ns2:Sequence dsseqid="sq646" id="sq646"><ns2:sequence>AGTCAATATTATATTTTAAATTATAATTTTATAAATATTTTTAATTCAAGTTTTATTATGTCTTGAAAATAGCGATAAAATCGTACTACCCGACATGCCTCTGGGTAGGGGCGTTCTGCGAAAACCGAAAAATGGCATACAGAAACCCCGTTCAAAAATCCCCCAAAATTCGCGTTTTTTGGCCTCCCCGTGCACAATTAGGGGTTGGTGTAATATAGTGGGCCGCGCACTCCAGCTCGAGCTAGGATCTATAATTTTAGGCCTCTTAGAGGCTTGTTTTTATAAAATTAAACTTAGAATGGAGAATTATTATTTAGATGGAATAATTGAACTTATATTTTTTATTTTTAATATTATTTGCTCATTATTACGTTGTTATGGCTATCAATAATATAGTTTTTATTTAGTATTTAATTAGTAATAGTTTTAGTATAATGATTGTCACGTATATAGTAGTAATGATGATAGTATCGATATGGTAATGGTATAATGCTAGATAATACTCGTAACTAGAATATATATTATATTATATTACTATGTAGACACTATATCTATACTGTATTATAACTATGCACACTATACCATACTATATCAGTACTATGATAGTAATAATTTTATTTAATGTAATAGTTCAATTTAATAATATAATATTTAATCTAGAACTTATATACTTTTGTATTTTAACTAATATAGTTACTAATCTATTACTAATGTATTACTAACGTTGTATGCTATTAGACT</ns2:sequence><ns2:name>KY698735.1_Leishmania_braziliensis_strain_MHOM/PE/89/LH754_clone_LH754_76_minicircle_kinetoplast,_complete_sequence</ns2:name></ns2:Sequence><ns2:Sequence dsseqid="sq648" id="sq648"><ns2:sequence>AAATAGTTCTAAATAAAATTTAATATGTGGTGTCTTACATGGTTACATTAGATCAAAAATTATTAAAAATGGGGGTAGAATTTTACTCCCCGACATGCCTCTGGGTAGGGGCGTTCTGCGAAAACCGAAAAATGGCATACAGAAACCCCGTTCAAAAAATGCCCGAAAATCGCTATTTTTGGCCTCCCCGTGCACAATTAGGGGTTGGTGTAATATAGTGGGCCGCGCATCCCGAGTTGAGCTAGGTTCGATAAAATAAGGCCTCTTAGAGGCTTAAAATTGATAAACTAAAGTTTACATAGAGATTAACTAATTGAATTACTATTTTATATTTAACATTAATAAATATTATTTGTTCTCGCGTTGCATCACTAGTTAGTAACATTGATTAGTATTGAATAGTATGTGTTAGTAATAATTGTATGTAATATTATTTAATTTTATAATTATTGTTTATATAGTAGCCGATAGTATACATGTATAGTGTATTAGCCTCGTATTAGCTCATAACTAGAATATAATATATATTTAGATGTAATATTGAGTAACATAATGATAATAATACTCTTATACTTATAATGCTATCAATGTTATTAATTTATAATAGTTTAATTTTATATATTTAATAGTTTTAATTGTGCTATACTTTTACTAACATAGAATTAAATATATTTATCTAACTAGCACTATTACACGTTCATGTTTTGATTATAACATTGAGAATAATAACGTAATAATATA</ns2:sequence><ns2:name>KY698736.1_Leishmania_braziliensis_strain_MHOM/PE/89/LH754_clone_LH754_77_minicircle_kinetoplast,_complete_sequence</ns2:name></ns2:Sequence><ns2:Sequence dsseqid="sq650" id="sq650"><ns2:sequence>AAATAAACTTAAATAAAAATTTAAATGACTGTGATACGTGTGTTTAGAGTTTAATAAAATATTATAAAATTCGACAAAAATCGTACTCCCCGACATGCCTCTGGGTAGGGGCGTTCTGCGAAAACCGAAAAATGGCATACAGAAACCCCGTTCAAAAAATGCCCGAAAATCGCTATTTTTGGCCTCCCCGTGCACAATTAGGGGTTGGTGTAATATAGTGGGCCGCGCACCCCGACTCGGGTTAGGTTGTCGTGAAACTGGCCTCTAAGGCCTTACATTTTTAATTTTTAATCTTTTTCTAGTTTTATTTTAATTTTTAGTTTTGATTTAATATTAAATTTAATAATTTTATTTATGCTAGCTTTGATTTAGTATTCTAATTTGTAATGCATTGATATAATTAATTTAATTACACTGATATGATAATATTTAATGTATTACTAATTTATTGATGCTAGAGTATAATATTATCGTTATCGAGTGTGGTAATGAGTGCATAATAGAATAAGCATAGAATAAGTTATGTTTAATATTGTAACACTATAATATACATTACTATCATTACGCTAACTATACTCTACACTTTACTCTATGTTAGTTCAATAATAATTTTATAATTAGTTTGTATAGTATAAATTGATGTTCTATTATTTATAGTTTATAATTTATCTTATTTATATCGCACTGCATTAGATAATAAAATAGTTTTATAATTAGTGTCTTACTAGTAATAACTTTAA</ns2:sequence><ns2:name>KY698737.1_Leishmania_braziliensis_strain_MHOM/PE/89/LH754_clone_LH754_78_minicircle_kinetoplast,_complete_sequence</ns2:name></ns2:Sequence><ns2:Sequence dsseqid="sq652" id="sq652"><ns2:sequence>ACTTTATAATATTTTAAATTTGTGTTTTACAGTGTTACTGCGTTAATAGATTTATAAAATTCGCAAAAATGGGGGATAAATTTTACTCCCCGACATGCCTCTGGGTAGGGGCGTTCTGCGAAAACCGAAAAATGGCATACAGAAACCCCGTTCAAAAAATGCCCGAAAATCGCTATTTTTGGCCTCCCCGTGCACAATTAGGGGTTGGTGTAATATAGTGTGGGGTGCGCTCAGTTTTAGGCTAGCTCATCGAAAAGTAGGCCTCTCAGAGGCTTAAAATATTGAATTCTAATTTTATTATTTAATATTTAAATATAATTTATTATTTACTAATTTTATTCACTAATATAGTTCTGGTTTAGCATATGATTAGTTAATATTAGTATAGCGTTGTAATAATATGGTAATAGAATTTATATTTATTATGTTTTAATAATTAGTATTACACTCGTTCATTACATTGTATAATTATGTCGGTAGTTATCATAACATGGAGTAACATTATAGCTCCAATATAGAATATAATTGCTTTTGTAGTAATATCAGCGTAATACTATACTATTTTGATAAAGTTTATAATTTTATTTTAATTAAACTATCATTACACTATTATGAGCTAATAACGTTACGTATAAATTTAATAATAGCTCCGCACTAGTAAAATATTAATAATACTAATCTATGCTATACTTATTGATGTGAGTAGATATTAACTTTGTCTTGTATATAAATTTATTTAATTCGTGCAC</ns2:sequence><ns2:name>KY698738.1_Leishmania_braziliensis_strain_MHOM/PE/89/LH754_clone_LH754_79_minicircle_kinetoplast,_complete_sequence</ns2:name></ns2:Sequence><ns2:Sequence dsseqid="sq654" id="sq654"><ns2:sequence>ATTTTTATAATGACATTGTGATGTTACTAGTGTGTTACTGTGATTATAATTTTATAAAATCTGTAAAATTTAGCATAAAATCGTACTCCCCGACATGCCTCTGGGTAGGGGCGTTCTGCGAAAACCGAAAAATGGCATACAGAAACCCCGTTCAAAAATAGCCCGAAAATCGCGTTTTTTGGCCTCCCCGTGCACAATTAGGGGTTGGTGTAATATAGTGGGCCGCGCACATCGACTCGAGTTAGATTGCCATGAAATAGGCCTCTTAGAGGCTTAAATTTTATTTTCTAAACTGTTCTGCTTTAATATTGATTTTATTTTATAAATTAGCTTTATATTTTAAATTATTTTATTTTTAATATAGCTTTGGATAAGTTTAATGTTATTAATAGATTTGAATTAATTAATTTTAATAAACTATATAATTATTAATAATATTACTATGTTATAATCATTACGATACTATCTCTATTCAATGTTACCAGCTCCTATTATTACTAAATTAGCACAGAATAACTTAATATTAACTTATATTGTAGATAATATACTAACTTTATAGATAATATGGTAATGATAGAGAACACTATGGTATTACTATAATGAACTATATTTATTTATAATTTTATTACATACTAGACTTAGATATAATTATACATTTATATTAATTTTACTTTCTTACTTATGCTATAGATGATAAAACTATATTTACTCATTAGAGATACTATTTTGTTACAATAATAAATTT</ns2:sequence><ns2:name>KY698739.1_Leishmania_braziliensis_strain_MHOM/PE/89/LH754_clone_LH754_80_minicircle_kinetoplast,_complete_sequence</ns2:name></ns2:Sequence><ns2:Sequence dsseqid="sq656" id="sq656"><ns2:sequence>AATTTAAATTAAATAGTTTTATGCGTGACAGATAATTTTTATATTTTAGTTTTTATAATTTCGTAAAATTCGAGTCAAAATCGTACTCCCCGACATGCCTCTGGGTAGGGGCGTTCTGCGAAATCGCATTTTTGGCATACAGAAACCCCGTTCAAAAATTGACCAAAAATCGCATTTTTCGGCCTCCCCGTGCACAATTAGGGGTTGGTGTAATATAGTGGGCCGCGCACTCCGGCTAGAGTTAGAATGCCATGAAATAGGCCTCTAAGAGGCTTGTTTTTTAAAATTTAAACTTGAATTGACATAATTGGAATTAATATTGATTTATAATTAGAATTTATTTAATATATTTTATTTGTTCTAATTTGTAACTATTATTTGAGCTTATATAGTTCTATGATTAGTAATGTTATTAGTTTTTAATTTAGTTATTATGATTATTACAAATTAACTATAACATTAGCTTTAACTGTTCTATACTGTAATGGGTAGACTCCTTACCCAAAATAGTAATATATAACTAGTTGTAACTTGTATTTTGAGCTATTATTATGATAATTATAGTGTATTACGTGGTTAGAGCTAATAGTTACTCTTAGTTATAATGTTATAGTTAAGTTAGTAATAGATTTAGATTTAATTAATATTTTATTTTATTTTATATATTACTTGCCATGAATTTAACTATTATAGCTAAACATTATCTAATAGAGTTGTTATATGTGTGATAGATAGTTTATAATAATATA</ns2:sequence><ns2:name>KY698740.1_Leishmania_braziliensis_strain_MHOM/PE/89/LH754_clone_LH754_81_minicircle_kinetoplast,_complete_sequence</ns2:name></ns2:Sequence><ns2:Sequence dsseqid="sq658" id="sq658"><ns2:sequence>ATGCTAGAGTTAGAAATATAGTTAGAATTAAATTTTAAATTAATGATGTTCACTATAAAATCATAAAATTCGCGACAAAATCGTACTCCCCGACATGCCTCTGGGTAGGGGCGTTCTGCGAAAATCGATTTTTGGCATACAGAAACCCCGTTCAAAAAATGCCCAATTTTCACGATTTTTGGCCTCCCCGTGCACAATTAGGGGTTGGTGTAATATAGTGGGCCGCGCATCCCGGCTAGAGTTAGAATTGATAAAAAGTGGCCTCTTAGAGGCTTATAAATTTAGAATTAATATATTTTTAGAATAATTTATTTTTAATTATAATTTTGCTTTAGATTAGCTCTAATGTTAGATAATGATTGTTATAATTATATGTGATATTTAATTTTATTAGTTTAGTTATTTTAATAATTATCATTACTATGTTGTTGCCGATAGTGTTCTATTATGTTACTTGTATAGTTATACTATGTAGTGCATGATTAGACTATAATGAGTATCACTAGACTAGATATGTAACTTATTCTATATATAACTTGTTAGTATGTAGTAATAATACGTAACATTATAGTTCAATAATAGCTATACATTTTATAATAATTATATACTATTTACTGTTCACTTATATATAAACTAGTTTTGATAAAATTAATTGACTAGTGATAATGATATTATAATGATTAGTATGATTTAGTAATACATAATAAATATATTTTTATTAATAACATTTATTTATTCACTACACTGTT</ns2:sequence><ns2:name>KY698741.1_Leishmania_braziliensis_strain_MHOM/PE/89/LH754_clone_LH754_82_minicircle_kinetoplast,_complete_sequence</ns2:name></ns2:Sequence><ns2:Sequence dsseqid="sq660" id="sq660"><ns2:sequence>ATATGAACTAGATTTAGTTTCTAATTTTATAAATAATTAATTTATTAGATTCTATAATTTCATCAAAAATAGCCTTAAAATTTTACTCCCCGACATGCCTCTGGGTAGGGGCGTTCTGCGAAATCGCAAAAATGGCATACAGAAACCCCGTTCAAAAATCCCCCAAAATTCGCGTTTTTTGGCCTCCCCGTGCACAATTAGGGGTTGGTGTAATATAGTGGGCCGCGCACTCCCCGCTGGGTTAGGATGTGTGAAATATGGCCTCTAAGGCCTTATGTTTTATGAATTCTAGACTAAATTGACTATTATGTGATAAAACAATTATTATTTTATATTATTGCTAAATGTTTCTAATTAATTACACGCTAGTTTAGATTAGATAATAATTTTGTTTAAATATATTAATTATGTCTACTCTATTATCTTATGTTACACTTTCATTGATATTATCTATTATTTTAATAATTATATACTCTAATAGCGCTGTGTTATGGTTATCTCAAAAATAGCTAAAATATTCCCTTTTCTAGTTATATTATTGCATATTTTATATCAATTTATAGCTTTTTAATAGTAACACTTAGATAATATAATTATTGATGATATAGCTAATGAGTACATATAAAATTATAAATACTATTACTATTATGATACTCTTATTAGACTGTCATATATACTTATACTATCTTCTATCTCTTGTAAACTTTTATTGTTTGTAATTATCTAGTAATATTAAATTGTTATTATATATGTCGCGT</ns2:sequence><ns2:name>KY698742.1_Leishmania_braziliensis_strain_MHOM/PE/89/LH754_clone_LH754_83_minicircle_kinetoplast,_complete_sequence</ns2:name></ns2:Sequence><ns2:Sequence dsseqid="sq662" id="sq662"><ns2:sequence>CAATAGATAAAATAAAAATTAGAAATTAAATAATAACAATTTTAGATTATTGTCTTATAACGTTAAAAATCTGCTAAAAATCGTACTACCCGACATGCCTCTGGGTAGGGGCGTTCTGCGAAATTCGAATTTTGGCATACAGAAACCCCGTTCAAAAATTGGCCATTTTTCGCGTTTTTTGGCCTCCCCGTGCACAATTAGGGGTTGGTGTAATATAGTGGGCCGCGCACCCCGGCTAGAGTTAGAAACTATAAAATGTGGCCTCTTAGAGGCTTAATTTTTAATTTTTAATATTTTTAAATTAAATTTAGATTTTAAGTTATTATATTGCTTGTTAACATTAATTTTATTTATATTTTTAATTTATAGTTCTAGTTTGAATATATTATTTGTTATATTAGTGATAGACTAGTTTTAATGTTAGATTGATTATAATTATACGTTAACTATCTCATTACTATACATCGCTGTTCTATACGTTACTATGATGTGTTCTGATGGTTACATAACAAGTACAACTTATATTAGATATATTCTATAGTATATTATTAGCTCATCTTAGACTATACAACTATGATACTATTATAGTTACTAACATTGGATATAATTATAGTTAATAAATAAAATTAATATAGTAACGTAGCTGTTCATATACAATTAACATTATGTTTAATATTATATTTATTTAGTTAATTAATTTTAATAATTAGATAGTAATGATGCTGTGTGAGAATATAAATTTGATTAA</ns2:sequence><ns2:name>KY698743.1_Leishmania_braziliensis_strain_MHOM/PE/89/LH754_clone_LH754_84_minicircle_kinetoplast,_complete_sequence</ns2:name></ns2:Sequence><ns2:Sequence dsseqid="sq664" id="sq664"><ns2:sequence>ATAACATTATGAATTATTTTTATCAATACGCGTTACATGTTTTTAATTTTATGAATTTATCATCAAAAATAGGGTCCGAATTTTACTCCCCGACATGCCTCTGGGTAGGGGCGTTCTGCGAAATCGCAAAAATGGCATACAGAAACCCCGTTCAAAAATTGCCCGAAAATCGCGTTTTTTGGCCTCCCCGTGCACAATTAGGGGTTGGTGTAATATAGTGGGGCGCGCATCCCGATTCGAGCTAGCTTCGTTAAAAGTAGGCCTCTTAGAGGCTTGTTTTATTATTTTTAACTTGAGATAACATAAATTTAATTATTTATCTAATCTTGATATAGAATTATTTATAATTTGAGTTTAATTTATATTTTATTAACATATTTAATATTATGCTGCACTGATTAGTTCTCTATTGATAAATAATAAATAATGTTTTACTAGTAATACGGATTAGTAATGTTAACTTTATAATGTTATCTAATAGTGCTCGCTGTGTTACATACAATAATACTAGCAATTACAATATATTCTAATATATGTTACACTCATTACTATAGTATCACATTAGCTATCTATAAAGTTTAAACTAGTAATAATAATATTGTTATTGTATTGTAATAGATGATTTAACTTTTTAATTCATATATAATTTTTATTTTACTAGATTTTATTTATTATATGTTCTATCTAAGTTTGATCTAAATTATTACTAATCTATGTTACTATGTGTTCTGATTAATATTAAATTAATAA</ns2:sequence><ns2:name>KY698744.1_Leishmania_braziliensis_strain_MHOM/PE/89/LH754_clone_LH754_85_minicircle_kinetoplast,_complete_sequence</ns2:name></ns2:Sequence><ns2:Sequence dsseqid="sq666" id="sq666"><ns2:sequence>TAAAATTATTTTACATTAACTTATTATGCTGCATTACCATTGAGATAAATTTATAAAAATCTATAAAAATGGGGGTTAAATTTTACTCCCCGACATGCCTCTGGGTAGGGGCGTTCTGCGAAAACCGAAAAATGGCATACAGAAACCCCGTTCAAAAATCCCCCAAAATTCACGTTTTTTGGCCTCCCCGTGCACAATTAGGGGTTGGTGTAATATAGTGTGGGGTGCGCTCAGTTTTAAGCTAGCTCCTCTGAAAGTAGGCCTCTAAGAGGCTTAGTTTTTAATTTTTAATTTTTTATTTACTATTTTGATTTTAATGTTGATAATTAACTTGAATTTAATAATATTGGCTAGCTAGTTTATTATTTAGTTTAAATATTTATTTTATATTAAATATAATTTTAGTTTAATTATTTTATCTCATATATACTTACAATGTTACATCATTATACTAGCTCAATGTAGTTATATAGTTAGTATTGTTATGATAGTATGAGTAATGAGTAAAGCATAGAATATATTGATATTAAGTTATATTGTGCTATATTAATACTATTTTATAACACTTTAATAATTTTATAGTTTTACATACTTTAATACTATTCAATGATTATAATTATAATTTATTCTGTTCTAGTTTTTATTTGATAAATATACATACTTACACTAGCTTTATCTTTTTATTTATGCTATAGATTATAAACTAGATTGTTACTAATTAATTATTACTAATAGCTACTAACGTGACAA</ns2:sequence><ns2:name>KY698745.1_Leishmania_braziliensis_strain_MHOM/PE/89/LH754_clone_LH754_86_minicircle_kinetoplast,_complete_sequence</ns2:name></ns2:Sequence><ns2:Sequence dsseqid="sq668" id="sq668"><ns2:sequence>AATTATATTTTGTTAATAGAGTTGCATTATTGTTTTTAATTTTAATTTTTTATAAATAATTCGTAAAAATGGGGGTCAAATTTTACTCCCCGACATGCCTCTGGGTAGGGGCGTTCTGCGAAAACCGAAAAATGGCATACAGAAACCCCGTTCAAAAAATGCCCGAAAATCGCTATTTTTGGCCTCCCCGTGCACAATTAGGGGTTGGTGTAATATAGTGGGCCGCACACTCTCGCTGAGGTTAGGATTGCGTGAAATAGGCCTCTAAGAGGCTTGATTTTATATTTTTAGATTGGAATTGAATATTATTTGATTTTAGATTAATAATTTAGATTTAGATTTATTATTAGAGCTAGTTGTTACATTATTTAAATAATATACTAGACTAGTTCATATTAGCGACAATAAAGTTATATTTAATGAGATAATGATTCGTTACATATAATAAATTTATATACGTGCCTATGTAGTGCTATTATAGTATTGGTTAGAGTAGATATAGACTATAGAATAAGTTATTCTGTAATTGCTCTAATATGATGCTATTTTAGTAATACTTAATAATACTAACCATCACTGAACTATAACTATATATAAAATTATATAATGTGCTATTAAATAACTATAACACTATATTTATTATTTATTATTAGTGTATTGATAAGTTTATTATTAGTATATTACTTTTATTAACTCTATGTTCTCTGCATTTACTATCATTAGAGGCACATTACTAGCTA</ns2:sequence><ns2:name>KY698746.1_Leishmania_braziliensis_strain_MHOM/PE/89/LH754_clone_LH754_87_minicircle_kinetoplast,_complete_sequence</ns2:name></ns2:Sequence><ns2:Sequence dsseqid="sq670" id="sq670"><ns2:sequence>TTTTAAAATAAAAATATTTTTATACTAGAGTGTTATTATGTTTATGATTCGATATTATAATTTCAAAAAATGCTATAAATTCGTACTCCCCGACATGCCTCTGGGTAGGGGCGTTCTGCGAAAACCGAAAAATGGCATACAGAAACCCCGTTCAAAAAATGCCCGAAAATCGCTATTTTTGGCCTCCCCGTGCACAATTAGGGGTTGGTGTAATATAGTGGGCCGCGCACCCGGCTAGAGCTAGGATTGGAAAAATATGGCCTCTAAGAGGCTTGTTACGCGTGTTTCTAACTAAAGTTGCTTTGAAATAGAATTATTATTATTTTTAAACTAGTTATTTATTTATTTATTTAACTTTACTTATTAATGTGCTAGTTTAGTTACATTATATCAATACTAATCTATACTGTTCATTGCTAGTATAAATATTGATTTAATATCTTTATAGTTTTATAATTATCGATAACGTTATATTCATTACAATGTTACTCGTTATATCTATAATATGCTCCTTTTATATTAATATCAATTGCTATTACGTGGATAATATAGTATTAGAGTTAGTGACAATGTATGTAATGTTATAGTTTTAATGATAGCGATAATTTTATAATAATTAATATACAATTAGAATATATAAATAATATTATTAATTTAATTAGATATAATTCATTACTATACTAGCTTGACTATAATTAGAATTAAAATTGTTTTACATTTAGAACTGCTTAGCAATATTATAGTTTAA</ns2:sequence><ns2:name>KY698747.1_Leishmania_braziliensis_strain_MHOM/PE/89/LH754_clone_LH754_88_minicircle_kinetoplast,_complete_sequence</ns2:name></ns2:Sequence><ns2:Sequence dsseqid="sq672" id="sq672"><ns2:sequence>TGTTTTAATAATAATTTATAAATTGTTTCGAAATAATATTTTATCTTATGTGTCATTATAGTTCCAAAATTAGCATAAAATCGTACTCCCCGACATGCCTCTGGGTAGGGGCGTTCTGCGAAATCGCAAAAATGGCATACAGAAACCCCGTTCAAAAATTGCCCGAAAATCGCGTTTTTTGGCCTCCCCGTGCACAATTAGGGGTTGGTGTAATATAGTGGGCCGCGCACCCCGACTCGAGCTAGGATGATGAAAATAAGGCCTCTTAGAGGCTTGTTTCTCGCGTATTACATGTTTTTCTAATAATTAATTTTTATAACTTATTTTTAACATTTAAATTATTATATTGACTAGTTTATTAATATATTTATTGTTTAGTTAAATTTATATTTTAATTTGTAATATTATTTGTCTATCATTACTACTATGTTATATCTAATACGTTACTTATTCATACTATTATAGCTTATCTATGTAATGGTTAGTATAGTTATAGATAATGGGTAAATAGTAATATATAACATGTTTGATATTATATTATATTGATAAAATTAGTAATACAGTGTATAACGTTAGATGATATACATGAGTTAGATTATTAGTAATTAAATAATTATAATCAATAATGTTATGCTCATTGTTACTTATATGATATAATAGTTTCGATATAATTTATTTATTTTTACATATACTCTTTACACTATGTTACTCTAGTTAATAAGCTTGTATGCGCTGATAATAACTATAATATT</ns2:sequence><ns2:name>KY698748.1_Leishmania_braziliensis_strain_MHOM/PE/89/LH754_clone_LH754_89_minicircle_kinetoplast,_complete_sequence</ns2:name></ns2:Sequence><ns2:Sequence dsseqid="sq674" id="sq674"><ns2:sequence>TAGACTATTATTATAATTTAGAAATAATTTTAAATAAATGTTTATCTTAGTTTTATAATTTCGTAAAAATGAGGTTAAAATTTTACTCCCCGACATGCCTCTGGGTAGGGGCGTTCTGCGAAAACCGAAAAATGGCATACAGAAACCCCGTTCAAAAATCCCCCAAAATTCACGTTTTTTGGCCTCCCCGTGCACAATTAGGGGTTGGTGTAATATAGTGGGCCGCACACTCTGGATTGAGCTAGGATAGACGAAACTAGGCCTCTTAGAGGCTTGATTTTTAAAATTTAAATTATTAAACTTGTTTTTGACATTTAAAACTTAAAATATATAATTTATTAATAATGTTGCTCGCTATTAGATCTAATTTATTATAATTTAATTAATTTTATTTGTATACAATTTTATTACTATCTATATGCTATAATGTTACTAATATAGTTCAATGATCTGTTCTAATGGTTACATATAATAGTAGCCGTATTAGCTTCGATATAGTGCATATTATAACATATTATAATATATATTAGTAATACTCTCATATGATACTATAGCATTACTCTTACTCTCTATTAGCATTCATTACGATAATAACATTATTTAATAATTATTGTATTACATTGTTATAAGTTTATTACTCATATTAAATAATATAATTTTGTTATTCATTTTATTACATGTCAGTTCCATTATTAACTATGATGAACTAGTATTAACTAAGATTAGAGTATTACATTAAGC</ns2:sequence><ns2:name>KY698749.1_Leishmania_braziliensis_strain_MHOM/PE/89/LH754_clone_LH754_90_minicircle_kinetoplast,_complete_sequence</ns2:name></ns2:Sequence><ns2:Sequence dsseqid="sq676" id="sq676"><ns2:sequence>GATTAGTAATAATTGTTTTTATAAAAATAATTTTAACTTTAGAGTTGATGTTGCGTAACGATTAGAAAAATTCATTAAAATCGTACTCCCCGACATGCCTCTGGGTAGGGGCGTTCTGCGAAAACCGAAAAATGGCATACAGAAACCCCGTTCAAAAATCCCCCAAAATTCGCGTTTTTTGGCCTCCCCGTGCACAATTAGGGGTTGGTGTAATATAGTGGGCCGCGCACCCCGGCTTGAGCTAGGATCATAAAAATATGGCCTCTAAGAGGCTTGTTTCGCGTGTGTTAATATGTTTTTCGAATAATTATTTTTTATATTATATTTTGACTTTATATTACACTAGAACTTGCTATGTTAAACTATTGATATTATTTTGTTAGAATATATTTTATTAAATTGTAATTAGTGCGTTACTAGTAATATTTATAATTATTATTTTAGTTTCGAATTAGATAACGATATAGCTGTTCTATGTATGTAATGTGATAGTAATGCTTAGTAACCCTCAATATATAATATATTCTAATATAAAAGGGGATATTACTCATTACTATAATGTTATTAACTCTTAGAGACACTATAATGATAATACTAAACATTGAACTGATATGGAACTATGAATATTATATAATGATGGAGTTGTAATATTAATACTATTCTAATTATACATTAACACTTATATACTTTTCTCTATCTCTTACGATGTTCTTATTAGCTCTGACATAGTATTTATTAGTGTTACGTT</ns2:sequence><ns2:name>KY698750.1_Leishmania_braziliensis_strain_MHOM/PE/89/LH754_clone_LH754_91_minicircle_kinetoplast,_complete_sequence</ns2:name></ns2:Sequence><ns2:Sequence dsseqid="sq678" id="sq678"><ns2:sequence>TAGATTATAAAATTAATTTTTAAATTTATGATGTTACTAGTGTGTTACTCGTTATAAAATTAGTAAAAATGGGGGATAAATTTTACTCCCCGACATGCCTCTGGGTAGGGGCGTTCTGCGAAAACGGAAAAATGGCATACAGAAACCCCGTTCAAAAATCCCCCAAAATTCGCTATTTTTGGCCTCCCCGTGCACAATTAGGGGTTGGTGTAATATAGTGTGGGGTGCGCTCAGTTTTGGGCTAGCTCCTCGAAAAGTAGGCCTCTTAGAGGCTTGTTTTTTCAAATTTAAATTTTTCTCTTTTATATGTTAATTTATAAGTTGAATTTAATTAATTTATATTTATTTAAATAGTTTAATAATGTTCTTGCTAATGTTACTATATCTAAACTTTGCTAAACTAGAATTATATTTTATTATAGAGTAGTATTGTTAATGTTAAATAAGATTATACATGTAATACTATCTAGTGCTGTTATTAGTATCATTAGAGTTACGATATTAGCTCTTATTAGTTACAATATATTCTAATATGTAATATGTTAGTATCTCTATTAGCTATATTATAATGATTAACGTTACAACTATAATACTAACTTTATATTTATTAATTATAACTTTATCTGTTACTAGCATTGATAATTAGTTTATATACTTGATAATATTTATTTCTTTTCTCTTTATTATACACTGATATGATTTTATCTAAATTAGAATTTAATAATTTATTAATAATACATTACTAGCTATACT</ns2:sequence><ns2:name>KY698751.1_Leishmania_braziliensis_strain_MHOM/PE/89/LH754_clone_LH754_92_minicircle_kinetoplast,_complete_sequence</ns2:name></ns2:Sequence><ns2:Sequence dsseqid="sq680" id="sq680"><ns2:sequence>CATTAGAGGCTAAATAAAGTTTAAATTATTTTAATAAATTGTTTTTAATTTTGATAAAATTGAGAAAAATAGGGTCCAAAATTTACTCCCCGACATGCCTCTGGGTAGGGGCGTTCTGCGAAAACCGAAAAATGGCATACAGAAACCCCGTTCAAAAAATGCCCGAAAATCGCTATTTTTGGCCTCCCCGTGCACAATTAGGGGTTGGTGTAATATAGTGGGCCGCGCACTCTCGCTGAGGTTAGACACTGATAAAAGTGGCCTCTTAGAGGCTTAAAATTATGAATTTAATTTGAAACTAATATTTTTATTTTTATATATTAAAACTAGTCATATGCTCGCTTGCGATATTATAATTTTAATTAGAACATCACTAGTATACTATCTTGTATATTATAATATTAATTTAAATAGTTCCGTTATAAGCCTATGATAGTACTGATTAGATAATAATAATTTAGTAATAATTGGTTATATGCATTATCGATAAAATTGATCATAATATAATATAATATAAGTTACAATTGCTCATATTAGGCTATAATACGTGATATTACTGGTTACTATACGATAGACTGGGTAATACTATTAATTTATAAATATATTGATGTTATGTTATATAATTCGTAATACAATTTTATTAATACACTTTACTATTACTCTTTTCTCTATCTTTGTTATCTATAGTTACTCTTACTAGCTCTATTTATAGCTTTGTATTATGTTCATTTATGTTT</ns2:sequence><ns2:name>KY698752.1_Leishmania_braziliensis_strain_MHOM/PE/89/LH754_clone_LH754_93_minicircle_kinetoplast,_complete_sequence</ns2:name></ns2:Sequence><ns2:Sequence dsseqid="sq682" id="sq682"><ns2:sequence>AATAAAATTTATAAATTAACGTTGTTATGCCTCTAATGACTCAATGATTTTATAAAATTATCTTAAAAATGGGGGTTAAATTTTACTCCCCGACATGCCTCTGGGTAGGGGCGTTCTGCGAAAACCGAAAAATGGCATACAGAAACCCCGTTCAAAAATCCCCCAAAATTCGCGTTTTTTGGCCTCCCCGTGCACAATTAGGGGTTGGTGTAATATAGTGGGCCGCGCATCCCGATTCGAGCTAGCTTCAATAAAAAGTGGCCTCTGAGGCCTTATATTTTTAACTTTGAGTTTTATGGTTAGTTTAGAATATTATTTTCATTAATAATTAAATTTTATTCTATTGCTAGTTCGTATTAGCTAGTTTGAGTAATATAAATATTTTATTAAATTGAAATAATATTATTTAATGTGTAATTGGTTATTATATTGACATAGTTATAAATATAGTTTAATAATTTTATCTATTACGCTCACTATACTATCTATTACATGGTTACTACTCACATTATAATATCAATTGCTTTTATATTGTAATCTAATTAGTACTATTATAAGCTTAATGATACTATAACATTGAACTAGCTCCATTAACTATTTTATTGATAGATGATAAACTTTATTTTATACATAATAATTTAATTATACTTTTTATTAATTTAATTGACTTTATATTTTCATTTATATTTATGCTTCGTTGCGTATCTAAATAGTTAACTAAATTGAATAAAATATTATTGCTAAGGATAA</ns2:sequence><ns2:name>KY698753.1_Leishmania_braziliensis_strain_MHOM/PE/89/LH754_clone_LH754_94_minicircle_kinetoplast,_complete_sequence</ns2:name></ns2:Sequence><ns2:Sequence dsseqid="sq684" id="sq684"><ns2:sequence>TAGCTCTGTTCAATAAAGTTTTATTATGCAGTGTTAGACTTTCTATTTAGTCAATAAAATTATTAAAAATCACGATAAAATTTTACTCCCCGACATGCCTCTGGGTAGGGGCGTTCTGCGAAAACCGAAAAATGGCATACAGAAACCCCGTTCAAAAATCCCCCAAAATTCGCGTTTTTTGGCCTCCCCGTGCACAATTAGGGGTTGGTGTAATATAGTGGGCCGCGCATCCCGATTCGAGCTAGCTTCAATAAAAAGTGGCCTCTGAGGCCTTATATTTTTAAATTCTAACCTGTTATGCTCATATTAGCTTGATCTAGAATTAATTTTTATTTTTATCTTGATTATAATGCTGCACTAGTTAATATTTTTATTATTGATAATATTTATTATTATATTTTATATGTGTGGTAACTATTCTAATGATTTTATAATTATATTGTTTCTAATCCGTTACTATTATTGACTATACTATCATATACTACTCTATGTATCACTATCTCGATAATACGTAATATAACTTATTTGTAATATATGTTGGTAATAGTATAATATAGTTAATTTGATAATATTTAATTTTTATAAAGTTATATAATAATGAACTAGCATTGTTACGATACTAGAACTATGATTGACTAGTGATATATAAATTATAAATGTTACATACTATTAACTCTATCTTTGAATTATTATTTTATTTTCTTCTTTCTATTCATTTATTACTATTGTCTCTATTACATAAATTTATAAT</ns2:sequence><ns2:name>KY698754.1_Leishmania_braziliensis_strain_MHOM/PE/89/LH754_clone_LH754_95_minicircle_kinetoplast,_complete_sequence</ns2:name></ns2:Sequence><ns2:Sequence dsseqid="sq686" id="sq686"><ns2:sequence>ATAAATAATTTAAATATTGGTAATGAGTCAGTGTGTTACTCGCAATAAATATTATAAAAATTAGAAAAATGAGGTTAAAATTTTACTCCCCGACATGCCTCTGGGTAGGGGCGTTCTGCGAAATCGCAAAAATGGCATACAGAAACCCCGTTCAAAAATTGACCAAAAATCGCATTTTTCGGCCTCCCCGTGCACAATTAGGGGTTGGTGTAATATAGTGGGCCGCGCACTCTCGCTGAGGTTAGGATGTCGTGAAACTGGCCTCTAAGGCCTTACATTTTTAACTTTCTAACTTAAGTGGATAATTTATTAATATTTAGATGAATAAAATATTTATTTACTAATTTATGCGCTACTAGACACTGATTTATATTTATTTATTTGAATATAATTAATAATGTTGTATTATGCTATATAATTATTTAATCTATTACTTTTCAATTTAACTATCTCAATACTAGCTCTATTATACGTCAATGATGTTAGTTATAGTCAGTAATATGGATAATTAGATATTAATTGTAATTTATATTATATATGTACTACTTAGTAATACTATAGTAACATTATGATTATAGATAGAGTGGCATAGTTACATTAGCTTATATAGTTACATTATATTTTATAATTATAGTTAATGTGTTCTAATATATTTATAATTTTGTTATACTTTTATTTACACTTACATTTCGTTATGTATTCTATAAAATAAATTTATTATGTTTACTAATACGTGCTAATGTAATAAAA</ns2:sequence><ns2:name>KY698755.1_Leishmania_braziliensis_strain_MHOM/PE/89/LH754_clone_LH754_96_minicircle_kinetoplast,_complete_sequence</ns2:name></ns2:Sequence><ns2:Sequence dsseqid="sq688" id="sq688"><ns2:sequence>ATATGTGACATTAGAAAATAATTTACTTGTGTCTTACGCCTAAGGAGTCGACTCCTTACCCCGCAAAAATGGGGGCAAAATCGTACTACCCGACATGCCTCTGGGTAGGGGCGTTCTGCGAAAACCGAAAAATGGCATACAGAAACCCCGTTCAAAAATCCCCCAAAATTCGCTATTTTTGGCCTCCCCGTGCACAATTAGGGGTTGGTGTAATATAGTGGGCCGCGCACCCCGACTCGAGCTAGGATGCTGCAAAAGTGGCCTCTAATGCCGTATAATTTTGATAATTTGAAATTAACAATTAATATTTGACATTTAAAGTTTTATTTTTAGTTTTGATGATGAATTATTATTGTGATGCATTGTTATAGTTAATTAATATTATTTATTTATTAGATATTTAATTTAGTTTATAATTAGAACTTTATTAGTTACTATTAGTTAATGCTAGTTATATATAAATTTTAATAATGATAATACTATCGTGTTACTGGCATAGAATTACATCATATTATATCACATATTAGTTATATTCTATATATAGCTATATTACCATCTTATACACTATGAATGCGCTAGTAATGAGTCTAACTTTGATAATATAGAACTTTATTGTATTACATTTATTAATAATTTATTATCTCTAATGTTTATACTATATATTTATCGTTACTATAATTTTACTAATTGAACTAATCATTGCTAGTTACGTGTGATAGCTAAATAATAAATATAATAAAATCAATGTTAGATAATA</ns2:sequence><ns2:name>KY698756.1_Leishmania_braziliensis_strain_MHOM/PE/89/LH754_clone_LH754_97_minicircle_kinetoplast,_complete_sequence</ns2:name></ns2:Sequence><ns2:Sequence dsseqid="sq690" id="sq690"><ns2:sequence>TAATGTTAGATTATAATGTGATGTTTGCGCGACAATTATTTTTATTAAAGTTTATAAATTATTAGAAAATGGGCATAAAATTTTACTCCCCGACATGCCTCTGGGTAGGGGCGTTCTGCGAAATCGCGATTTTGGCATACAGAAACCCCGTTCAAAAATTCGTGAAAAATGCCATTTTTTGACCTCCCCGTGCACAATTAGGGGTTGGTGTAATATAGTGGGCCGCGCACTCTCACTGGAGCTAGAAACTATAAAACTAGGCCTCTTAGAGGCTTGAATTATCGTGTTACAGCTAAAATGAACTTTTAAAGTTAATATATAATTTAATTTTATTATTTTGCTCTAGATATGCACTGATTATATAATATTATTCTAGTTTAATGTTTGTAATAGTTTTGTAATGTTATAATATTAGTGATAATGATTTTATTTAATTTTAAATTTAATATTATGTCTATACTCTGCGCTATTACATACATTGACTCATTACCATACTAATATAAATAGCAATTAGTAACCACTCATATTACTATGTCTAAGAGTATACTATAAGCTCATACACGGAACTATACTATACTGATAATTATAATGTTATGATTGAGTTATATAGTTGCAATAATAAATTAATAAGTTTAATTATATAATATTCTTTTTACTCATCGCTATAATTTTATTTAATAGTTGTTATTATATGCACTGACTAGCTTGT</ns2:sequence><ns2:name>KY698757.1_Leishmania_braziliensis_strain_MHOM/PE/89/LH754_clone_LH754_98_minicircle_kinetoplast,_complete_sequence</ns2:name></ns2:Sequence><ns2:Sequence dsseqid="sq692" id="sq692"><ns2:sequence>ATAATGTTTAACATAAAATTTTAATTTAGTGGTGTTAGTGTTTGTCATGAATTATAATTTTTATAAAAATGAGGGCAAAATCGTACTCCCCGACATGCCTCTGGGTAGGGGCGTTCTGCGAAAATCGATTTTTGGCATACAGAAACCCCGTTCAAAAAATGCCCAATTTTCACGATTTTTGGCCTCCCCGTGCACAATTAGGGGTTGGTGTAATATAGTGGGCCGCGCACTCGGATTATGGCTAGACAGATAAAAATGTGGCCTCTTAGAGGCTTGATTTTTGAATTCTAACTAAAACTAGATTATATGAATATAAAATTAAATTATTACTTATTAAGATTATTATTAACTATACTTTGCTCTCATATTAGCTAATCTATACTTGTGCATGCTAGTTCTAATTAGTAAAATATTATTTATATTGTATTATTAATTTAGTACTAACAATGTTATTATACTCTAGTGATACTATGTGTTAGCTCGATGTATATAGTTTTAATAATACTCTAATATAACTTCTCTTTAATATCTAATTAGTATTATACGTTACATATTACTATCTCATTAGCTAAACTTTATGATAACATTGAATATATAATTTTAATAGTTGCGTTATAATAGTTTAATTGTATCATATGTTTAATAATACTTTTATCTTTTAGTTTATAATTCTTCTCATTGTATTGCTAAACTTGCACTATTACGTTAGCTTTGATATTACAAAATAAATAAATTTATAATA</ns2:sequence><ns2:name>KY698758.1_Leishmania_braziliensis_strain_MHOM/PE/89/LH754_clone_LH754_99_minicircle_kinetoplast,_complete_sequence</ns2:name></ns2:Sequence><ns2:Sequence dsseqid="sq694" id="sq694"><ns2:sequence>TTTAAAATTACTATTCTAGCGTTGTTATGGATTTATAGTTTTATTAATTTTTATTATTTTTCTCAAAATTGACTATAAAATTTTACTCCCCGACATGCCTCTGGGTAGGGGCGTTCTGCGAAATCGCATTTTTGGCATACAGAAACCCCGTTCAAAAATTCACGAAAAATGCCATTTTTTGGCCTCCCCGTGCACAATTAGGGGTTGGTGTAATATAGTGGGCCGCACACTCCGGCTAGAGTTAGGAATAGTGAAAAGTGGCCTCTAAGAGGCTTAGTTTTTAGAAATTAAACTTTTGTGGAATATAATTTGGAATTAACAATTAAAATATAATGTTAAACTAGATTGATGTTAATATTAGATTAGATTTATTATTTTATCTATATTAGTTCTCTATGAATAGTGCTGTTATTAGTATAGTTATTTATTATTAATTTATATAGTCTACATTGAAACTATTAGTATTATACTATGGTGTAATGAGTATGCTAATTATATCGTAATATTAGTACAGAATAAGTTATATATGTAATATGAGTAATAAGATAGTAATACTAGAGTAGACACTATAACTATATCATATAACATTAACTATTACTACGTGTTACATACTATTATTAGAGTTGGTTACATTACAATAAATTATATAAATACTATCTATACTTACATTTTAGTTTCTTTGTATGCGCATATTATATTTACTAAGTGATACTAGTTATATTTCATTGTAATAAATAAAT</ns2:sequence><ns2:name>KY698759.1_Leishmania_braziliensis_strain_MHOM/PE/89/LH754_clone_LH754_100_minicircle_kinetoplast,_complete_sequence</ns2:name></ns2:Sequence><ns2:Sequence dsseqid="sq696" id="sq696"><ns2:sequence>AAATTTTATTAATAGATCAGCGCAATACAGTGTTATTATGGTTGAATAAATTTATAAAATATTAAAATTTTAGACCAAAATCGTACTCCCCGACATGCCTCTGGGTAGGGGCGTTCTGCGAAAACCGAAAAATGGCATACAGAAACCCCGTTCAAAAATTGCCCGAAAATCGCGTTTTTTGGCCTCCCCGTGCACAATTAGGGGTTGGTGTAATATAGTGGGCCGCGCACTCCGGCTAGAGTTAGAATGCCATGAAATAGGCCTCTGAGCAGCCATATTTTTATTTTGAAACTAAACTGCACTATTAAATGTTATTATGTGATATATTTAATTTAAAATCTAATTTATATTTAATTTTATCTTATATTACTGCTATATCTTAGACTATACATGACAGTCTATATAATATTATTACTATGTGTTCTTATCATTGTTCTATACTATAGTTTTGATATTGTATAACACTGTTCCATACTAGATAATACTGCGTTAGACTCATTACCCGAAAATGCTATTTATAACTAGTTGTAACTTGTATTTTTTAATAATATCTAATAAAATTTATATAGTTATGGTTATAGAGTAGATAGTTATAATATTTAATAATATGATACATTACTAGCTCTACTGATATAGATTTAATATGTTCTATTTTATTTTATACTTTGATTACCATGCATTTATACTTTTAATAATTAATTAATTTTGTTTTACTATTTAATGTGCACGATTAGCTATCATAAATAAATA</ns2:sequence><ns2:name>KY698760.1_Leishmania_braziliensis_strain_MHOM/PE/89/LH754_clone_LH754_101_minicircle_kinetoplast,_complete_sequence</ns2:name></ns2:Sequence><ns2:Sequence dsseqid="sq698" id="sq698"><ns2:sequence>TTTATCTCTAATGTAGTGTTAATTGATGATTATTATTTGCCTAAGGAGTCGAGTCATTACCTCACAAAATTAGGTCAAAATCGTACTCCCCGACATGCCTCTGGGTAGGGGCGTTCTGCGAAAACCGAAAAATGGCATACAGAAACCCCGTTCAAAAATCCCCCAAAATTCGCGTTTTTTGGCCTCCCCGTGCACAATTAGGGGTTGGTGTAATATAGTGGGCCGCGCACCCCGACTCGAGCTAGCATCACACAAAACTGGCCTCTAAGGCCTTATAATTTTTAAATTTAACGTGTTACGGTTGTTTTCTAATTAAAACTATTTTTATTTTATTATTTAAACTATATTCGCTGCATTACTAGTAATATGTCAGTATAGATTAGCTAGTTTATAATTTTGATAAAGTAATATTATAGTGTATTGATATTTTTATAAATTATTATAATAATGTTCATAATAGCACTATATGTGTACTCATTACTCGCTAACTCTAATACTATCATATCTAATATAACTGCAATATATATTATAGTTGTAATATGGATAATACTATTATAATGTTACGAGTACATAGAGCATAACACACTAGCTATATTACTATACTTATAATGGAACTAGCGCTGAACTATTAACTATAATTATTGTGTTGTTAAATTTATAATAACACTTAAATTAATATTTTATTTCTTTCTCTTCACTCTTTTATTACTATTGCTTCAATTAAATTAAATTTATTTTTTA</ns2:sequence><ns2:name>KY698761.1_Leishmania_braziliensis_strain_MHOM/PE/89/LH754_clone_LH754_102_minicircle_kinetoplast,_complete_sequence</ns2:name></ns2:Sequence><ns2:Sequence dsseqid="sq700" id="sq700"><ns2:sequence>AATAATGTTCTATACTAGTGTGTATTAGTGTGTGATAAAGTTTATAATAATGATAAAATATCGTAAAAATTAGCTTCAAAATTTACTCCCCGACATGCCTCTGGGTAGGGGCGTTCTGCGAAATCGCAAAAATGGCATACAGAAACCCCGTTCAAAAATCCCCCAAAATTCGCGTTTTTTGGCCTCCCCGTGCACAATTAGGGGTTGGTGTAATATAGTGGGCCGCGCACCCCGACTCGAGCTAGCATCACACAAAACTGGCCTCTAAGGCCTTATGTTTTTTAATTTTAACATTGAATGGGAATGTTAATTATATTTTATCTTTGAATTTAAATTTTTATCTAATATTAGTGCTAGTGATAGTTAGTTTTATAATTTGTAATGAGTTAGCTTATATAGTAAATTAATTTTAGTTTTTATTTTATAACTATGTTTATTGATAATTATTATACTCAGTGTTACTAGTGTATTATGAGTAACGATTATAGACTATGATATTAGCTCCAATATATATTACAATTGCTTTTGTAGGGTAATGTGTCTAGTAATGATATAATATAAATAATTTTATAAAGTTTATTAACTATCTATAATAACATACTATACTTATTTATACTATGCTGTTCTAATACGTGACATGCTATTACTCTATAATAATATTTATTACTTAATTTAAATTTACTAATACTACTATGTTCTTCGATAATACATTTAATTATAACTTAGCTAGATAAAACT</ns2:sequence><ns2:name>KY698762.1_Leishmania_braziliensis_strain_MHOM/PE/89/LH754_clone_LH754_103_minicircle_kinetoplast,_complete_sequence</ns2:name></ns2:Sequence><ns2:Sequence dsseqid="sq702" id="sq702"><ns2:sequence>GTAATAAGTAATGATTGAGATAATGTTTTGGTAATATGTCGATAATAAAATTAAAAATAATCGATAAAATGGGGGTTAAATTTTACTCCCCGACATGCCTCTGGGTAGGGGCGTTCTGCGAAATCGCAAAAATGGCATACAGAAACCCCGTTCAAAAATACCCCAAAAATCGCGTTTTTCGGCCTCCCCGTGCACAATTAGGGGTTGGTGTAATATAGTGGGCCGCGCACTCCGGCTAGAGTTAGAATGCCTCATTATAGGCCTCTTAGAGGCTTGTTTTCGATGTTGCTGCGCTGAAATGATAGAATTACAATTGAACTGGAATTATATATTATTTAACAGTTAATATTTATTATGCTATGCAGTTCTCTGTTAACTTTACTCTATACTAGTTCTATTATTGAACTAATTTAGTTATCTAATAAAGTTTAATAGTGTTATTGATGTAATATAATTATTTTATAATCTAATAATACGTAACGTTATAATACTGGTTAGCTCAATATTAGCTCAATATAACTAATATATAATATAAGTTGTAGTACTATTTAGTGTTATTATTACTATTCAATAACATTATTACATACTCTAGCTTATACTTACTTTATATATACTCGCTTGCGATAAATATTATATGTATTACGATGTGTAGTTATGATACTTAAATGTAACACTATATTTTTCTTATTCTTTATTTATCATTGACTTATCTTTATGTTCGATAATATTAAATTTTATAATAACAGTTTTATTATGCTAGT</ns2:sequence><ns2:name>KY698763.1_Leishmania_braziliensis_strain_MHOM/PE/89/LH754_clone_LH754_104_minicircle_kinetoplast,_complete_sequence</ns2:name></ns2:Sequence><ns2:Sequence dsseqid="sq704" id="sq704"><ns2:sequence>CTAATAGATAGATAATGTGTTAGTATTGTTGTAAATAAATTATTTATATTTTATAAAAATAGCTAAAAATCAGCTCCGAATTTTACTCCCCGACATGCCTCTGGGTAGGGGCGTTCTGCGAAATCGCAAAAATGGCATACAGAAACCCCGTTCAAAAATACCCCAAAAATCGCGTTTTTCGGCCTCCCCGTGCACAATTAGGGGTTGGTGTAATATAGTGGGCCGCGCACCCCGGCTAGAGTTAGAATGCCATGAAATAGGCCTCTTAGAGGCTTAAAATTTGAAAACTAACTTTTACTAACTTGAATTTAATATTTAATTATTAATTTTAATATTTACTCGTTTATATGCATATCTGTTCTAATGTTATACTAGTATGTCGCTAGTTTTATTATTAGTAATGCACATTGTTAATCTATTATATGTATTCATTGTAATAATTAATGTTATCTATAATTAGCTATATTATGGGTTACATAGTATACTCCTTAGGTAAGGAGTCCCACATAACTAATATTAATATTAGTTGGGTGGGTATTATAGCATTATACACTAACATTGGCTAAGATTATACTTATTAACTATAAAATTATAACTATAATGAATACTATACTATATTACTAATATGGAGCTAACGTTAGAATATAATATTAATAACTAGTGCACAAATAATTATGATATTATTACTCTAATACATTTTATATAAGCTATCATCGTTACTAATAATAATTTAATGTTACG</ns2:sequence><ns2:name>KY698764.1_Leishmania_braziliensis_strain_MHOM/PE/89/LH754_clone_LH754_105_minicircle_kinetoplast,_complete_sequence</ns2:name></ns2:Sequence><ns2:Sequence dsseqid="sq706" id="sq706"><ns2:sequence>TAGCTAAGTTGTAATGTGTTTGATAATAAAAATTATAATTTTGTTTTCAGTGTTAAATTAGCTCAAAAATGGGGGTCAAATTTTACTCCCCGACATGCCTCTGGGTAGGGGCGTTCTGCGAAATCGCAAAAATGGCATACAGAAACCCCGTTCAAAAATCCTCGAAAAATCGCTATTTTTGGCCTCCCCGTGCACAATTAGGGGTTGGTGTAATATAGTGGGCCGCGCACTCTGGATTGAGCTAGCATTGACTGAAACAGGCCTCTAAGGAGCCATATTTTATAATTCTACGCGTATTACGTTATGTTTTTGATTAATATGATTTGATAATTAATTTTTTATTAATTTTGTTTTATACGTGACTTATTAGTGTTATTATATTTTAATTTTATAATAGTTCTCGCTTGCGATATTATATGTGATGAGTTTATTTATTTGGTTTAATAAAATTATATAACATTATCTATATCGTTACTATTAGATACTATTACGTCGCTATCATTAGATAATATCAAAATATATTAGTTATATTCTATATTGTAGCACTATTTTACTAATTTACTATGATTATAGCTAGAGACACTAATATTTATAACTTTATATTATACCATTGCATTACGATACTATTAACTATGATAAACAAATAAATTTACTTGTGATGTTACATTTAATAATTTAATTAATTTAATTTTTAATTTATTCTCTTATAGTTACGCGTTAGAAATACTAATTAATAAATAAATGTTATTGC</ns2:sequence><ns2:name>KY698765.1_Leishmania_braziliensis_strain_MHOM/PE/89/LH754_clone_LH754_106_minicircle_kinetoplast,_complete_sequence</ns2:name></ns2:Sequence><ns2:Sequence dsseqid="sq708" id="sq708"><ns2:sequence>ATTGACTAGTAACGTTGCTAGATAAAAATAATTTTATTATTGTGTTATAACTTTATAAATTTTAAAAAATAGCCATAAATTCGTACTCCCCGACATGCCTCTGGGTAGGGGCGTTCTGCGAAAATCGATTTTTGGCATACAGAAACCCCGTTCAAAAAATGCCCAATTTTCACGATTTTTGGCCTCCCCGTGCACAATTAGGGGTTGGTGTAATATAGTGGGCCGCGCTCCCCGGCTGGAGTTAGAATGCCATGAAATAGGCCTCTTAGAGGCTTGTTTTTTGAAATTTAACTTTGGATTGGAATTATTGTTATTTTAAAATAGAATTTAATGTTATATATTTATTTTTCTAACTATTAGCTAATCTATATCTTATCTATACTAGTTCCGTTACGTAATAGAGCTAGTTCAATGTATTATAATGTTTGTAGTATATATAAACTTTAATTAATATCGTAACATTGAGTTTAATGTTATTATGATAGTGGTTATAGCTCTAATTAGCCATAATATATATTGCCTTTAATATGATATCTAGTGTATTACCCTCTATTACGTGATGATATAGATTATAATTTTATTTTTTAAAAGTTTAACTATAAGATGATAGTTCTAATGTATTACATAGTTTCGCTTATAATGAATTATTATTTTACTTATTAGTAATTAATAAACTTAACTTTTTATTTTTCTTTTTAGTGCTATGCTTAGTTACTGATATTAGAACTAATAAATTTACTAA</ns2:sequence><ns2:name>KY698766.1_Leishmania_braziliensis_strain_MHOM/PE/89/LH754_clone_LH754_107_minicircle_kinetoplast,_complete_sequence</ns2:name></ns2:Sequence><ns2:Sequence dsseqid="sq710" id="sq710"><ns2:sequence>ACACTTAAATTTAATTTTATTATTTGTGATGTTAGTTGCCTAAGGAGTCGACTCCTTACCCCGCAAAAATGGGGGCAAATTCGTACTACCCGACATGCCTCTGGGTAGGGGCGTTCTGCGAAAACCGAATTTTGGCATACAGAAACCCCGTTCAAAAATCCTCGAAAAATCGCTATTTTTGGCCTCCCCGTGCACAATTAGGGGTTGGTGTAATATAGTGGGCCGCACACATCCTCTCGAGTTAGAATGCTTCGAAACTGGCCTCTAATGCCGTATGTTTTTCGAATTTAAACTTTGTCACTAATAATTCACTTTTAAATTTAAATATTTCAATTATTATTTATTTTGTTACGTAATTAGTGCTGATTAGAATTAAATATTAGTTTTATTAAATTAAATTAATTAGTATTGCTTATTATTACTAGTTTTGATAAAGATTATTATACTCGTAACATTAGATTATCTATATAGCGTAAATAGGGGTAACATGTCGACTCATTACTAAATATACTAACTTGTAACTGCTTTGATATTACATTTTATCATTATATTTAATAATTTTAATAAACTAGTAACACTATTAGCTCATTGTATAGTATGGTTAGTGATAATATAATTTATGTTTATAATTTATAATTAAATAGTACTAATTAGATTTAATATTATATACTGATCAGTGCTATACTTGTCAATGTGAGTGAACAATGATTTGATATAAAATTATTTTTATTAATTGATAGTA</ns2:sequence><ns2:name>KY698767.1_Leishmania_braziliensis_strain_MHOM/PE/89/LH754_clone_LH754_108_minicircle_kinetoplast,_complete_sequence</ns2:name></ns2:Sequence><ns2:Sequence dsseqid="sq712" id="sq712"><ns2:sequence>ATTAACGTTACATCTAAATTTAAATTTTGAAATTACTTAGTAATGTGTCGACTCCTTACCCGTGTGAAATTAGCTAAAAATCGTACTCCCCGACATGCCTCTGGGTAGGGGCGTTCTGCGAAAACCGAAAAATGGCATACAGAAACCCCGTTCAAAAATCCCCCAAAATTCGCGTTTTTTGGCCTCCCCGTGCACAATTAGGGGTTGGTGTAATATAGTGGGCCGCGCATCCCAGCTCAGGTTAGAACTCGATAAAAGTGGCCTCTTAGAGGCTTATAATTCACGAAATTAAATTTTATGATTACTTTGATTGAAATAATTAATTAAACTGTATTATATAAATAATTTATTAGTTATTAGATTGTTATATTAGCTTAATATTATATTTATTTAAATTTAATTCTATTGTTACTTTATTAATTGCGTATAGTTCTAATTTAATATAATTATAGTTTTATACTGGTCTAATGCTAGTATTGATGTAGTATTATGCTGAGTAACACTATTAGTTATATTACAATTGCTTTTATATTAGTAACTAGGTAGTACTATCATTATTATACTAAGTCTATTACTAACTATATCGCTAGTTTATTATTTTATATATTTATTACTATTCAATACGATACATTTAATTCATAACTATACTTAACTTTATTATTGCTATGTCTTTGTTACTAATATGTCGCGTATAATAATTTTATTTAATTGAATTGCACATAATAATATTTAATTAACTAG</ns2:sequence><ns2:name>KY698768.1_Leishmania_braziliensis_strain_MHOM/PE/89/LH754_clone_LH754_109_minicircle_kinetoplast,_complete_sequence</ns2:name></ns2:Sequence><ns2:Sequence dsseqid="sq714" id="sq714"><ns2:sequence>TGATATGAGTAAATAATATTTTAAATAAATTTATTTTAATTGCATTACTCGTTCATAAAATCATAAAAATGGGGGTAGAATTTTACTCCCCGACATGCCTCTGGGTAGGGGCGTTCTGCGAAAACCGAAAAATGGCATACAGAAACCCCGTTCAAAAATCCTCGAAAAATCGCTATTTTTGGCCTCCCCGTGCACAATTAGGGGTTGGTGTAATATAGTGGGCCGCGCACTCTGGATTGAACTAGGATGTATAAAAATAGGCCTCTTAGAGGCTTGATTATTATGAATTAAGATTGAACTGAATTAATATTTATTTTAAACTAATATTTGCTATCTCACTGTTCTAATATCTTTACTAGTGGCATACATTTAATTAAAACTGTAATATAATAATTTAATTGTATAGTGTTATGAGTTAATTAGTAATATTAATTTTTATACTATCTATATTATAATGTATAGCTCCGTTCAGTGTATTACATAGTTAGCCTCGTATTAGGATAATATAGAATAACTTATTCTGTAATTGCTCTATATTGGAACTATTTTAGTAATACTTAGTAACACTGGATAATACACGATGATATACATAGTTTAATCTTATTATATAATGTTATCTCACTTTATACTAATATGTTCTCTAATGTTACATTAATTAATTTTAATAATATTACTAATACACTATCTTTGTTAATTCTATGTTCTCTGCATTTTAACTTTATTAGTGCTGTATTAGCTTG</ns2:sequence><ns2:name>KY698769.1_Leishmania_braziliensis_strain_MHOM/PE/89/LH754_clone_LH754_110_minicircle_kinetoplast,_complete_sequence</ns2:name></ns2:Sequence><ns2:Sequence dsseqid="sq716" id="sq716"><ns2:sequence>TATATTTTTAAAAATAAAAATAATAAATGCCTTAGAGGCTGTATTACGATGTTTATAATTTCAATAAAAATGAGTCAAAATCGTACTCCCCGACATGCCTCTGGGTAGGGGCGTTCTGCGAAAACCGAAAAATGGCATACAGAAACCCCGTTCAAAAATCCCCCAAAATTCGCGTTTTTTGGCCTCCCCGTGCACAATTAGGGGTTGGTGTAATATAGTGGGCCGCGCACTCTCGCTGAGGTTAGAATTCGATAAACTAGGCCTCTTAGAGGCTTGATTTTCATCGCGCTAGATAAAATTGGAATTAATGTTGTTTTCTAATATAAACTTTGCTATAAATATAATTTTATTCTATACTAGTGCTAATTAGAACTATTTATCTAGTTAAATAATAATAATGTTTATTGTGTTCAATGTTATTTAATTAATTTTAATAATCAATATAATTATATTTTTGTTTCGCTAGTATTAGATAATGAGTGTTACTATGTATTAGCTCGAAATCATAGAATAAAGCAATATATAACTAATATGTGGGGTAATAGTGTATTATAATGTTAATAATGCTAGCGATAACTATATAATCTATAACATTGCTCCATTGATGATATTATTAGAACAGGATATAGTTAACTTTATTAGTATACATAATAATTTAATTTATTTAATTTTACTCTTTATGATAATGATTGTTTACACTATAGAACATTACTAGCTTTGATATTAGTAGATACTAGTAAA</ns2:sequence><ns2:name>KY698770.1_Leishmania_braziliensis_strain_MHOM/PE/89/LH754_clone_LH754_111_minicircle_kinetoplast,_complete_sequence</ns2:name></ns2:Sequence><ns2:Sequence dsseqid="sq718" id="sq718"><ns2:sequence>TAATTTTATGTATCAGTGTGTTATGATGTTGATCATAGTGAGATTATATTTTTTAAATTTTATTAAAATTCAGCTCAAATTCGTACTACCCGACATGCCTCTGGGTAGGGGCGTTCTGCGAAAACCGAAAAATGGCATACAGAAACCCCGTTCAAAAATCCCCCAAAATTCGCGTTTTTTGGCCTCCCCGTGCACAATTAGGGGTTGGTGTAATATAGTGGGCCGCGCACTCTCGCTGAGGTTAGGATGTCGTGAAACTGGCCTCTAAGGCCTTATAAAATTCAATTTTAACTTTGGATTGGCATTTAATGTTATTTTAGACTTGATAATTTATTTATTTTAAAATTTTAATTTAATTTAGTTAATTGCGTTGGATAATATGCGTGAACAGTTTAATATTTAATTATTATGTTTATATTTATATTTATTCATATTATATCTATCGTATTCTATCTTAGCTTTACTGGTTAGCTCAATTATACATAGCTCCACGGTGTTACACCGTATACTCTAATATAGAATATATTCTATATTAGATATATAGTAGTATTGAGTTACTATTATCACTATTATTGAATACATACATAGACTTATAACTATACTGATAGAGAACTATAATAGAGTGTATGATAGAGTATAGATATGAACTGAATAGTATTATAAATATATTATTACAATATTATTAACATCTATATTCGTGACAATAACTCTCTGCGTCTTTATCTATTATATTTATTTACATTTTAGTTAATT</ns2:sequence><ns2:name>KY698771.1_Leishmania_braziliensis_strain_MHOM/PE/89/LH754_clone_LH754_112_minicircle_kinetoplast,_complete_sequence</ns2:name></ns2:Sequence><ns2:Sequence dsseqid="sq720" id="sq720"><ns2:sequence>ATAATTGTAACACTTAGAAATAATTATTATGAGTTTATGATTTAGAAAAATATTTAAATTTATTAAAAATTCGATAAAAATCGTACTACCCGACATGCCTCTGGGTAGGGGCGTTCTGCGAAAATCGATTTTTGGCATACAGAAACCCCGTTCAAAAATTCACGAAAAATGCCATTTTTTGGCCTCCCCGTGCACAATTAGGGGTTGGTGTAATATAGTGGGCCGCGCACCCCGGCTGGAGTTAGGATTGCATAAAAGTGGCCTCTAAGGCCTTATAAAATTGGAATTGGAATTATTATTGAATATTATGATTAATAAAACTGATTTGAACTTATATTATATTTATTTTAACACTATATTTAAACTATTATTATTTGTTATAGATATTAGCTCCGTTGTAGTAATGTGTTCGTAACAATACTAGTTTATAAATTTATAATAATTATGATAATGTTCTAGTATACATCTATAACGTTATGCTAGTCTATACTGGTGATACTCAATATAATAGCAATTGCCTTTTATATTACACTATTATGGTATTCTAATACTATACTTTATTACAACTTTATACTATTACCGTTACATTATAATTATAGTCTAACATGCGCTATTATATGTTCTCATAGTAGATAATAATTTTAAATTTAAATAGTAATATAATAATATAACTTTAATTTAATTTATCTTACGTTGATAGCATTGTTATTATCAAATTGATTAAAATAATTTTATAAA</ns2:sequence><ns2:name>KY698772.1_Leishmania_braziliensis_strain_MHOM/PE/89/LH754_clone_LH754_113_minicircle_kinetoplast,_complete_sequence</ns2:name></ns2:Sequence><ns2:Sequence dsseqid="sq722" id="sq722"><ns2:sequence>GTAACACTAAGTTTATTTATAGTTTAGAGTTAGCAGCGTTATAATGTGTTATCCTATGGAGCACAAAATTAGCCTCAAAATCGTACTACCCGACATGCCTCTGGGTAGGGGCGTTCTGCGAAATCGCATTTTTGGCATACAGAAACCCCGTTCAAAAATTCACGAAAAATGCCATTTTTTGGCCTCCCCGTGCACAATTAGGGGTTGGTGTAATATAGTGGGCCGCGCACATCCGGCTGAGCTAGAACAGCATAAAAGTGGCCTCTTAGAGGCTTGAATTATTGATTTTAAAATATTTCTCTTTTAAATAATATTTTTTAATTTAATTTTGCTGTTCCGTTATTAATATTGATGATAAACAATTATTTATAAATATTTAATTTTATTTTTAATATAATGCTAGTTTAGTATATCGAATTGGAACTGTTATTAGATAATATTAATTTTATAGTTAATAGATTTTATAATAGTGTCAATGATAGTCATATTAGCGTAGTATTAGCTCATAACTAGAATATAATATATATTGATATGTAATTACTAGTAATACTAAGACATACTAATGCTATGAGTTTATAAATTTAATAAAGTTGTTATAATACTTTTTAATAATATTATAGACTAGCTTGTACTGTGTTAGATGTAATTATATTTTATATTAACTATGCATTTATCTAACTAACGCTATTACACATTCATGTTACGTGATATTACTATTACATTTACACTATTTAATTATAAT</ns2:sequence><ns2:name>KY698773.1_Leishmania_braziliensis_strain_MHOM/PE/89/LH754_clone_LH754_114_minicircle_kinetoplast,_complete_sequence</ns2:name></ns2:Sequence><ns2:Sequence dsseqid="sq724" id="sq724"><ns2:sequence>AAATATTATTTAACTAGTTTTAGATAAAAATAATGTTACTGTATTGTTAGATTCAAATTATCAATAAAAATTCAATAAAATCGTACTCCCCGACATGCCTCTGGGTAGGGGCGTTCTGCGAAAACCGAAAAATGGCATACAGAAACCCCGTTCAAAAATCCCCCAAAATTCGCGTTTTTTGGCCTCCCCGTGCACAATTAGGGGTTGGTGTAATATAGTGGGCCGCGCATCCCAGCTCAGGTTAGATTGGTGCGAAACTGGCCTCTAAGGCCTTATAATTTTTAATTTCTAAATAATTCGTGTTTTATTGTTGATAAATAGAATATTATTTAATTTTAATTTATAATTTAGCTTGTTATATGTCGTTTATCATTGTTCTAATTAGAAATAATATTTTAGATTTAATTAATTGTTATAGCTTTAGTAATTTTATATCATGATAGTTATAATTAGATGATATAGTTCTATGTTGTTAATAATCATACTGGTAACCACTCATTAGCTCGAATTTGATATTATATATTAGTTACAACTTGTTTTGTATTACTATTTTAATACTATATCATTACACTCTATAATACTATCTATATACTCGCTAGCGATAATTATAATGTAATGGAACTAGTGTTATATGATGATTGTAACTATACATAATATTAAATATATTTATTATATTATAACTCTACTTTAGTATTTCGATTGTATTCCAATGATATTACTGCTATACATGAACATATATGCACTGTAATAGATA</ns2:sequence><ns2:name>KY698774.1_Leishmania_braziliensis_strain_MHOM/PE/89/LH754_clone_LH754_115_minicircle_kinetoplast,_complete_sequence</ns2:name></ns2:Sequence><ns2:Sequence dsseqid="sq726" id="sq726"><ns2:sequence>AATAAGTTTATTTTATTTTTTAATCTTTACAGTTTTATGCCTAAGGAGTCGACTCCTTACCCCGCAAAAATGGGGGAAAATCGTACTACCCGACATGCCTCTGGGTAGGGGCGTTCTGCGAAAACCGAAAAATGGCATACAGAAACCCCGTTCAAAAATCCCCCAAAATTCGCGTTTTTTGGCCTCCCCGTGCACAATTAGGGGTTGGTGTAATATAGTGGGCCGCGCTCCCCGGCTGGAGTTAGAATGCCATGAAATAGGCCTCTAAGAGGCTTGATTTTAATAAACTTAGATAAACTGGAATAAACTAATGATAAATTAACTAATAAGACACTGCATTGACATGATAATAGATTTGTAATATTGTTTTAATGTAATTTATAATTTAATTTAATTAGTATTTATAGTTTCGCGTTTTATTAGTATTCTATTGTTAGTTACTATTTATTATAACATTGATAGAACTATACTGCACTGTATTAGCTCTAATGAGTGGTTACTAGCTTTTTACTAGAATATTACTAGTTATAACATATATTAATATCTATTCTACGCTATTATCATGTATACTATTAGATACTATTAACGTTCTAATTAATTTTATAATTTTAATAATAATCAATTAATAGTATAGTTACGTTACTAAATTTATATTTATGATTTTAATATAATCTAATTGATACGAACTCACAGCTAATTTGATAACTGGATAACATTACTAGTTTTATAAATTTGTAACATAATTTAATTTTTATAAAGAT</ns2:sequence><ns2:name>KY698775.1_Leishmania_braziliensis_strain_MHOM/PE/89/LH754_clone_LH754_116_minicircle_kinetoplast,_complete_sequence</ns2:name></ns2:Sequence><ns2:Sequence dsseqid="sq728" id="sq728"><ns2:sequence>ATGCTAGAGTTAGAGACATAGTTAGATTTAAATTTTAAATTATTAATGTTGTCTATAAAATCATAAAAATCAGCTCCAAATTTTACTCCCCGACATGCCTCTGGGTAGGGGCGTTCTGCGAAATCGCAAAAATGGCATACAGAAACCCCGTTCAAAAATCCCCCAAAATTCGCGTTTTTTGGCCTCCCCGTGCACAATTAGGGGTTGGTGTAATATAGTGGCCCGCGCACTCCGGCTAGAGTTAGAATGTTGGAAAAGTGGCCTCTAAGGCCTTATAAAATTGGAAATTAAAATGTTTTCAGAATAAATTGTTTTTAAATTATGAATTTGCTTTAGAATAGTTCTGATGTTAGATAATTAATGTTATGCTTACATGTGATATTTATTTTTATTATATTAATTAATTTTATAATTGTGCTGTTATATTTATGCCGATAGTGTTCTGTTATATTACTTATATAGCTATACTATGTAGTACGTGGTTAGTATGTAATGAGTAACACTAGATTAGATATATAACATATTCTATATATGACTTGTTACTATCTAGTAATAATACGTGACACTATAGTTTGATAATAGCTATACTTTTTATAGTTTTAATATACTATTTAATATTCAATTATATATTATCTCATTTTAATAAATTTATTTTACTAGTGATTATTATATAGTAATGTTCCGTTCAATTTAATTTTACATAATAAATATATTTTATTTAATAACAATAATATTATCGCTACACTGTT</ns2:sequence><ns2:name>KY698776.1_Leishmania_braziliensis_strain_MHOM/PE/89/LH754_clone_LH754_117_minicircle_kinetoplast,_complete_sequence</ns2:name></ns2:Sequence><ns2:Sequence dsseqid="sq730" id="sq730"><ns2:sequence>ATAATAATTTTAATTCAGTGTTATACGTGTTAATAACTGCCTAAGGAGTCGACTCCTTACCCCGCAAAAATGGGGGAAAATCGTACTACCCGACATGCCTCTGGGTAGGGGCGTTCTGCGAAAACCGAAAAATGGCATACAGAAACCCCGTTCAAAAAATGCCCGAAAATCGCTATTTTTGGCCTCCCCGTGCACAATTAGGGGTTGGTGTAATATAGTGGGCCGCGCACTCCAGCTCGAGCTAGGATTGATAAAATGTGGCCTCTTAGAGGCTTGAATTATGGTTTGGAAATAAAATTGAGATTATATTGATTTAGAAGTTAAATTTATTTGTTAATTTGAATATTATTTTATAAATATATTGCTAGCTTTGTTCTCTATTAAATTAATATTAGTTATCATTAGTTTATTAAATTAGTTTTTATTTTAGATAATTAATAGTTATAATAGTTAATACTATGAGCTATGATATAGAACTAATGATGTTACTATGTTAGCCTGTTCATTGCATAGAATAACTTATATTATAATATATTCTGTATAGTATTATAGTGTTAGTAATTATAACTTTAATGATTATATAAATTTATATACTTATATAGTTCCATCGTTGTTCTAATATTGTCGCTAACATTGAATAATATTATTACGCATAAGTTTATAATTATTTATACTATCTTTACATTGATTAACTCTTTGCTGGTAATGATACTAGTTTGTTACTCTCTAGCTATATACTTTTTGTGTTAA</ns2:sequence><ns2:name>KY698777.1_Leishmania_braziliensis_strain_MHOM/PE/89/LH754_clone_LH754_118_minicircle_kinetoplast,_complete_sequence</ns2:name></ns2:Sequence><ns2:Sequence dsseqid="sq732" id="sq732"><ns2:sequence>TTATGTTTAATATAATTTTATTTAAATTTAGAAATAATTATTTATGATGTTCAGTGACACAGCGAAAAATTAGATCAAAATCGTACTCCCCGACATGCCTCTGGGTAGGGGCGTTCTGCGAAATCGCAAAAATGACATACAGAAACCCCGTTCAAAAATACCCCAAAAATCGCGTTTTTCGGCCTCCCCGTGCACAATTAGGGGTTGGTGTAATATAGTGGGCCGCGCACTCCAGCTCGAGCTAGCTTCGATGGAACTAGGCCTCTTAGAGGCTTGAATTTACAATTTTAATTATTTCTCTTTGTTATCTAATATTTAATATCACAATTATAGTTAAATTAGTTTTAATGTTAGAATAATAAATTGTTACGTATGATTAGCTTATATTAGAACTGATTAGTGCTATTATATTATGTGTAGTGTGAATATAGTTTGATATATGTAATGATAATAATAAAATTTATATATAATCTACTCATTACACGTGTTATACATATGATACTCGATATTTCCCTTTTGAACTGCTTTCTGCATAACTTGTGGCATTATTTTATAGTTTTAGAGTAATAACATTGTAATCTATAATTATACTATCTTAGTAGTGTTATAGTTGTTCTAATAGATAATAATATTTAGTTCCATTTATATTTATATAACTTTACATACCATAGTTTAACTATTGACATTCGCTACATTAGAACTAATAAGAGTAATGATAACGTTGCATTGTAATATTATAATAAATTAATTT</ns2:sequence><ns2:name>KY698778.1_Leishmania_braziliensis_strain_MHOM/PE/89/LH754_clone_LH754_119_minicircle_kinetoplast,_complete_sequence</ns2:name></ns2:Sequence><ns2:Sequence dsseqid="sq734" id="sq734"><ns2:sequence>TAATACTATTTTAATTTTAGTGTTACTAGTGCTTATTAGTTTTTATAATTTTAATAATTTCGATAAAAATGGGGGTTAAATTTTACTCCCCGACATGCCTCTGGGTAGGGGCGTTCTGCGAAATCGCAAAAATGGCATACAGAAACCCCGTTCAAAAATCACCCGAAAATCGCATTTTTTGGCCTCCCCGTGCACAATTAGGGGTTGGTGTAATATAGTGGGCCGCACACTCTGGATTGAGCTAGGATTGACAAAACTAGGCCTCTAAGAGGCTTGATTTTATGCGCTGAGAATAATAATATTTTTTAAGTTATATTTTGATATCTAATTTAAAATTTTATGTTACGTTGTTAATATATTTAATTATTTAATTTAGTTTATTAATATTAATTTATTACTAGCTCCGTTACGTATATTATAATTATGATATCACTAGCTTTACTCTATAGTCTATAATAATACTCATTACACTGTTACATCATAGTTTCGCTCGAGTAATACTAGATAATACAATATATAACTGCTTTGTAATATATATTAGCTAATAATACGTGACTATATCGATAATTATGTAATACTAGGTTTATTAAGTTTATTAGATTGATGATGAATATAATTTTATAGTTACAATGCTATTACACTATAGTTACTACTTTACATTACTTGATCTTTACTTGCATTTATTACTACATTAGCACTGATACGTTACTATGTTATTAGTATGTTAGTTACAAATTTAAATTTATTAATA</ns2:sequence><ns2:name>KY698779.1_Leishmania_braziliensis_strain_MHOM/PE/89/LH754_clone_LH754_120_minicircle_kinetoplast,_complete_sequence</ns2:name></ns2:Sequence><ns2:Sequence dsseqid="sq736" id="sq736"><ns2:sequence>TAGATTATAAAATTAAATTATTAAATTATGATGTTACTAGTGTGATACTCGTTATAAAATTAGTAAAAATAGGGGTTAAATTTTACTCCCCGACATGCCTCTGGGTAGGGGCGTTCTGCGAAAACCGAAAAATGGCATACAGAAACCCCGTTCAAAAATCCCCCAAAATTCACGTTTTTTGGCCTCCCCGTGCACAATTAGGGGTTGGTGTAATATAGGCGGCGCGTCACACAGTTTTGGGCTAGCTCCTTGAAAAGTAGGCCTCTCAGAGGCTTGTTTTTTCATTTTTAAATTTTTCTCTTTTATATGTTGATTTATAAGTTGAATTTAATTAAATTATAGTTATTAAATAGTTTTATAATGTTCTCACTATTGTTACTATATTTAAACTTTACTAAACTAGTATTATATTTTATTATAACGTAGCATTGATATTGTTATATAAGATTATACATGTAATACTATCTTGGCACTGTTACTAGTATCATTAGAGTTACGATATTAGCTCTTATTAGTTACAATATATTCTAATATGTAATATGTTAGTATCTCTATTAGCTATATTATGATGTTTAACGTTACAACTATAATACTATTTTATAATTATAATTTATAACTTTATCTGTTACTAGTGTTATTGGATAGTTTATATACTTAATAATATTTATTTCTTTTTTCTTTATTATACACTGACATGATTTTATCTAAATTAGAATATAATAAATTGTTATTAATGCGTTACTAGCTACACT</ns2:sequence><ns2:name>KY698780.1_Leishmania_braziliensis_strain_MHOM/BR/75/M2904_clone_M2904_1_minicircle_kinetoplast,_complete_sequence</ns2:name></ns2:Sequence><ns2:Sequence dsseqid="sq738" id="sq738"><ns2:sequence>TATATTTTTAAAAATAAAAATAATAAATGCCTTAGAGGCTGTATTACGATGTTTATAATTTCAATAAAAATGGGGGAAAATCGTACTCCCCGACATGCCTCTGGGTAGGGGCGTTCTGCGAAATTCGAAAAATGGCATACAGAAACCCCGTTCAAAAAATGCCCGAAAATCGCTATTTTTGGCCTCCCCGTGCACAATTAGGGGTTGGTGTAATATAGTGGGCCGCGCACCCCAGCTCAGGTTAGAATTCGATAAACTAGGCCTCTTAGAGGCTTGATTTTCATCGCGCTGGATAAAATTGAATTTAATGTTGTTTTCTAATATAAACTTTGCTATAACTATAATTTTATTCTATACTAGTGCTAATTAGAACTATATGTTTAGTTAAATAATAATTATGTTTATTGTGTTCGATGTTATTTAATTAATTTTAATAATCAATATAATTATATTTTTGTTTTGCTAGCATTAGATAATGAATGTTACTATGTATTAGCTCGAAATCATAGAATAAAGCAATATATAACTAATATGTGGGGTAATAGTGTATTATAATATTAATAATGCTAACGATAACTATATAATCTATAACATTGCTCCATTGATGTTAATATTAGAATGTAATATAGTTAACTTTATTAGTGCATATAACAATTTAATTTATTTAATTTTACTCTTTACGATAATGATTGTTTACACTATAGAACGTTACTAGCTTTGATGTTAGTAGATACTAGTAAA</ns2:sequence><ns2:name>KY698781.1_Leishmania_braziliensis_strain_MHOM/BR/75/M2904_clone_M2904_2_minicircle_kinetoplast,_complete_sequence</ns2:name></ns2:Sequence><ns2:Sequence dsseqid="sq740" id="sq740"><ns2:sequence>ATTTAATTAGAAAATAAATTTAATTTTCGCACTGTTATGCCTCTAATGACTCATTATAAATTTTAAAAAATCGATAAAAATCGTACTCCCCGACATGCCTCTGGGTAGGGGCGTTCTGCGAAAACCGAAAAATGGCATACAGAAACCCCGTTCAAAAATCCCCCAAAATTCGCTATTTTTGGCCTCCCCGTGCACAATTAGGGGTTGGTGTAATATAGTGGGCCGCGCACCCCGACTCGAGTTAGGATCATAAAAATATGGCCTCTTAGAGGCTTGTTTCTCGGGAATTAAGATTGTTTTGGAGATAATTTATTTTAGACTTTAATTTAATATTTATTTTAATTATTATAATTGATTAGATGTTATTTTATATTAATAGCTTTTATCCGTTACTAATTAGACTATAATATTACTATATCATGTTACTAGCTTGTTATTACATATAATTATTATTACTCTATATACAGTTCTATAATGTTCCGTGTATTATACTGATATAGCTCAAAATAGGGCTAACAATATAAGTTGTAACTAATATTAACTTGTATTTTATAGTATTATATCGATTATAACTATCTATACGTTACTAGTTCCATTGAGCTAATATTTTACTATTATTGATTGATAACTATAACATTTTTATACTAGTTGAACTATTATTTATATTTTTATTAACGTGATTCGAAACATTATATTACCTGTCGCTCATTATTAGAAATATTTAGTTTGTTAATTTAATTATTTTTGTTTATAATAAAAT</ns2:sequence><ns2:name>KY698782.1_Leishmania_braziliensis_strain_MHOM/BR/75/M2904_clone_M2904_3_minicircle_kinetoplast,_complete_sequence</ns2:name></ns2:Sequence><ns2:Sequence dsseqid="sq742" id="sq742"><ns2:sequence>TAAAATTATTTTACATTAACTTATTATGCTGCATTACCATTGAGATAAATTTATAAAAATCTATAAAAATGGGGGTTAAATTTTACTCCCCGACATGCCTCTGGGTAGGGGCGTTCTGCGAAATTCGAAAAATGGCATACAGAAACCCCGTTCAAAAATCCCCCAAAATTCGCTATTTTTGGCCTCCCCGTGCACAATTAGGGGTTGGTGTAATATAGTGTGGGGTGCGCTCAGTTTTAAGCTAGCTCCTCTGAAAGTAGGCCTCTAAGAGGCTTAGTTTTTAATTTTTAACTTTTTATTTACAATTTTGATTTTAATGTTGATAATTAACTTGAATTTAATAATATTGGCTAGCTAGTTTGTTATTTAGTTTGAATATTTATTTTATATTAAATATAATTTTAGTTTAATTATTTTATCTCATATATACTTACAATGTTACATCATTATACTAGCTCAGTATAGTTATATAGTTAGTATTGTTATGATAGTATGAGTAATGAGTAAAGCATAGAATATATTGATATTAAGTTATATTGTGCTATATTAATACTATTTTATAATACTTTAATGATTTTATAGTTTAACATACTCTAATACTATTCAATGATTATAATTATAATTTATTATGTTCTAGTTTTTATTTGATAAATATACATACTTACACTAGCTTTATCTTTTTATTTATGCTATAGATTATAAACTAGATTGTTACTAATTAATTATTACTAATAGCTACTAACGTGACAA</ns2:sequence><ns2:name>KY698783.1_Leishmania_braziliensis_strain_MHOM/BR/75/M2904_clone_M2904_4_minicircle_kinetoplast,_complete_sequence</ns2:name></ns2:Sequence><ns2:Sequence dsseqid="sq744" id="sq744"><ns2:sequence>TAATTTAGTTTTTAAATTTTATATTTTGTTTTATTAAATAATTATTATTCGTGTGTTATCTCGCTAAAATGGGGTCAAAATCGTACTCCCCGACATGCCTCTGGGTAGGGGCGTTCTGCGAAATCGCATTTTTGGCATACAGAAACCCCGTTCAAAAATCCTCGAAAAATCGCTATTTTTGGCCTCCCCGTGCACAATTAGGGGTTGGTGTAATATAGTGGGCCGCGCACCCAGCTCTGGGCTGGAACATTGAAAATGTGGCCTCTTAGAGGCTTAAAATTAATTTTCTAACTTAGAATTGATTGTTATGTTGTTTTATGATTATTATTTTAGATAATAATATTTTTATTCTATACAGTTCCATGTTTTCGTAATTAAACTAGTTTTATATTTAGATAATTATAATGTTTCGTAATAGTATAATATTTTATATCTTACTTGTTATCTATTTATTATATACTATCATAGTACTGATGTGTTACTATATGGATAAGATACGATAAAATAGAGCAATTACAACTAATATTAATATATGTTATGTGGGTAACTAGACAGTATCATATGATATACACTAACATTGATAATATTATATTACTTTAATGATACTACTTATAATGATACTAATGATATTAATAATATATTTTATCTAATACACATACTACATCTAACTCTGTATACTATTTGTTTTTATTTTTATAAATAGTTATTGAATTTAAATAAAGTTCTAATTACGTCACTAATATGATTAC</ns2:sequence><ns2:name>KY698784.1_Leishmania_braziliensis_strain_MHOM/BR/75/M2904_clone_M2904_5_minicircle_kinetoplast,_complete_sequence</ns2:name></ns2:Sequence><ns2:Sequence dsseqid="sq746" id="sq746"><ns2:sequence>CTAATCTTTGACAAATAATATTTTAAATTTTTATAATGTTGATAATTATTTTTTATAAAATTAATAAAATCGGGCAAAAATCGTACTCCCCGACATGCCTCTGGGTAGGGGCGTTCTGCGAAAACCGAAAAATGGCATACAGAAACCCCGTTCAAAAATCCCCCAAAATTCGTGTTTTTTGGCCTCCCCGTGCACAATTAGGGGTTGGTGTAATATAGTGGGCCGCGCACCCCGGGCTGGGTTAGGATGTGTGAAATATGGCCTCTAAGGCCTTATGTTTTTATAATTCTGACTTTGAATGGGGATATTAACTTATAAACTTGAATAAACTAATAAATAGAATTAATATTATGATGTAATACGACACTATTAATAATGTTATGATATATTTATTATTAGTTCTCTGATTACACTTTATATAATACTAGTTTCGTTATAGCTCTATATACTAGTGATAAACATTGTGCTATTAGTGTAGTAGTAATGAGTAAGATAATATTAGAGTACATATAGAATATAAGTTATATTACATATAGTAACCCTATGCTATATTACATCTATTATGACTATACTTACACTGTTACTCACTACATACAATTATTATTTAATACATTTTAATTTTAATTTAATATTGTATTAGCTTATAATATTTAATCTAGAGTTTACATATTTTTATATTTTAATGTTATAGATAAAGTTTAGTTCTGATATATTACTATGTTATGTGCATCTGACGTTA</ns2:sequence><ns2:name>KY698785.1_Leishmania_braziliensis_strain_MHOM/BR/75/M2904_clone_M2904_6_minicircle_kinetoplast,_complete_sequence</ns2:name></ns2:Sequence><ns2:Sequence dsseqid="sq748" id="sq748"><ns2:sequence>GTAATGAGTGATGATTGAGATAATGTTTTGATAATATGTCAGCAATAAAATTAAAAATAATCGATAAAATAGGGTCCGAATTTTACTCCCCGACATGCCTCTGGGTAGGGGCGTTCTGCGAAATCGCAAAAATGGCATACAGAAACCCCGTTCAAAAATCCCCCAAAAATCGCGTTTTTCGGCCTCCCCGTGCACAATTAGGGGTTGGTGTAATATAGTGGGCCGCACACTCCGGCTAGAGTTAGAATGCCTCATTATAGGCCTCTTAGAGGCTTGTTTTCGATGTTGCTGCACTGAAATGATAGAATTACAATTGAACTAGAATTATAATTATTTATTAGTTAATATTTATCATGCTATGCAGTTCTCTGTTAACTTTACTCTATACTAGTTCTATTATTGAACTGGTTTAGTTATCTAATAAAGTTTAATAGTGTTAATGGTGTAATACATTTAATTATATAATTTAATAATACGTGACGTTATAATACTGGTTAGCTCAATATTAGCTCAATATAACTAATATATAATATAAGTTGTAGTACTATTTAGTATTATTAATTACTATTCAATAACATTATCACATACTCTAGCTTATACTTACTTTATATATACTCGCTTGTGATAAATATTATATGTGTTATGATATAGTTTTGATAATTAAATGTAACACTATATTTTTCTTATTCTTTATTTATTATTGACTTATCTTTATGTTCGACGATATTAAATTTTATAATAACAGTTTTATTATGCTAGT</ns2:sequence><ns2:name>KY698786.1_Leishmania_braziliensis_strain_MHOM/BR/75/M2904_clone_M2904_7_minicircle_kinetoplast,_complete_sequence</ns2:name></ns2:Sequence><ns2:Sequence dsseqid="sq750" id="sq750"><ns2:sequence>AAAAATATTTTATCTTAACAGTGTTATGCTGTGTTTATAGTTTTTAATTTTTTATATTTTTGTTAAAATTCAGGTCAAATTCGTACTCCCCGACATGCCTCTGGGTAGGGGCGTTCTGCGAAATCGCAAAAATGGCATACAGAAACCCCGTTCAAAAATACCCCAAAAATCGCATTTTTCGGCCTCCCCGTGCACAATTAGGGGTTGGTGTAATATAGTGGGCCGCGCACCCCGACTCGGGTTAGGATGTGTGAAATATGGCCTCTAAGGCCTTATGTTTTATGAATTCTAAATAAAATTGACTTGTAACGCATATATTAAATTAATAATTAGAGTTTATATTTATTTTCTTATTTATATTTAACTAGCTTATATCTGTTCTGACTAGTAATAATTATTGTTAATTAATTTTATTATATTTAATGTATAGTTACTATTAGATACTAATTATGATACTATTACATCGCTATAACCAATACTATAATGATGCTGGTAATGAGTCTAGAATAAGTTAATATTAATATAAGTTACGTATAATTTAGCTAATATTATTAACTTTAACATTAAGCTAGTTAGATACTATAATAGCATTGAATAAAGTTTATTATATCGATAACATTATAGTTTTGTATTTATATAATTTATGTTTACATTTTCTATTTTTTATTTTGATTATTACTAAACGTTACTAATTTATTGCTAGCTATACACAGTGCACATTAAATTTATAAATTAGATAAT</ns2:sequence><ns2:name>KY698787.1_Leishmania_braziliensis_strain_MHOM/BR/75/M2904_clone_M2904_8_minicircle_kinetoplast,_complete_sequence</ns2:name></ns2:Sequence><ns2:Sequence dsseqid="sq752" id="sq752"><ns2:sequence>AAATAGTTCTAAATAAAATTTAATATGTGGTGTCTTACATGGTTACATTGGATCAAAAATTATTAAAAATGGGGTCTAAATTTTACTCCCCGACATGCCTCTGGGTAGGGGCGTTCTGCGAAAATCGAAAATTGGCATACAGAAACCCCGTTCAAAAAATGCCCGAAAATCGCTATTTTTGGCCTCCCCGTGCACAATTAGGGGTTGGTGTAATATAGTGGGGCGCGCACCCCGAGTTGAGCTAGGTTCGATAAAATAAGGCCTCTTAGAGGCTTAAAATTGATAAACTAAAGTTTACATAGAGATTGACTAATTAAATTACTATTTTATATTTAACATTAATAAATATTATTTGTTCTCGCGTTGCATCACTAGTTAGTAACAATGATTAGTATTGAATAGTATGTGTTAGTAATAATTGTATGTAATATTATTTAATTTTATAATTATTGTTTATATAGTAGCCGATAGTATACATGTATAGTGTGTTAGCCTCGTATTAGCTCATAACTAGAATATAATATATATTTAGATATAATATTGAGTAACATAATGATAATAATACTCTTATACTTATAATGCTATCAATGTTATTAATTTATAATAGTTTAATTTTATATATTTTATAGTTTTAATTGTGCTATACTTTTACTAACATAGAATTAAATATATTTATCTAACTAGCACTATTACACGTTCATGTTTTGATTATAACATTGAGAATAATAATATAATAATATA</ns2:sequence><ns2:name>KY698788.1_Leishmania_braziliensis_strain_MHOM/BR/75/M2904_clone_M2904_9_minicircle_kinetoplast,_complete_sequence</ns2:name></ns2:Sequence><ns2:Sequence dsseqid="sq754" id="sq754"><ns2:sequence>TAATATAATTTTAAAAATAAAATAATAATTTAATCTTATGTTGTTATGTTTATCAAAAATCATCAAAATTCGAGCTAAAATTTTACTCCCCGACATGCCTCTGGGTAGGGGCGTTCTGCGAAAACCGAAAAATGGCATACAGAAACCCCGTTCAAAAATCCCCCAAAATTCGCGTTTTTTGGCCTCCCCGTGCACAATTAGGGGTTGGTGTAATATAGTGGGCCGCGCACATCCTCTCGAGTTAGATTCGCTAAAAGTAGGCCTCTTAGAGGCTTGTTTTATTGAGTTAAGATTGAAATTGAGATATATTTATTTTAATATGTTTTCTTGTTTAATTTTATTTGTAACTATTCGCATTACTAGTTTTAAACTAGCTTTGAACTATTAATTTGAATGTAATAATAATTTATGTGTTATATAGTTTTAAATTTATAATATTACTTTGTTATTACTAGCATTGGATGGTTATGATACTGATGAGTAACGTTATAGTTATGGTATAGTAACAATTAGATACTAATATATATTGCCTTTTGTTTAATATTAGGCTTATATCACTCTAATACTATATAATTTAAACTATACTTACATTGAACTTATTATTATACTATTGATTAAACTTATACTGTTCCTAATATTATTACATCTTATTGTTCGCTAATACATAACTATCTATTATACTCGTGCTCTATACTTGTATGATCTATGCTAGCTATTTTAAATTTTACTAGTGCGTTACTAGTGTATGATTAGAAAATAATAT</ns2:sequence><ns2:name>KY698789.1_Leishmania_braziliensis_strain_MHOM/BR/75/M2904_clone_M2904_10_minicircle_kinetoplast,_complete_sequence</ns2:name></ns2:Sequence><ns2:Sequence dsseqid="sq756" id="sq756"><ns2:sequence>AAATAAAATTTAAATTATTGATTGATATTAACGCTATTACGACATTATAAATTTTAAAAATTAATAAAATTCGTCAAAATTCGTACTCCCCGACATGCCTCTGGGTAGGGGCGTTCTGCGAAATTCGATTTTTGGCATACAGAAACCCCGTTCAAAAAATGCCCAATTTTCACGATTTTTGGCCTCCCCGTGCACAATTAGGGGTTGGTGTAATATAGTGGGCCGCGCACTCCGGCTAGAGTTAGAATGCCATGAAATAGGCCTCTTAGAGGCTTGAATTTATGAAATTAAAATTATTTTGCTTTATAACATTTAAAGTTGATTTATTATTTAATTTTATTTTGTTATCTACTATATTGACTTGTGTTATACTAGTTTAGTTCTGTAATACACTAGTTATGGTAATAGTATTAGTGGTAATATAGTAGTATATAGTTTTAAATATAATTATACTCTATTCACTATGACAGTACTATTATGTCAATGATAATACCTAAACTAGCTCCATAACTGCTTTGTAACTAATATATAATATGAATTTTACTAGTATTATACATTATAGACTATCATGAATATAAACTTAATGTTATTAGTAATGAATATAATAATTATTGAATGTTACATTGAAACTAATAATTACTCTAATTATAAAATAATACTATTACTTGGTTATATCTCATACATAGCTGTTAGTATACTCTTACGTTACTAATATAGCACTAATGAGAACATAATTAGTAA</ns2:sequence><ns2:name>KY698790.1_Leishmania_braziliensis_strain_MHOM/BR/75/M2904_clone_M2904_11_minicircle_kinetoplast,_complete_sequence</ns2:name></ns2:Sequence><ns2:Sequence dsseqid="sq758" id="sq758"><ns2:sequence>ATAACATTATAAATTATTTTAATCAATACGCGTTACATGTTTTTAATTTTATGGATTTATCATCAAAAATAGGGTCCGAATTTTACTCCCCGACATGCCTCTGGGTAGGGGCGTTCTGCGAAAACCGAAAAATGGCATACAGAAACCCCGTTCAAAAATCCCCCAAAATTCGCGTTTTTTGGCCTCCCCGTGCACAATTAGGGGTTGGTGTAATATAGTGGGCCGCGCATCCCGATTTGAGCTAGCTTCGTTAAAAGTAGGCCTCTTAGAGGCTTGTTTTATTATTTCTAACTTGAGACAACATAAATTTAATTATTTATCTAATCTTGACATAGAATTATTTATAATTTGAATTTAATTTATATTTTATTAACATATTTAATATCATACTGCACTGATTAGTTCTCTATTGATGAATAATAATTAATGTTTTGATAGTAATACGAGTTAGTAATGTTAACTTTATAATGTTATCTAATAGTGCTCGCTGTGTTACATACAATAATACTAGCAATTACAATATATTCTAATATATGTTACACTCATTACTATAGTATTACATTAGCTATCTATAAAGTTTAGACTAGTAATAATAATATTGTTATTGTATTGTAACAGATATTTAACTTTTTAATTAATTTATAATTTTTATTTTACTAGATTTTATTTATTATATGTTCTATCTAAGTTTGATCTAAATTATTACTAATCTATGTTACTATGTGTTCTGATCAATATTAAATTAATAA</ns2:sequence><ns2:name>KY698791.1_Leishmania_braziliensis_strain_MHOM/BR/75/M2904_clone_M2904_12_minicircle_kinetoplast,_complete_sequence</ns2:name></ns2:Sequence><ns2:Sequence dsseqid="sq760" id="sq760"><ns2:sequence>CTAAATTAAATTTTATTATTTTGTTTTGCTGTATTATTGGGTAAGGAGTCGAGTCATTACCTATGAAAAATCGATAAAAATCGTACTCCCCGACATGCCTCTGGGTAGGGGCGTTCTGCGAAATCGCAAAAATGGCATACAGAAACCCCGTTCAAAAATCCCCCAAAATTCACGTTTTTTGGCCTCCCCGTGCACAATTAGGGGTTGGTGTAATATAGTGGGCCGCGCATCCCGGCTCGAGTTAGAAACTTGAAAAAGTGGCCTCTAAGAGGCTTAGTTTGCGTGTTTTAATATTATTTTAGAATAAACTATTTTTAAACTTAATTTAAACTTATCTCTGCGCTAGTATGGTGTAGATAATATTATATTGATAATTAAACTTAATTGTTCTAATATAAATCTAATACTAGTTCTGTTTATATAATAATGATTAGTCTATGTATACGATAATATTAGTATTCAATGCATTACTATCTTATTATGGGTTAGATAGACTCATTACCCGCAATACTAGAATAAACTAATATATATGTTATGTTATACTAGAATATCACGTATTATACTAACATTATAATAGCTATAGTTAGAGTATATAGTTGTATTAGATTAGTTCATTATAATAATTATATTTTTATATTTCTTTAACTACTCTCGTTACTGTTTGTGATAATCATTTATTAGATTTATTAATTAACTATAAATTATTTTATTAATACGTAAATAATATTTTTATTTGATAATTACTCACTTAA</ns2:sequence><ns2:name>KY698792.1_Leishmania_braziliensis_strain_MHOM/BR/75/M2904_clone_M2904_13_minicircle_kinetoplast,_complete_sequence</ns2:name></ns2:Sequence><ns2:Sequence dsseqid="sq762" id="sq762"><ns2:sequence>ACTATATAATTATTTAAATTTGTAATACGCGGTGTTACTGCGTTAGTGAATTTATAATTTTTATAAAAATAGGGCAAAAATCGTACTACCCGACATGCCTCTGGGTAGGGGCGTTCTGCGAAATTCGAAAAATGGCATACAGAAACCCCGTTCAAAAATCCCCCAAAATTCGCTATTTTTGGCCTCCCCGTGCACAATTAGGGGTTGGTGTAATATAGTGGGCCGCGCATCCCGACTCGGGCTAGGATCATTAAAATGTGGCCTCTTAGAGGCTTAAATTATTGAATTCTAATTTTATTATTTAATTTGAGAATATAATTTATTAATAATTAATTTTATATGCTAGTCTTGTTCTAATTTAGCTATTGAATAATTATAATTAGTATTGTGTTGTAATAATATGCTAATTGAATTTATATTTAATATATTTTTATAATACTTATTATACTAGTACGTTAAATAGTTTCATTACATCGATGATTACTATAACATTGAGTAATATCATAGCTCCAATATAGAATATAATTGCTTTTGTAGTAATATCTGGGTAATACTATACTATCTTAGTTAAATCTATAATATTATTTTTATTAAACTGTTATTATACTATTACGCACTGATAATGTTACGTATAAGATTGATAATAGTTATATACTAGTAAAATATTATTAACACTAGTCTATGTTATACTTATTGATGTGAGTGCATACTAGCTTTGTCAATACATATAAATTTATTTTAAATATGCAC</ns2:sequence><ns2:name>KY698793.1_Leishmania_braziliensis_strain_MHOM/BR/75/M2904_clone_M2904_14_minicircle_kinetoplast,_complete_sequence</ns2:name></ns2:Sequence><ns2:Sequence dsseqid="sq764" id="sq764"><ns2:sequence>ATATGAACTAGATTTAGTTTCTAATTTTATAAATAATTAATTTATTAGATTCTATAATTTCATCAAAAATAACCTTAAAATTTTACTCCCCGACATGCCTCTGGGTAGGGGCGTTCTGCGAAATCGCAAAAATGGCATACAGAAACCCCGTTCAAAAATCACCCAAAAATCGCATTTTTCGGCTTCCCCGTGCACAATTAGGGGTTGGTGTAATATAGTGGGCCGCGCACTTCCCGCTGGGTTAGGATGTGTGAAATATGGCCTCTAAGGCCTTATGTTTTATGAATTCTAGACTAAATTGACTATTATGTGATAAAACAATTATTATTTTATATTATTGCTAAATGTTTTTAATTAATTACACGCTAGTTTAGATTAGATAATAATTTTATTTAAATATATTAATTATGTCTACTCTATTATCTTATGCTATACTTTTATTGATATTATCTATTATTTTAATAATTATATACTCTAATAGCGCTGTGTTATGGTTATCTCAAAAATAGCTAAAATATTCCCTTTTCTAGTTATATTATTGCATATTTTATATCAATTTATAGCTTTTTAATAATAACACTTAGATAATATAATTAATGATAATATAACTAATGAGTACATATAAAATTATAAATACTATTACTACTATGATACTCTTATTAGACTGTCATATATACTTATACTATCTTCTATCTCTTGTAAACTTTTATTGTTTGTAATTATCTAGTAATATTAAATTGTTATTATATATGTCGCGT</ns2:sequence><ns2:name>KY698794.1_Leishmania_braziliensis_strain_MHOM/BR/75/M2904_clone_M2904_15_minicircle_kinetoplast,_complete_sequence</ns2:name></ns2:Sequence><ns2:Sequence dsseqid="sq766" id="sq766"><ns2:sequence>TTTAAATTTGATTTAACAGTTTTATAATCTTTGTTATTATTTTGTTAAACTATAAAAATCATCAAAATTGGGCATTAAATTTTACTCCCCGACATGCCTCTGGGTAGGGGCGTTCTGCGAAAACCGAAAAATGGCATACAGAAACCCCGTTCAAAAATCCCCCCAAAATTCGCTATTTTTGGCCTCCCCGTACACAATTAGGGGTTGGTGTAATATAGTGTGGGGTGCGCTCAGTTTTAGGCTAGCTCCTCGAAAAGTAGGCCTCTTAGAGGCTTGTTTTTAATAATTCTAACTTGAAACTAATTTTGTTTGTTATATTGATATTTAATTTAATTTTATAACTAATGATTAGCTCGTATTAGTAGTGTTATTAGTTAATGATTATTATAAATATTATTTAATAAATATACTCAATACAGTTCTCGCTAGTTTATATTATAATAATGCTAACTATACTTTGGTAATATCTATACTATCACTATTATACTCTCATTATCGCTAATATCATATATAATATAACTTCTCCTTTATATTAGTAGTATTATGTCTAGTATAATCATTGAACTATTTAATAATAACTATACATTACTAGTATTGTTACTAATGATGTGCTGAGATAGATTTAATATTAAAGTTAATCATTATTATTTTATAAAATTAATTTATATATATTTCTATACTTATGATTCGTGCTATTACGTGAACAATAAACTTAACTAAATTGTTATTTTAATGTATAG</ns2:sequence><ns2:name>KY698795.1_Leishmania_braziliensis_strain_MHOM/BR/75/M2904_clone_M2904_16_minicircle_kinetoplast,_complete_sequence</ns2:name></ns2:Sequence><ns2:Sequence dsseqid="sq768" id="sq768"><ns2:sequence>TGTTTTAATAATAATTTATAATTTGTTTCGAAATAATATTTTATCTTATGTGTCATTATAGTTTCAAAATTAGCATAAAATCGTACTACCCGACATGCCTCTGGGTAGGGGCGTTCTGCGAAATCGCAAAAATGGCATACAGAAACCCCGTTCAAAAATCACCCAAAAATCGCATTTTTCGGCCTCCCCGTGCACAATTAGGGGTTGGTGTAATATAGTGGGCCGCGCTCCCCGACTCGAGCTAGGATGATGAAAATAAGGCCTCTTAGAGGCTTGTTTCTCGCGTGTTACATGTTTTTCTAATAATTAATTTTTATAACTTATTTTTAGCATTTAAATTATTATATTGACTAGTTTATTAATATATTTATTGTTTAGTTAAATTTATATTTTAATTTGTAATATTATTTGTCTGTTATTATTACTATGTTATATCTAATACGTTACTTATTCATACTATTATAGCTTATCTATGTAATGGTTAGTATAGTTATAGATAGTGGATAAATAGTAATATATAACATGTTTGATATTATATTATATTGATAAAATTAGTAATACAGTGTATAACGTTAGATGATATACATGAGTTAAACTATTAGCAATTAAATAATTATAATCAATAATGTTATGCTCAATGTTACTTATATGATATGATAGTTTCGATACAATTTATTTATTTTTATATATACTCTTTACACTATGTTACTCTAGTTAATAAACTTGTATGCGCTGATAATAACTATAATATT</ns2:sequence><ns2:name>KY698796.1_Leishmania_braziliensis_strain_MHOM/BR/75/M2904_clone_M2904_17_minicircle_kinetoplast,_complete_sequence</ns2:name></ns2:Sequence><ns2:Sequence dsseqid="sq770" id="sq770"><ns2:sequence>TACGTAACTCTATTAGGCTAGTAATGATATGAATTTTATTTTTATAATTTATATAATTTTCTCGAAAAATGGGGGTAGAATTTTACTCCCCGACATGCCTCTGGGTAGGGGCGTTCTGCGAAAATCGAAAAATGGCATACAGAAACCCCGTTCAAAAATAGCCCGAAAATCGCGTTTTTTGGCCTCCCCGTGCACAATTAGGGGTTGGTGTAATATAGTGGGCCGCGCACTCCGACTTGGGTTAGGATGTCGTGAAACTGGCCTCTAAGGCCTTATAATTTTATAATTTAAAGTTTTAATATTGATTTTGCTAATAAACTTAATTTATAATTTATTTTTTATCTTGTATTACGATATGTTCTAGATTATTATAATATTTAAAATTAGATTTGTTATATTACTAGTGCATTACTATCTATTGAGTACATATAATAATAATTTAATATAGCTCCATCATATAGCTTATCTATAACGTTGTAATGGTGTATAATAATATGGATACTATATAATATTAATTGCCTTTTATTCTATATTAGTATGATACTACACTATACACTAGTCTATTACACTATAATACTATCTACGCTGAATAGAACTTGTATTGTAATAATGATAATTATTTAATTTAATAAATTGATAATATACTTTATTACTATTAGTTCACTTATATAATTCTAATTTAACTTGTCTTACACTGATAGTATTGCTATTACTTTACTAATAAATAATAATTTAGAAACTA</ns2:sequence><ns2:name>KY698797.1_Leishmania_braziliensis_strain_MHOM/BR/75/M2904_clone_M2904_18_minicircle_kinetoplast,_complete_sequence</ns2:name></ns2:Sequence><ns2:Sequence dsseqid="sq772" id="sq772"><ns2:sequence>CTAGCTAAGTTGTAATGTGTTTGATAATAAAAATTATAATTTTGTTTTCAGTGTTAAATTAGCTCAAAAATGGGGTCAAATTTTACTCCCCGACATGCCTCTGGGTAGGGGCGTTCTGCGAAAACCGAAAAATGGCATACAGAAACCCCGTTCAAAAATCCCCCAAAATTCGCTATTTTTGGCCTCCCCGTGCACAATTAGGGGTTGGTGTAATATAGTGGGCCGCGCACTCTGGATTGAGCTAGCATTGACTGAAACAGGCCTCTAAGGAGCCATATTTTATAATTCTACGCGTATTACGTTATGTTTTTGATTAATATGATTTAATATTTAATTTTTTATTAATTTTGTTTTATACGTTACTTATTAGTGTTGTTATATTTTAATTTTATAATAGTTCTCGCTTGCGGTGTTATATGTAATGAGTTTATTTATTTAGTTTGATAAAATTATATAACATTATCTATATCGTTACTATTAGATACTATTACGTCGCTATCATTAGATAATATCAAAATATATTAGTTATATTCTATATTGTAGCACTATTTTACTATTTTACTATGATTATAGCTAGAGACACTAACATTTATAACTTTATATTATACCATTGCATTACGTTGTTAATAATTATGATAAACAAATAAATTTACTTATAATGTTACATATAATAATATAATTAATTTGATTTTTAATTTATTCTCTTATAGTTATGCGTTAGATATACTAATTAATAAATAAATATTACTG</ns2:sequence><ns2:name>KY698798.1_Leishmania_braziliensis_strain_MHOM/BR/75/M2904_clone_M2904_19_minicircle_kinetoplast,_complete_sequence</ns2:name></ns2:Sequence><ns2:Sequence dsseqid="sq774" id="sq774"><ns2:sequence>AATCTTGTCTATAAATAAACTATAACACTTTTTAAAATTATATGTCTTGTGTCTTATAGTCAGTGAAAATTCGTATAAAATCGTACTCCCCGACATGCCTCTGGGTAGGGGCGTTCTGCGAAATCGCAAAAATGGCATACAGAAACCCCGTTCAAAAATTGACCAAAAATCGCATTTTTCGGCCTCCCCGTGCACAATTAGGGGTTGGTGTAATATAGTGGGCCGCGCACTCCAGCTCGAGCTAGGATCTCTGAAATCAGGCCTCTTAGAGGCTTAATTTTATCTTTTTAAATTTTCTCTTTGTTATGTTGCTTTTAAATTAATATTTTCTAATTTTTATTAAACTTTATTTTTATTTTATTATAATATTAAATGTTAGATAATTAATTTGTTCTGGATTAGAAATATTATATAGATTTAATTATTAGTTAATTGATTTATAACTATTATATAAATATTTAATAACATAGCTCTATATACTGCACTATTATAGTATGGTTAGAAACTATCGATTAGATATAACATATAACTGCTTTTATATTAGATTTTGGGGTAATACAATGTTATAAGATACAATACAATGTTATAAATTTATAGATAGCTTAATTATATAAACTTTATTATAGTTTGTTATGTGTGATATAATAGTTTGAATATAAGTATACATTTATTTTTTCTATTTATGATTACTATATAATGCGCTGTTATTGTTACTAATATGTCGCTAATATTATACTATTTTAGTTCTAACATAATTAT</ns2:sequence><ns2:name>KY698799.1_Leishmania_braziliensis_strain_MHOM/BR/75/M2904_clone_M2904_20_minicircle_kinetoplast,_complete_sequence</ns2:name></ns2:Sequence><ns2:Sequence dsseqid="sq776" id="sq776"><ns2:sequence>TCTAATATAATGAACAGCTGTGTTACTATGTGTTACGTGTGCAGATATAATTTATAAAATTGCTAAAAATGGCTATTAAATTTTACTCCCCGACATGCCTCTGGGTAGGGGCGTTCTGCGAAATTCGAAAAATGGCATACAGAAACCCCGTTCAAAAATCCCCCAAAATTCGCGTTTTTTGGCCTCCCCGTGCACAATTAGGGGTTGGTGTAATATAGTGGGCCGCGCATCCCGTCTCGAGCTAGGATCATTAAATTCAGGCCTCTTAGAGGCTTCTTTTTAAAATTTAAAGTTTTTATTTGGAGTTTTGATATTTGAATTAAAGTTTGGAACTATTTTATTTATTTTTATATCTTTACTAGTGCTGTATATGAACAATTATATTATCTAGTTTAATTTAAATATTTATATAGTTATTAGCTCAATATTATTATTATTTAAGTTTAATATTATGTGTTACCAGTGTTATGAGTGTAATAATGTATGATATTGAGTCATTACTCAGGGTTACTAATTAATATGTAACTTATTCTGTATATGTGGGTAATATCGATAATATACTATCATTATACTAATCTTACACTATGATAATACTATTATACACGCTAACAATAATTATCTAATATAGTTTAATATTAATTTTATAATTAGTATATTATTAGATTTATATTTTTATTAATTCTTTCTTACGTGAACTATATCCAGTCTTTGTTAATAATTACAATAATTAAAATTTATTATTACACATTGA</ns2:sequence><ns2:name>KY698800.1_Leishmania_braziliensis_strain_MHOM/BR/75/M2904_clone_M2904_21_minicircle_kinetoplast,_complete_sequence</ns2:name></ns2:Sequence><ns2:Sequence dsseqid="sq778" id="sq778"><ns2:sequence>ATTATAAGTTTATAATGGTGTTAATAAATTTAATTATCTTTTAGTTTTTAATTATAAAATTCCCAAAAATGGGGGTCAAAATTTACTCCCCGACATGCCTCTGGGTAGGGGCGTTCTGCGAAAACCGAAAAATGGCATACAGAAACCCCGTTCAAAAATCCCCCAAAATTCGCTATTTTTGGCCTCCCCGTGCACAATTAGGGGTTGGTGTAATATAGTGGGGCGCGCATTCCAGCTCAGGTTAGATTGGTGCGAAACTGGCCTCTAAGGCCTTATAATTTCTTAATTCTAATTTTATAACATGTTTTTCTCATTTAAATAATTTATTTTTGATTTTTTATTTTTTAATTTATTAATTTAGTTTTGTGGTTAGAATAATTTTAGAACTAATATTGAATTTAATGATTAACTATTTTTATAAATATTATTTTATTATTATTGACTAGATTATTACACTCTATTATATGCTAACGATGATAGTTATAGTTAGGCTGTATTAGGCTGTATCACATATGTAACTTGTTTTATATTATATATTAGCTCATATAGTTACTCTCATAATAATACTAATTCATACTCTATTATAGTTCTAATTAGTTTTATAAAATAATACTATCAATGTATAATTATAATTTATTAAATAGTTTTATGATATGCTAATTATATTTATAACTAGAGATAATAATTTTACTAACTTGCCACGAATATATTACTAATAATACTCTAACACTAGAGCTGACATAGTTCT</ns2:sequence><ns2:name>KY698801.1_Leishmania_braziliensis_strain_MHOM/BR/75/M2904_clone_M2904_22_minicircle_kinetoplast,_complete_sequence</ns2:name></ns2:Sequence><ns2:Sequence dsseqid="sq780" id="sq780"><ns2:sequence>CTAATAGATGGATAATGTGTTAGTATTGTTGTAAATAAATTATTTATATTTTATAAAATTAGCTAAAAATCAGCTCAGAATTTTACTCCCCGACATGCCTCTGGGTAGGGGCGTTCTGCGAAAATGGAAAAATGGCATACAGAAACCCCGTTCAAAAATACCCCAAAAATCGCGTTTTTCGGCCTCCCCGTGCACAATTAGGGGTTGGTGTAATATAGTGGGCCGCGCACTCCGGCTAGAGTTAGAATGCCATGAAATAGGCCTCTTAGAGGCTTAAAATTTGAAAACTGACTTTTACTAACTTGAATTTAATATTTAATTTTTATTTTTAATATTTACTTGTTTATATGCATATCTGTTCTAATATTATACTAGTATGTCGCTAGTTTTATTATTAGTAATGTATATTGACAGTCTATTATATGTATTCAATGTAATAATTAATGTTATCTATAATTAACTATCTTATGGGTTACATAGTATACTCCTTAGGTAAGGAGTCCCACATAACTAATATTAATATTAGTTGGGTGGGTATTATAGCATTATACACTATCATTGGCTAAGATTATACTTATTAATTATAAAATTATAACTATATTGAATACTATACTATATTACTAATATGAATCTAACGTTAGAATATAATATTAATAACTAGTGCATAAATAATTATAATATTGTTACTCTAATACATTTTATATAAGCTATCATCGTTACTAATAATAATTTAATGTTACG</ns2:sequence><ns2:name>KY698802.1_Leishmania_braziliensis_strain_MHOM/BR/75/M2904_clone_M2904_23_minicircle_kinetoplast,_complete_sequence</ns2:name></ns2:Sequence><ns2:Sequence dsseqid="sq782" id="sq782"><ns2:sequence>AATGTGTAGAATTTAATATTAAGTTAATATGATAATTATTTTTATTCAATCTTATAATTATTTTAAAAATCAGGTTAAAATCGTACTCCCCGACATGCCTCTGGGTAGGGGCGTTCTGCGAAAACCGAAAAATGGCATACAGAAACCCCGTTCAAAAATCCCCCAAAATTCGCGTTTTTTGGCCTCCCCGTGCACAATTAGGGGTTGGTGTAATATAGTGGGCCGCGCACCCCGGGCTGGGTTAGGATGTCGTGAAACTGGCCTCTAAGGCCTTATAATTTTAATTTTGGAATAGAATTGACTAATATTTAATATTTAAAAGATGAAATTAAATTATTACATAGTTTATCTAATTATATATTATTTATTGTTATCTAATTTAGTTCTATTATTGCGCTATTTATTAAAATTAATTTTATTACTAGTTTTAATATGTATCATTACGTATCATAGAATTTATAAATAACTTTATTATAATGATGGCTATAATGTGTTAAATATGATACAATATATATTCCCTTTGCTTTAATATTACTATATATTAGCTCTATTACATCTATACTATAACATTACTCGTATTATACTATTTTATATAAAGTTTATATACAATGCTAGCGATATACATACATATGATTTTGCGTTACGGATTATTAATTAATATAATTTATTATTTAACTTAAATCAATTTTACTATAAGCTTTTCGATATAATACTATGATTACACTAGTTATTAGAGTGGC</ns2:sequence><ns2:name>KY698803.1_Leishmania_braziliensis_strain_MHOM/BR/75/M2904_clone_M2904_24_minicircle_kinetoplast,_complete_sequence</ns2:name></ns2:Sequence><ns2:Sequence dsseqid="sq784" id="sq784"><ns2:sequence>AAATTAGTTTTAGATAAAAATTAAATTTCACTGTGTTACTCGCATTAAATATTATAAAAATTAGAAAAATGTCTATAAAATCGTACTCCCCGACATGCCTCTGGGTAGGGGCGTTCTGCGAAAATGGAAAAATGGCATACAGAAACCCCGTTCAAAAATCCCCCAAAATTCGCTATTTTTGGCCTCCCCGTGCACAATTAGGGGTTGGTGTAATATAGTGGGCCGCGCACTCCCCGCTGGGTTAGGATGCCGAGAAACTGGCCTCTAAGGCCTTATATTTTTAATTTTTGCTGTCTTTGCCTTGTTATGTTAGTTTTTATTTTTGATTTTATAATTATGCTAAATAAATTTATTGTTTCTAGTTTATATGCATCACTAGACTAGTATTGTTTGATATATTAAATTATATAGTTCTGATTTTAATAATACTTTATCTATAGTTACTATGATTGTTCATCGATAAGATAATAGCTCTGTATACGTGGGTAATGAGTGTGTAATAATATATGCGTAGAATAAGTTATATATGATATAGTAACACTATCGGCTATAATACTAGCATTATACGTAACATTAAAATTGTATTCTAATAATTTAATAATATTGAACTATAATTAAACTATGTTATTACTATTATAATATTTTTATTACTTATAATTTACAATCTATTTTATCTATACTGCACTACATTAGTTACTATGGTAGAATAAATATTGTTTTGATTTGAGTAATAAATATA</ns2:sequence><ns2:name>KY698804.1_Leishmania_braziliensis_strain_MHOM/BR/75/M2904_clone_M2904_25_minicircle_kinetoplast,_complete_sequence</ns2:name></ns2:Sequence><ns2:Sequence dsseqid="sq786" id="sq786"><ns2:sequence>ATTATGAGTTTAATTATGTTGTTAATTATGTTTTTAATTTTCATAATTTTTATTAATTTTCTCTAAAAAGTGGGTCCGAATTTTACTCCCCGACATGCCTCTGGGTAGGGGCGTTCTGCGAAAACCGAATTTTGGCATACAGAAACCCCGTTCAAAAATCCTCGAAAAATCGCTATTTTTGGCCTCCCCGTGCACAATTAGGGGTTGGTGTAATATAGTGGGCCGCGCAGCCCGTTATGGGATAGGATGGTGAGAAACAAGCCTCTTAGAGGCCTTAATTTTAATTTCTAGCTCGGAACTGGTTAATATGCTTTTATATACGTTACTACGTGTTACTAATATTATATTATATTTATTATTGCTAATTATATTACTACTTATCTGTTGCTAATACTAGTGTTGATATAGTACTATTATTTATTCTATGTATACACTCAATTATACGTATTATAACTCTATTATAGCTTTGTTACGTGTCTATTATGATACATTAGGCTAGTAATACTAAAATCCCCTTTTCTAACTTGTTTTATATCATATTTTACTATACTTTTACTAGTTATAATGATAATAATATACTTATGATATTATACTCGTATTGAGCTAATATAATTACTATAATTGTTATCTAACATTGATAGTTGTATAACATTAGTATTACTTTGGTTAACATAAATAATATTTTCTATTCTCTATCTTTACTAGCTATATCTAATCAGTAATAAATAGATAATAACTTTGC</ns2:sequence><ns2:name>KY698805.1_Leishmania_braziliensis_strain_MHOM/BR/75/M2904_clone_M2904_26_minicircle_kinetoplast,_complete_sequence</ns2:name></ns2:Sequence><ns2:Sequence dsseqid="sq788" id="sq788"><ns2:sequence>AATTTTAATTTTAATGTTTGATAATGTCGCGCATATAGTTTTAAATAATCTTCAATAAAATTATAAAATTCGTGACAAAATCGTACTCCCCGACATGCCTCTGGGTAGGGGCGTTCTGCGAAAACCGAAAAATGGCATACAGAAACCCCGTTCAAAAAATGCCCGAAAATCGCTATTTTTGGCCTCCCCGTGCACAATTAGGGGTTGGTGTAATATAGTGGGCCGCGCACATCCGGCAGAGCTAGAACTCGTGGAACTAGGCCTCTTAGAGGCTTGATTTTATAATTTTAAAATATTTAACTTGTTATTGACTTTAAATTGACTTATAATTAATTATTTTTATTTATGATAATATATTTTAATTAAAGTGTTCGCTAATCTAGTTCACAGTTAGAAAATATATAGTTTAATTATTAAATAGTTTTAGTTTGTCAATACAATCAATATTATATAATCATCGCTAAACATTAGTGCTATTACCCGTGTATTATAGTGTATATGGTTACAATAGCAATTACAACTTATTCTGTACTAATATGATACTAACTATATTACTCTATGATACACTATGATAGCACTACATTAGATATATAATAAGTATAGACTAGCATTGTTACGTATGAATAATAATAAATTAAATTTAATTAATAATATGATTATCTATTAACTCTGTATTAAACTTTTAGAACTCTTCTATTAAATCTTTATATGCTAGTTGATATTTAAATTTATATTTTAAT</ns2:sequence><ns2:name>KY698806.1_Leishmania_braziliensis_strain_MHOM/BR/75/M2904_clone_M2904_27_minicircle_kinetoplast,_complete_sequence</ns2:name></ns2:Sequence><ns2:Sequence dsseqid="sq790" id="sq790"><ns2:sequence>TTTAATTTATGAATAGTTTTGTTACGCGAATAATGTTATTCAAAATAATATTTATAATTTTTAATAAAATTGGGGGAAATTCGTACTCCCCGACATGCCTCTGGGTAGGGGCGTTCTGCGAAAACCGAAAAATGGCATACAGAAACCCCGTTCAAAAATCCTCGAAAAATCGCTATTTTTGGCCTCCCCGTGCACAATTAGGGGTTGGTGTAATATAGTGGGCCGCGCTCCCCGGCTGGAGTTAGAGTGACAGAAAAGTGGCCTCTTAGAGGCTTATAATTCTAATTTTGAATTAAAATTGATTAAATTATATTTTTAAATAATAAAGTTAATTTTAGATTTAATATGGAGCTTAATGTTTGATAATTAGTGATGAATAAATTAGTTCTGATTAGTAAATTTAATAGTTATTGTTATTAATAGTTTTATTATTACTTGCATATTATCTATAAACTTTATTATTATGAATAGTATCGCTGTGTTATGCTGTATATCATCAAAACTATGCTCTAACTGCTTTGTAATTGCTTTTATAATACTATTTTTGATAATATAATCAATAAAACTATAATTACACTGGTTACTATTACTTACAATGATACTACTATGATGTTGCGTATTAGATACTAATGTGTTATTATAATGAGTGCACTATAAATATATCTTTTATTCTAACTATATCAATCTCTGTGTGAATATTATTTATTGATAAGCAATAGTTAGTTTATTAAATGTGATTCGTAATAAT</ns2:sequence><ns2:name>KY698807.1_Leishmania_braziliensis_strain_MHOM/BR/75/M2904_clone_M2904_28_minicircle_kinetoplast,_complete_sequence</ns2:name></ns2:Sequence><ns2:Sequence dsseqid="sq792" id="sq792"><ns2:sequence>ATTAGCGACAAATAAAATTTAAAATAAGTTTATTAATAATTTAATGTTAGTGTTGAATTACGTCAAAAATAGCCTTCAAATTTTACTCCCCGACATGCCTCTGGGTAGGGGCGTTCTGCGAAATCGCAAAAATGGCATACAGAAACCCCGTTCAAAAATCCCCCAAAATTCGCGATTTTTGGCCTCCCCGTGCACAATTAGGGGTTGGTGTAATATAGTGTGGGGTGCGCTCAGTTTTAGGCTAGCTCCTCGTAAAGTAGGCCTCTTAGAGGCTTGTTTTTAATTTTTAAAATCTTTTTCTAATAAATTATTTTAAAGTTAGATTTGAGTTTAATTTGTTGTTAATAATAGTTAATAATTAGAAAATAATAAGTTCTATTTAGATAATAATTTTGTAATACTATGTTATCAATGTTGTAATACTATAGTTCACTTATTAAATTTATAATTATACTTAAATAAAATTATGTATTCGCTAATGATGTAGTATTATATGTGTTCTAAGATACGTAGAATAACTTGTAATATAATATATTCTATAATGAGTCAATACTAGCTCTATAACGTTACATTGTCGCGATAATAAGATAATATAAATAGTTTTAATTAGAACAATAAATAGTTTTTAATAATATGATAACTTTAATTATTTATATGTAATCAATACTATGTTTAACATTAGAACATCACTAGAATAAATTTTTATTAAATAGTTAGTAATATGATGATAGCAATGATATGATATAATT</ns2:sequence><ns2:name>KY698808.1_Leishmania_braziliensis_strain_MHOM/BR/75/M2904_clone_M2904_29_minicircle_kinetoplast,_complete_sequence</ns2:name></ns2:Sequence><ns2:Sequence dsseqid="sq794" id="sq794"><ns2:sequence>GTTAATCTATTAGTGACATTGTTATTATTGCGTTACATGTTTTTATAATTTTCAAAAATATATTAAATTTCACACCAAAATCGTACTCCCCGACATGCCTCTGGGTAGGGGCGTTCTGCGAAATCGCAAAAATGGCATACAGAAACCCCGTTCAAAAATACCCCAAAAATCGCGTTTTTCGGCCTCCCCGTGCACAATTAGGGGTTGGTGTAATATAGTGGGCCGCGCATTCCAGCTCAGGTTAGAATGCCTCATTATAGGCCTCTTAGAGGCTTAATTTTTTGATTTTAAATAATTTTGACTTTAAATATAAAATTCTAACTTATTAAAATTGATTTACTGCTATTATGCTAGATAGAGATAATATTTATTTTAATTATAAAGTTGTATGTCATTTTATTATTATATTTGATTATCTATAATTTAATAGTAATACGCTAGTTTCATAATTTTATAACAATGGTGTATTATGATGTAGTATGGTGTTAGAACTATGTCTAGAGTGTAATATATATATTAATTGTAATTGATATTAGCGCATTACTATTACTATTACTATCTATAACGTTACTAACACTATACTATCTTGTTACTATATAGTTTATAAAATTATTATTACTATGAGTATACTAATTATATTTACGTATTATATTTCTAATATCTATTCACTCATTGGCTTATATAATCACTATTAATAAATTTATTTACTACTAATCAATGTATCATTAGAATTTAATTATA</ns2:sequence><ns2:name>KY698809.1_Leishmania_braziliensis_strain_MHOM/BR/75/M2904_clone_M2904_30_minicircle_kinetoplast,_complete_sequence</ns2:name></ns2:Sequence><ns2:Sequence dsseqid="sq796" id="sq796"><ns2:sequence>AATAATAATTTTAATTCAGTGATATACGTGTTAATAATTGCCTAAGGAGTCGACTCCTTACCCGCAAAAATGGGGGAAAATCGTACTACCCGACATGCCTCTGGGTAGGGGCGTTCTGCGAAAACCGAAAAATGGCATACAGAAACCCCGTTCAAAAATCCCCCAAAATTCGCATTTTTTGGCCTCCCCGTGCACAATTAGGGGTTGGTGTAATATAGTGGGCCGCGCACTCCAGCTCGAGTTAGAATTCATAAAAGTAGGCCTCTTAGAGGCTTGAATTATGGTTTGGAAATAAAATTGAGATTATATTGATTTAGAAGTTAAATTTATTTGTTGATTTGAATATTATTTTATAAATATATTGCTAGCTTTGTTCTCTATTAAATTAATATTAGTTATCATTAGTTTATTTAATTAGTTTTTATTTTAGATAATTAATAGTTATAATAGTTAATACTATGAGCTATGATATAGAACTAATGATGTTACTATGTTAGCCTGTTCATTGCATAGAATAACTTATATTATAATATATTCTGTATAGTATTATAGTGTTAGTAATTATAACTTTAATGATTACATAAATTTATATACTTATATAGTTCCATCGTTGTTCTAATATTGCTGCTAACATTGAATAATATTGTTTCGAATAAATTAATAATTATTTATACTATCTTTACATTGATTAACTCTTTGCTGGTAATGATGCTAGTTTGTTACTCTCTAGCTATATACTTTTTGTGCTA</ns2:sequence><ns2:name>KY698810.1_Leishmania_braziliensis_strain_MHOM/BR/75/M2904_clone_M2904_31_minicircle_kinetoplast,_complete_sequence</ns2:name></ns2:Sequence><ns2:Sequence dsseqid="sq798" id="sq798"><ns2:sequence>AAATAATTTATTTTAAAATAATTTTAATTTTAGTTTTAATGAGTTTATAATATTCAAAAACTATAAAAATGGGGGTAGAATTTTACTCCCCGACATGCCTCTGGGTAGGGGCGTTCTGCGAAAACCGAATTTTGGCATACAGAAACCCCGTTCAAAAATCCTCGAAAAATCGCTATTTTTGGCCTCCCCGTGCACAATTAGGGGTTGGTGTAATATAGTGGGCCGCGCACATTCTCCCGAGCTAGGATGGCATAAAAGTGGCCTCTAAGAGGCTTAGTTTCGCGTGAATTAAATATTTTTAAACATTTATTATTTTATATCTTATTTGAACTAATTTTATCTCTACTTTTATATGCTAGACTAGTATTATTAAGTTTTAATATTTATTGCTAACATTAAACTACATTATTACTATATCTACTAGTTTTATATACGTAACGGATAGATAATTAATATTATATCGTCTATACACCATCTATTACACTATCATTGACTCATTACCCATAAATAGCAATTACAAGTTATATTGTAGTGTATTTGAGCTAATATATACGATAATATTATAATTTTATAACACTAGCATTTTATATAGAATTGATAACTACACTAATGATATAATTATTATATATTTGATTTTATATTTAACAATTTTACTATCTATTCGAATCTATACATTTATTGCTTATAGTTGTGCTGCTATTAGAGTGATACGTTAGCTAAATAATATCGTAACAGTTAT</ns2:sequence><ns2:name>KY698811.1_Leishmania_braziliensis_strain_MHOM/BR/75/M2904_clone_M2904_32_minicircle_kinetoplast,_complete_sequence</ns2:name></ns2:Sequence><ns2:Sequence dsseqid="sq800" id="sq800"><ns2:sequence>TAAATTAATACTATTACATGTCTTATTACATCAATTAACTTTTAATAATTTTTTATAATAGTTCGAAAAATGCTATAAAATCGTACTCCCCGACATGCCTCTGGGTAGGGGCGTTCTGCGAAAACCGAAAAATGGCATACAGAAACCCCGTTCAAAAATCCCCCAAAATTCGCGTTTTTTGGCCTCCCCGTGCACAATTAGGGGTTGGTGTAATATAGGCGGCACGTCACACAGTTTTGGGCTAGCTCCTCGAAAAGTAGGCCTCTTAGAGGCTTGTTTTTAATATTTCTAACTTTACTCTGAATATAAACTTAAATTAGATAATTAATATATCTTTTTATGTTATTATATGATGCTAATTAAAATTTAATTGAAGTTAACTTATAAAATAATATTATAATTGTATTGCTATAGTTTTATTATTTAGTTAATTTTATTATCTATTTTAGTTTATAGATTAGCGCTATTATGTGTCTCTATGATATACTCATTACAGCATTACTCCATATAGAATATAACTTATATTAGACTTATTATGATACTATTAGATACGTATATGATTATAATTATAAACTTAACATTATACTTATAGTAGTACTATTATGAATTAATATGAGTGAACTATGATGTATAATATTTTATTAATAACTATAATTACGATGTTACATATAATACATTACATTTTATATTTACTTTATAGTGCATGATACGTTACTAGATTAGTGCTATATTATAAAA</ns2:sequence><ns2:name>KY698812.1_Leishmania_braziliensis_strain_MHOM/BR/75/M2904_clone_M2904_33_minicircle_kinetoplast,_complete_sequence</ns2:name></ns2:Sequence><ns2:Sequence dsseqid="sq802" id="sq802"><ns2:sequence>TAGCTTTGATGTATAAATATATTTTAAACTTTATGATGTTGCTATACTTTTTCTAAAATTTTATAAAATTAGCGACAAAATCGTACTCCCCGACATGCCTCTGGGTAGGGGCGTTCTGCGAAATCGCATTTTTGGCATACAGAAACCCCGTTCAAAAATTCACGAAAAATGCCATTTTTTGGCCTCCCCGTGCACAATTAGGGGTTGGTGTAATATAGTGGGCCGCGCACCCCGGCTTGAGCTAGGACAGTGGAAATATGGCCTCTAAGAGGCTTGTTACGCGTGTTTCTAACTAAACTCGCATTAAAACTAGATTTATTATATTATTCATGTTAATATTTATTTATATTTAATTATATCTACTCGCTTTGCGATATTATATACTATTACTAGTGCTCGCTATGCGATTATACTGTTATATTAGTAAAACTATAGTGTATTATGTAGTATAACATTTTATAACTCTATGATAATGTCAATACTATGTGTTATTACTCATTATATGCTCCCTTTAATATCAATATAAGTTACAGTTATAGTATTAGGTTAGTATTACGTATATTAACTATTACTACTCTCGATACATACATTGAACTATATCTATACTCAACGTTACTATGTTATGATATTGTAGTAATATTATTAATTAAATTCAATTTTATATTTTACTAATAGATTATAATTTTTATCTTTTTTATTTACTCGCGTGTTATCATTGCATACTAAGTTAGATAAATAAAT</ns2:sequence><ns2:name>KY698813.1_Leishmania_braziliensis_strain_MHOM/BR/75/M2904_clone_M2904_34_minicircle_kinetoplast,_complete_sequence</ns2:name></ns2:Sequence><ns2:Sequence dsseqid="sq804" id="sq804"><ns2:sequence>ACATGTAATAAATATTTTTTATTTAGAGTGTTATTACTGCCTAAGGAGTCGACTCCTTACCCCGCAAAAATGGGGGAAAATCGTACTACCCGACATGCCTCTGGGTAGGGGCGTTCTGCGAAAACCGAATTTTGGCATACAGAAACCCCGTTCAAAAATCCTCGAAAAATCGCTATTTTTGGCCTCCCCGTGCACAATTAGGGGTTGGTGTAATATAGTGGGCCGCGCACTCTGGGTTGAGCTAGCTCCTCGAAATATAGGCCTCTCAGAGGCTTGTTTTTATAATTTTAAATTGAATTGGGAATAATAGAGTTTTAATGTTAATAATTAATTTAGTTTTATGATTTTATATAGATTTAAATATATTTATTATTATAATTATTATATCTACTCGCTTGCGATACTATACTAGTTTAATGCTAGTTCCATTATTATTTTATATTTAGTATAATTGATATAATACTACTCTATCGTTACTCTGTATGATATGGTTACATAGACTAGTAATATGTAGAATAAGTTATATTGTAATATATTCTATACTGTTACATCACTATTAGCTCTATTATTATTTTTAATTTTATTTATAATGCTAACTTTATACATTTAATTATAGTTATACAATTAGATATAATAATATTACTAATAACGTTACTTACATTAGATAATTATTTACACTGTTCTTATATTAACTAATTTTTTGTTGATAATATTATTAACATTGGTTGCACTATAATTAAATTTATATTTT</ns2:sequence><ns2:name>KY698814.1_Leishmania_braziliensis_strain_MHOM/BR/75/M2904_clone_M2904_35_minicircle_kinetoplast,_complete_sequence</ns2:name></ns2:Sequence><ns2:Sequence dsseqid="sq806" id="sq806"><ns2:sequence>AAATAATATAATAAAATTAATGTTATGCTATAGATAAATATTTAACTCTTTTATATAATTTCTTAAAAATAGCTCCAAAATCGTACTCCCCGACATGCCTCTGGGTAGGGGCGTTCTGCGAAATCGCAAAAATGGCATACAGAAACCCCGTTCAAAAATCCCCCAAAATTCGCTATTTTTGGCCTCCCCGTGCACAATTAGGGGTTGGTGTAATATAGTGGGCCGCGCACATTCTCCCGAGCTAGGATGCCTCATTATAGGCCTCTTAGAGGCTTGTTTTATTGGATTCTAAAATTTAAACTTATTATTGCCATCTAAACTAGCTAATTTTAATTTTTATTTTATTTTTATAGTTAACGTTGTTATGCTCGATAAGATAATAATTATTTTTATAATATTTAGTTAATGTGTAGTTTATATTTTAATAATTTTATTTATTACTTACTAGTTCATACTATAGCCATAACATTAGCTCATCATTACTATATAATACAGGGTTACTAGTACATATTAGTTACAAGTTATATTATACTATATTAGTAATGTCTTAGTAACACTATTATTAACTTTATTTAAATTTATAATATTATGAATTGAATGGTATTATTGAATTAATGGTTTGATAATTATATTTAATATTTTATAAATTTTTATTACTAGTTTTTGCTGCTAACTATATTACTATGATGAAGCTGATATTACTGCTAATGTATTACTATTATATAAGCTAGAGACATGAT</ns2:sequence><ns2:name>KY698815.1_Leishmania_braziliensis_strain_MHOM/BR/75/M2904_clone_M2904_36_minicircle_kinetoplast,_complete_sequence</ns2:name></ns2:Sequence><ns2:Sequence dsseqid="sq808" id="sq808"><ns2:sequence>AAATAAAATTTAAAATTTATAGTAACTCGTGTTGTTAATGTTAAATGAATTTATTAAAATTAAGAAAAATCAGGTCTAAAATTTACTCCCCGACATGCCTCTGGGTAGGGGCGTTCTGCGAAATTCGAAAAATGGCATACAGAAACCCCGTTCAAAAAATGCCCGAAAATCGCTATTTTTGGCCTCCCCGTGCACAATTAGGGGTTGGTGTAATATAGTGGGCCGCGCACTTGGATTTGAGCTAGCTTTGATAAAAATAGGCCTCTTAGAGGCTTGGTTTTTAAAATTGTGGTTGAAATTGAAACTAAACTAAATAATGATAAAATTAAACTTGTTATAGCTAGTTAGATTATATATTTGCTCTATTAGTTAACTATTTATTAATTTTAATTAGCTCTACTGTTATAATAATATTGTTACTCTATAGCTTTATTAGTTCTCTGTATGATAGTAATGTGATAGTTCCGTATAGATAGTGTGTAATGTTGTTCTAATAGGGTTACCCGATAATATCAATTGTAACTAATATTGACTATATAGATAATGTATATAATTACTAATAACTCTATCTTAATAACTCTATTACTATCTTTATAAAATTTATTATCTTATTGAATTATAATATTATGTGTTCGAATATAGATTTAATTAGTTATCATAATTATTTAATATAAATAGTTTTTATAATGTTAACTATACTAGAACTTTATATGATTATCGCTATTCTAGTTTTAATTAATAA</ns2:sequence><ns2:name>KY698816.1_Leishmania_braziliensis_strain_MHOM/BR/75/M2904_clone_M2904_37_minicircle_kinetoplast,_complete_sequence</ns2:name></ns2:Sequence><ns2:Sequence dsseqid="sq810" id="sq810"><ns2:sequence>AGTAACAATTTAAGTTTACAGTTTTAATATGCATCACATTATAAATAATTTTATTAAAATTGAGAAAAATGGGGGTCAAAATTTACTCCCCGACATGCCTCTGGGTAGGGGCGTTCTGCGAAAACCGAAAAATGGCATACAGAAACCCCGTTCAAAAATCCCCCAAAATTCACGTTTTTTGGCCTCCCCGTGCACAATTAGGGGTTGGTGTAATATAGTGGGCCGCGCACCCCGGCTGGAGTTAGAATGATGAAAAAGTGGCCTCTAAGGCCTTATGTTTTTAATTTTGGAAGTTTTATTGTTATTTTCTAATTAATGATATTTAAATTTATTTTATTTGTTTCTATTTAGCTGTAATGTTTGATTTACTATTGCATTGCTCTATTAATGATAAATAATATTGCTATATCTGTTCTATTACTAGCTTATCATGTTACTATTATTTAATTTTTATAATAACTCTATGCATTACCGTTATAGTGTATGATGTGTGCTGAATCTATAAAATTATATGTTTTCCTTTAATATAAATAGCAGTTGTGGCACTATTTTATATGTTTTTATTAACTTTACTAATTATAATAGAATCATAACTATACTTATATATAACTAATCATTGCGCTGATAATAGTGATACATTGAATACACTAGATGATATAATTTAATATAATTTATAATTACACTTACCATAGTTTCTATATACATGCTTGTCTAGTTAGTAATGATGTGCTCGCTAATAATAAATTAATGTT</ns2:sequence><ns2:name>KY698817.1_Leishmania_braziliensis_strain_MHOM/BR/75/M2904_clone_M2904_38_minicircle_kinetoplast,_complete_sequence</ns2:name></ns2:Sequence><ns2:Sequence dsseqid="sq812" id="sq812"><ns2:sequence>TAGAGGCGTTCTATTATAACGCTATTACGTGCTAAATTGTTTTTATAAATTTATAAATTTTCATAAAAATGGGGTCTGAATTTTACTCCCCGACATGCCTCTGGGTAGGGGCGTTCTGCGAAATCGCAAAAATGGCATACAGAAACCCCGTTCAAAAATCCCCCAAAATTCGCGTTTTTTGGCCTCCCCGTGCACAATTAGGGGTTGGTGTAATATAGTGGGCCGCGCACTCCGGCTAGAGTTAGAATGCCATGAAATAGGCCTCTAAGAGGCTTAAATTTTAATTTTTAAATATTTTTAACTTTATTTCTAATTTTAAATTATCTTTATTATTAATTTTATTAGTGCTAGCTAGTTTGATAAATTTTATTAATTAGTTTAGATATAGTTTATTATTGTAATGTTGTTTTATACTATTTATAATTCTAACTATATATTACTTATCTTAGAACACGCATAGCGTTATAGTATGGATATGGAACTAGCATTATGATGTAATATGGAACAATATCAATTACAATATATATTATACTAGTAATACTATGAATACACTAACAATAATACTATACTCTCACGGCTGTGATTATATAAGATAGTGTTATACAGTTTTAATATAATAGTACATTTAATAAAATATTTCTCATAGTTCTCTTTATAGTCATAAGCTTGTTTCGTTATTAGTTTACATGATATACTTGCATTACTAGTAATATATTTAATTTTATTTAATAAAGTTTACCT</ns2:sequence><ns2:name>KY698818.1_Leishmania_braziliensis_strain_MHOM/BR/75/M2904_clone_M2904_39_minicircle_kinetoplast,_complete_sequence</ns2:name></ns2:Sequence><ns2:Sequence dsseqid="sq814" id="sq814"><ns2:sequence>TAACATTAGCTATTAATAACTCTATTACACTGTGTTAGGCTGCAATAAAAATATAAAAATTTATAAAAATGTCAATAAAATCGTACTCCCCGACATGCCTCTGGGTAGGGGCGTTCTGCGAAAATCGATTTTTGGCATACAGAAACCCCGTTCAAAAAATGCCCAATTTTCGTGATTTTTGGCCTCCCCGTGCACAATTAGGGGTTGGTGTAATATAGGCGGCGCGTCACACAGTTTTGGGCTAGCTCCTCGAAAAGTAGGCCTCTCAGAGGCTTGTTTTTTGAATTTTAAATTTTTATTCTAATATTGACTTTGATGTTAGATTTAAATTAGTTTTTAATATAGATTTGATAAATATAAAGTTAGTAATACATTGAGAATATAAATTTATTATTGATAATTAAATATTAATGTTATTATAATTCTATTACTCGTTATATACTATTTATACTTATTATAGCTCTACTCTGCACTGTTATAGTATTGGTTAGAGGTGTTATTAGAATATCATAGAATATATTAATATTAACTTATATTATACCTAATTTGACACTAACATAGCTATAATGATAACACTGATGATTATAGAGTTGTAATAGTTAGTAATTATAATTATGTTTAATAAATTTATATTATTAGCTTCACTCTATTATTATATACTCACATTAGTTCTATCTTTTTATCTATGTCGTAGTTATGATTAGTGCATATAATAGTTTCATTTATAAATTTAAATACAAAGTTTATTC</ns2:sequence><ns2:name>KY698819.1_Leishmania_braziliensis_strain_MHOM/BR/75/M2904_clone_M2904_40_minicircle_kinetoplast,_complete_sequence</ns2:name></ns2:Sequence><ns2:Sequence dsseqid="sq816" id="sq816"><ns2:sequence>ATATTTAATTTTGTTTCAACTTAGTTATGCGTTTATTGCCTAAGGAGTCGACTCCTTACCCCGCAAAAATGGGGGCAAAATCGTACTACCCGACATGCCTCTGGGTAGGGGCGTTCTGCGAAAACCGAATTTTGGCATACAGAAACCCCGTTCAAAAATCCTCGAAAAATCGCTATTTTTGGCCTCCCCGTGCACAATTAGGGGTTGGTGTAATATAGTGGGCCGCGCTCCCCGGCTGGAGTTAGAAACTCTAAAACTAGGCCTCTTAGAGGCTTGATTTTATAATTTTACACGCTTGTCGTTATAATACTAATTCGTAACATAAATTTAACTTTACTTATTCGTTACTTGATAATATACTTGCATAGTTACATTTAATTATTATAATATATAAATTATTTTAATATTGTGTTATTATACTCAATTATATTTATTATTTTAGTTAATATAGTTTATAATATTGTTCCGCTATCGTATACTATGTTATAGGTTAGATAATAGGCTAGAAGTTATATTACAATTGCTTTTATTCTAGTATTTTATAATATTACATCATACTATACGTGTTTAGCTCATAATAGTTTATTATTTTAAATAATTATTATTACGTTACTACGTGTTCTATGTTATTACTAATTTATATCTAATCTTATTACTGCTATGTTCTCGTATTATTACACTAGCTTGTTACTAGTATGATATAATGTTACATCACTTGATATAATTTATTTATTAGATATA</ns2:sequence><ns2:name>KY698820.1_Leishmania_braziliensis_strain_MHOM/BR/75/M2904_clone_M2904_41_minicircle_kinetoplast,_complete_sequence</ns2:name></ns2:Sequence><ns2:Sequence dsseqid="sq818" id="sq818"><ns2:sequence>TAGAGGCATAATTAATGTTTGTCTTACACTTGTTATGATGTGTTATAAGAATTTAAATTTATTCAAAAATAGGGCTAAAATTTTACTCCCCGACATGCCTCTGGGTAGGGGCGTTCTGCGAAATCGCGATTTTGGCATACAGAAACCCCGTTCAAAAATACCCCAAAAATCGCGTTTTTCGGCCTCCCCGTGCACAATTAGGGGTTGGTGTAATATAGTGGGCCGCGCACCCCGGCTGGAGTTAGGATGATGAAAAATGGCCTCTAAGGCCTTATAAAATTGATTTGAAATTATTTTTTATTTTATAAGTTAAATTTAGTTTTGGTTTGTGAAATTATTTGTTATGGTTAGAAATAAATTAACTTTTATTAATATAATTATGTTTAGATAAGATTAAATAGTTTTAAATAGTTTTATCATTACTAGAACATGGTTATATACTATTAGTTTGATACTATCAGTGTTATGCTCACGTATTACTACATAGTTCCGTTATAGATACTAAATAATAGAATATAACATGTTTTAATATTAGTTACAGGGTTATTAACTATTATTATTAATATTTTATTATACTTACTATACACTAGACACTACACGTATTACTACTAATGATTGAGCTAATTGAATACTATGAATATAATTATTAAATGTTAATACAATGTTATATTATTAATTAAATATTATAACTCTATTCCTTCTCTTCTCTTTTTATAACTTGTGTTTATTTTATTCACTGTGATACTCTAT</ns2:sequence><ns2:name>KY698821.1_Leishmania_braziliensis_strain_MHOM/BR/75/M2904_clone_M2904_42_minicircle_kinetoplast,_complete_sequence</ns2:name></ns2:Sequence><ns2:Sequence dsseqid="sq820" id="sq820"><ns2:sequence>GAATTCAATGGCGTCTCCAACGGCTCCCCACCCCACCATCAAGAGTCCCTCTCCATGCAACGCAGCCTAAAAGGCATCGTGCAGCTGCCCAAAGATCTAAACTCGCCACCAATCAACCCGAAAAGCAACATCAATTCCACATCCAAAGAAAGTTTAGGCAGAAGGCACACCCCAAACAAGCAGCAAAACCCGAAGCCCGCCAAAAAGAAGCCGTCCAGCCCACATAAACAAGCCCAGACTCCAGCAACCCGCCCAGACCCGCCTCCAGGAGGCCAGTTTCGAGAGGAGCCAGCCCCGGAGGAGCCCAATTCCAGGACCCACCCGGCCTATTTTACACCAACCCCCAGTTTGCAGCCTCCCGAGCCCCAAAAATGCCATTTTCGGCAAATTATGAACGGGTTCTGTATGGTTTTTTGGCATTTTGCAGAACGCCCCTACCCGGAGGGTACTCCATGCTGGGAATTTCCCCCCATTTCTCGACTTTTCGGCCAACTTTTGGAGGGATTTTCCCAGCACACCCGGCGGGAGCCGCACCATCCTAACAAAACCCTAAGAAGCCACTTTTAGGGAGCTTCCGGACCGCCGCAGGCAAGAGAGTTCAGTAGTATAAGCGTACAGCATATTTTATCAGCATTGAACAATAAGTATACAAATTTCAAAATTATATCGATAAATAAGAGAAATACTATATGATTACTACAACTTAATTACAGATTATTATTACCAACTATTTTATTTATTACACGATGACCACGGCTACCTAACGGATAACCTATTTATACCATTATAGGCCTAACCGGCTACATCACATACTCATATATAGAATATTCGTATTATCAAACCAATCCCCATCAATTG</ns2:sequence><ns2:name>AF130467.1_Leishmania_guyanensis_kinetoplast_minicircle_DNA_sequence</ns2:name></ns2:Sequence><ns2:Sequence dsseqid="sq822" id="sq822"><ns2:sequence>GGGGTTGGTGTAATATAGTGGGCCGCGCACCCCGACTTGGGCTAGCTCCTCGGAAACTAGGCCTCTTAGAGGCTTGGAAATTGAATTCTAACTTTTACTGATTTAAATTTAACATTTGATTAATATATATTTATTGTTACACTCTGATATAACTATTCTTACTAGTGCTATATATGTTCATTGATTGTTATATTAATGATAGTAAATATTGTATACATATGTTTGTAATTATTTAATTATATGTGCTCTCTATTAGATGTCTGTTCAGTGCACTACATAGTATACTCCTTACCTAAGGAGTCCCACATAACTAATATTAATATTAGTTTGGTGGGTATTACCCTCATTATACAATGAATTGAATAAAATTATAGATATTAATAATAACTATATTATAACTAATAGTGTTACGTATGAATACAGAGATAGATTATATATAAATGATAGTTATAATAACTTTAATGTTGATTACTATAATATTATTACTCTGTTACATCTTACACAAACTATCATCGTTGTTATTAGTTTTATTTATTGCGTTGGTGTTTTGTTATGCGCGTAACATTACATTTTAATTTTATTTTTCATTTTTATATAATTGTCTGAAATTCGAGACAAAATCGTACCACCCGACATGCCTCTGGGTAGGGGCGTTCTGCAAAATTCGATTTTTGGCATACAGAAACCCCGTTCAAAAAT</ns2:sequence><ns2:name>HQ878382.1_Leishmania_guyanensis_strain_MOHM/BR/75/M4147_minicircle,_complete_sequence;_kinetoplast</ns2:name></ns2:Sequence><ns2:Sequence dsseqid="sq824" id="sq824"><ns2:sequence>AATATAATATTAATTTTAGTGATGATAGTTTTATATTTTGTTTATAATAATTTCAAATTTATCTAAAAATAGGGTCCGAATTTTACTCCCCGACATGCCTCTGGGTAGGGGCGTTCTGCAAAATCGCATTTTTGGCATACAGAAACCCCGTTCAAAAATCACCCGAAAATCACGTTTTTTGGCCTCCCCGTGCACAATTAGGGGTTGGTGTAATATAGTGGGCCGCGCTCCCCGACTCGGGCTAGGATGTATAAAATTAGGCCTCTTAGAGGCTTGATTATTGCGTGGGAAATATTTTTCTAATTAAACTGGAATTTAACTTATAATTTTAATTGAAGCTGTGTTATAGTTGCATAATAATATTAATTTATTTAGTAATTATTTATTTTATATTTTATTAGCTCTAGTTTTGATTATATTAGTTTTATTACTATAATAATTATAAAATTTTAATATTATTTATGATGCTAGCGGTGTTACGTGTATAGTATGAAAATAGTGAAAATATATTAATTATAACTAATATAAAAGGGTAATATGTCACTATATAAGATAATACTATACATACTAAATTAGAACACATTGGATTACTTATGATATAGATTGAATATAACGTATACATAATTATTATTATATACCATGACACTAGTTTATTTATAATTATATTTTACTCTATTACACTCTATGTTCTCGAATAAGCTTTGTTAAATTAATTTTATAATTACGCTACATTAGAGAC</ns2:sequence><ns2:name>KY698914.1_Leishmania_guyanensis_strain_MHOM/GF/2008/HZ2008_clone_HZ2008_1_minicircle_kinetoplast,_complete_sequence</ns2:name></ns2:Sequence><ns2:Sequence dsseqid="sq826" id="sq826"><ns2:sequence>ATAGCTAGTAATGATTGTGTTACGATAATATTGAGATAAATATTTTAATGATGATAAATATCTATAAAATGGGGGCAAAATCGTACCACCCGACATGCCTCTGGGTAGGGGCGTTCTGCGAAAATCGAAAAATGGCATACAGAAACCCCGTTCAAAAATTGGTCGAAAATCACGTTTTTTGGCCTCCCCGTGCACAATTAGGGGTTGGTGTAATATAGTGGGCCGCGCACCCCGATCTGGGCTAGACACTCGCGAAACTGGCCTCTAATGCCGTATAATTTTAGATTTTAAACTTTAAATTGATAATATTGATTTTGACTTATAAATTAATATGTGTTTGACTTTATTAATGCTAGATTAGAATAAATGTTTTAATTAATCTTATAAATTATTTTATTTTATTGATATGGTTGGATGTTATCTTTTAATTGTCGCTAACTTTGGCTATCTATGTTACTGCATCGCAACGTTACTATCTTTATACTATCATGTAGTAATGAGTCTAGCACAACTAATATGTAATATATATTGTAATGTAGTTAGTATTAATATTATTAACTTTATTAACGCTATTATAGTATCTTATCGGAACAATGGCTATACTATGTTATAACTACGCATTAGTTTATGGTTATGTGTAATTAATAAATTTGAATATGATCTTATTACATCTTACACTACTCTATTCTAACTTTGATTTTAATTGTTACATATTATTTTACAAATTTAGTTATAATACACGTTA</ns2:sequence><ns2:name>KY698915.1_Leishmania_guyanensis_strain_MHOM/GF/2008/HZ2008_clone_HZ2008_2_minicircle_kinetoplast,_complete_sequence</ns2:name></ns2:Sequence><ns2:Sequence dsseqid="sq828" id="sq828"><ns2:sequence>TGTTATGAGTAAATAATATTTTAAATAAATTTATTTTAATTGCATTACTAGTTCTTAAAATCATAAAAATGGGGTCCGAATTTTACTCCCCGACATGCCTCTGGGTAGGGGCGTTCTGCAAAATCGCAAAAATGGCATACAGAAACCCCGTTCAAAAATCCTCGAAAAATCGCTATTTTTGGCCTCCCCGTGCACAATTAGGGGTTGGTGTAATATAGTGGGCCGCGCACTCTGGATTGAGCTAGGATAGATAAAACTAGGCCTCTTAGAGGCTTGATTATTGTGGATTAAGATTGAACTGAATTAATATTTATTTTAAACTAATATTTGCTATCTCACTGTTCTAATATCTTTACTAGTGGCATATATTTAATTAAAACTGTAATATAATAATTTAATTGTATAGTGTTATGTGTTAATTATTAATATTAATTTTTATACTATCTATATTATAATGTATAGTTCCGTTCAGTGTATTACATAGTTAGCCTCGTATTAGGATAATATAGAATAACTTATTCTGTAATTGCTCTATATTGGAACTATTTTAGTAATACTTAGTAACACTGAATAATACACGATAATATACATAGTTTAATCTTATTATATAATGATATCTTACATTTTAATAATATGTTCTCTAATGTTAAATATATTGATTTAAATAATGTTACTAATACACTATCTTTATTAATTCTATGTTCTCTGCATTTTAACTTTATTAATGCTGTACTAGCTTG</ns2:sequence><ns2:name>KY698916.1_Leishmania_guyanensis_strain_MHOM/GF/2008/HZ2008_clone_HZ2008_3_minicircle_kinetoplast,_complete_sequence</ns2:name></ns2:Sequence><ns2:Sequence dsseqid="sq830" id="sq830"><ns2:sequence>AAATTAAAATTAATTCTTAGCTAACATTATTGCATTACGGTGTTATAAGTTTAGTGATATCATCAAAAATGGGGATAAAATCGTACCACCCGACATGCCTCTGGGTAGGGGCGTTCTGCGAAATTCGATTTTTGGCATACAGAAACCCCGTTCAAAAAATGCCCGAAATTCACGATTTTTGGCCTCCCCGTGCACAATTAGGGGTTGGTGTAATATAGTGGGCCGCGCACCCCGACTCGGGCTAGCTCTCGTGAAACTAGGCCTCTGAGGGCTTATATTTTTATGATTCTAACTTTATTGCGTTATTAGATTGATAAACTAGATTTAAACTTATATTTTGATTTAATTCTTTGCTTAATCTATTACATTACTTGTTTGATTGTGATTATTGATTTGATAAAATATTAAATGTTATAGTTCTATTACACTCTTGATATTGCTATTCAATAATCTATCATTAGCTATACATCTTGCTCTGTTATGGGTAAGATAATACTATCGAGTACATATTAATATTAATTACAATTGCTAATATTGGGTAATGAGTAAACTATAACTATAATGGTTATGATAGTAGACATAAATTTGATTATTATAAATAATGATTACTATAGTTTTGTTATTACTAGTTTATTTCTTTATTAATTTTATTTACTCTTTGTGCTAAATTAGTTTTATTATTGAAGCTAATGATTGATTTAATAATTGTTCTCTTACGTTACTGATTGAATAAATTTA</ns2:sequence><ns2:name>KY698917.1_Leishmania_guyanensis_strain_MHOM/GF/2008/HZ2008_clone_HZ2008_4_minicircle_kinetoplast,_complete_sequence</ns2:name></ns2:Sequence><ns2:Sequence dsseqid="sq832" id="sq832"><ns2:sequence>TAGATTATAAAATTAAATTATTAAATTATGGTGTTACTGATGTGTTACTCGTTATAAAATTCATAAAAATGAGAACAAAATCGTACCACCCGACATGCCTCTGGGTAGGGGCGTTCTGCGAAAATCGATTTTTGGCATACAGAAACCCCGTTCAAAAAATGCCCGAAATTCACGATTTTTGGCCTCCCCGTGCACAATTAGGGGTTGGTGTAATATAGGCGGCGCGTCACACAGTTTTGGGCTAGCTCCTCGAAAAGTAGGCCTCTCAGAGGCTTGTTTTTTCATTTTTAAATTTTTCTCTTTTATATGTTAATTTATAAGTTGAATTTAATTAAATTATAGTTATTAAATAGTTTGGTAATGTTATTGCTATTGTTAGTATATTTAAACTTTGCTAAACTAGAATTATATTTTACTATTGCATGGTATTGATGTTGTTATATAATATTATACATGTAATACTATCTTGCACTGTTACTAGTATCATTAGAGTTACGGTATTAGCTCTTATTAGTTACAATATATTCTAATATGTAATATGTTAGTATCTTATTAGCTATATTATGATGTATAACGTTACAACTATAATACAATTTTATAATTATAATTTATAACTTTATCTGTTACTAATGTTATTGGATAGTTTATATACTTAATATTATTTATTTCTTTTTTCTTTATTATACATTGACATGATTTTATCTAAATTAGAATTTAATAAATTGTTATTAATACATTACTAGCTACACT</ns2:sequence><ns2:name>KY698918.1_Leishmania_guyanensis_strain_MHOM/GF/2008/HZ2008_clone_HZ2008_5_minicircle_kinetoplast,_complete_sequence</ns2:name></ns2:Sequence><ns2:Sequence dsseqid="sq834" id="sq834"><ns2:sequence>AATAAGCTTGATTATGTTTTGATAATAAAATGTTATTGATGCTTAACGATATTCAAATTATCTATAAAAATCGATTAAAATCGTACCACCCGACATGCCTCTGGGTAGGGGCGTTCTGCGAAAATCGAAAAATGGCATACAGAAACCCCGTTCAAAAATAGGCCGAAAATCGCGTTTTTTGGCCTCCCCGTGCACAATTAGGGGTTGGTGTAATATAGTGGGCCGCGCACATCCTCTCGAGTTAGAACTTGGTGGAACAAGCCTCTAGACCCTTATGATTATGGTGTTCTAGAATTATTGCTGTTTAATATCATTTTTAAATTTATATTTTATATTTATTCTAATATTGTCGCTAATATGTATCTAATCTGTTCTGATATTAGACTGATTAATATAGTTTTAGTTTTTATAATAATATCATATTAAATATATAAATTTATACCATATGTGTTTGATATAGCTCTATGTTATACGATGTCTATGCTAGTAACCACTCATTACTCAATTTTAGATATTATATATTAGTTGTAACTTGTTTTATTACATTATTATATCACTATAATGTTACTCATTCTATACTTATATAGCTCTCTCTAACTTTGATAGTAATGTTATGATACTAGTTATATTTATGTATGTTATTATGAATTTAATTGATAATATTCGTTACGTTATAATTCTATTTTAATATTCTGATTGCACTGATATGAAACTGGCATTACATAAAATTAATTTAATAGTTTAATGGTTA</ns2:sequence><ns2:name>KY698919.1_Leishmania_guyanensis_strain_MHOM/GF/2008/HZ2008_clone_HZ2008_6_minicircle_kinetoplast,_complete_sequence</ns2:name></ns2:Sequence><ns2:Sequence dsseqid="sq836" id="sq836"><ns2:sequence>TTAATGTTGTTCTATAATCTTAATAATTTTGTTTTACATTTTAATTTTCATTTTATGTTTTCTCAAAAATAGCGATAAAATCGTACCACCCGACATGCCTCTGGGTAGGGGCGTTCTGCAAAATCGCAAAAATGGCATACAGAAACCCCGTTCAAAAATCCCCCAAAATTCGCGTTTTTTGGCCTCCCCGTGCACAATTAGGGGTTGGTGTAATATAGTGGGCCGCGCACCTCGCTCTGAGTTAGAACTAGCGAAACTAGGCCTCTTAGAGGCTTAAATTATGAGATTGAATATGAAATTGAAGATAATGAATAATTTAGATTAATAAATTTATTGATTACTAGTTTATTAGCTAGTTTGTTATTTAATTTGTTTCTAATCTTAGTTCTAATATTGTTCACTTACATTTAATGATATTTAATTTTAGTTTTAGTTTAGATTGTATACCATTGTGTTATGGTGTTATAATGATAGCGCTGATAATGTTAGTGTTAGCTCTTAGATATAGAATAACTTATATTACAATTGCTCTAATATAGCACTATTATCATGATATTATAATACTTGGGCTAATACAGCTTAATGATTGTAATAATAAAGTTGGATTATATAATTTTATTGATTCGCTATATACTTGATAATGATTATTAATTATTACATTGCTCTATTACTAATATACTATCTTTACTAATTTTATGTTCTCTGCATTATTACTTAATGATGTTGCTGTTTTAGAGT</ns2:sequence><ns2:name>KY698920.1_Leishmania_guyanensis_strain_MHOM/GF/2008/HZ2008_clone_HZ2008_7_minicircle_kinetoplast,_complete_sequence</ns2:name></ns2:Sequence><ns2:Sequence dsseqid="sq838" id="sq838"><ns2:sequence>TTAATAGAGGCTAAATAACTGTGTTACGTTGTTATAAGTTTAATCGAATTTAATAAATTTATTGAAAAATGGCATCAAAATCGTACCACCCGACATGCCTCTGGGTAGGGGCGTTCTGCGAAAATCGATTTTTGGCATACAGAAACCCCGTTCAAAAATCCCCCGAAAATCACGTTTTTTGGCCTCCCCGTGCACAATTAGGGGTTGGTGTAATATAGTGGGCCGCGCACCCCGACTCGGGCTAGCTCTCACGAAACTAGGCCTCTAAGAGGCTTATTTTTTAAAATCTGAATTAAACTTGGGGATATGTGGAGGATTGATATCTAAATTATAATAATTCATTTGAATAATGATAACTTTAAAATTAGAATTGGATAATATTAATATAGTTGAGTTAAATTTTATATCTTGGGTAATTATATTATTTGATTTAATAAATTTATTATTATAGCTCTATAATAGTGGTTGTTATGGTGTTATACGTTATGATACTTATAATCAAAAATATAGCAATTTATATTAGTTATAACATATATTGTGGCTATTATAATCAATAAAATTAATATTATTCATAAACTATAATAAACTGTAATAATATTATAATTGACTATATATAACGGTATTATAATGTTTTGTCTAACGAGGTAATATGATAATATTTGATTTAATTATAACTATGATGCGCTGTTATTGTTATCATTGATTTGATGATGATGATAGATTTTGTTTTAAATAAAAATAAATTAAT</ns2:sequence><ns2:name>KY698921.1_Leishmania_guyanensis_strain_MHOM/GF/2008/HZ2008_clone_HZ2008_8_minicircle_kinetoplast,_complete_sequence</ns2:name></ns2:Sequence><ns2:Sequence dsseqid="sq840" id="sq840"><ns2:sequence>ATTAGAGCTATAATTTAACTATACTAGTGTGGTAATGTTGCATTGGAAATAATTATAAATCTTCAAAAATAGAGGGAAAATCGTACCACCCGACATGCCTCTGGGTAGGGGCGTTCTGCGAAAATCGATTTTTGGCATACAGAAACCCCGTTCAAAAATTCCCGAAAATTGCCGTTTTTTGGCCTCCCCGTGCACAATTAGGGGTTGGTGTAATATAGTGGGCCGCGCACATTCTCTGAGGCTAGAACACGTGGAACTAGGCCTCTTAGAGGCTTGGTTTTATTAATTTAGATTTTAAATGTTATTTTGCTTTATTATTATTGCTGTTCACTGAATTAGACTAATCTCTGCACTAAATAATGCTAATATAGTAATGTTATAATTATGTTTTGATGTAACAATATAAATATTTAATATAATAACACTATTGTCTCTCATATAGTTCTATCTGTTATCTATATTTATGATAGTTTTAGTTTTATTGCATTATAGGTTAGATATTACCTTTTATATTAGTTACAATTGCTATTTCTGGGTAATGAGTGATATTATTAGCCTAACATTGGATAACTAGATACATCGATACTATAATATTGTTATTGTTATTGTTATACGTGCATTATAATATTTCTTTGTTCACTTTATTTATCTTTTGCGTTAAACTTCTATACTTAGTTTAATAATAATTTGTTAAATATTGATATACTAATGTTATACATGATAATAGACTGAT</ns2:sequence><ns2:name>KY698922.1_Leishmania_guyanensis_strain_MHOM/GF/2008/HZ2008_clone_HZ2008_9_minicircle_kinetoplast,_complete_sequence</ns2:name></ns2:Sequence><ns2:Sequence dsseqid="sq842" id="sq842"><ns2:sequence>TATTATTTTTATTAACTTATGTCTTACTGGTCTATAATCTTTTTATTATTTTTATAAATATCTGAAATTTTGCTATAAAATCGTACCACCCGACATGCCTCTGGGTAGGGGCGTTCTGCGAAATCGCATTTTTGGCATACAGAAACCCCGTTCAAAAATTCCCCGAAAATCACGTTTTTTGGCCTCCCCGTGCACAATTAGGGGTTGGTGTAATATAGTGGGCCGCGCACCCCGACTCGGGTTAGCTCTCGTGAAACTAGGCCTCTTAGAGGCTTGATTTTACAGATTTAACTGAAACATGAAATAAATAAACTTATTATATTGATATATTATAACTCTCTGCTTTACATCTAATATTAGTTCTGATTTTAATAATAATAATTGTTCTGGTATATTACTAGTTCATTGCAATGCTATATAATTTTATTTTAATGTTATACTATGATTACTATACGTCAATAATCTATTATCTATTATATCATAATTATCCTCTCGCATTACTAGATATTCATAATATAACTGCTTTGTAATATATATTGTGCTAGTTTATTGATATTATTTATTAAATTATAACGTTACTAACACTTGGCTATTATTGAATATGATTATTACGTTTAAATGCTAGTTATACTATATAATACTGGTTACTACTCTATGTTACTCGAGTTTTACTTGTGCATTGCGTAGATATTAATCAAAATATAATTATACAGTTAGTATTACTGAGTATGAATTAGAATTTAATATAA</ns2:sequence><ns2:name>KY698923.1_Leishmania_guyanensis_strain_MHOM/GF/2008/HZ2008_clone_HZ2008_10_minicircle_kinetoplast,_complete_sequence</ns2:name></ns2:Sequence><ns2:Sequence dsseqid="sq844" id="sq844"><ns2:sequence>ATTAGCGACAAATAAAATTTAAAATAAGTTTATTAATAATTTAATGTTAGTGTTGAATTACGTCAAAAATAGCCTTCAAATTTTACTCCCCGACATGCCTCTGGGTAGGGGCGTTCTGCAAAATTCGATTTTTGGCATACAGAAACCCCGTTCAAAAAATGCCCGAAATTCACGATTTTTGGCCTCCCCGTGCACAATTAGGGGTTGGTGTAATATAGTGGGCCGCGCACATCCTCCAGAGCTAGAACTCGTGGAACTAGGCCTCTTAGAGGCTTGTTTTTAATTTTTTAAATCTTTTTCTAATAAATTATTTCAAAGCTAGATTTAAGTTTAATTTGTTGTTAATAATAATTTTTGATTAGATAATAATGAGTTCTATTTAGATAATAATTTTGTAATGATATGTTATCTATGTTGTATTACTACAGTTTACTTATTAAATTTATAATTATACTTAAATAAAACTATGTATTCGCTGGTGTTATGGTATTATATGTGTTCTAAGATACGTAGAATAACTTGTAATATAATATATTCTATAATGAGTCAATACTAGCTCTATAACGTTACATTGTTGCGATAATTAGATAATTTAAATAGTTTTAATTAGAACAATAAATAGTTTTTAACAATATGATAACTTTAATTATTTATATGCAGTCAATACTATGTTTAACATTAGAACATCACTAGAATAAATTTTTGTTAAATAATTAGTAATATGATGATAGCAACGGTGTGATGTTATT</ns2:sequence><ns2:name>KY698924.1_Leishmania_guyanensis_strain_MHOM/GF/2008/HZ2008_clone_HZ2008_11_minicircle_kinetoplast,_complete_sequence</ns2:name></ns2:Sequence><ns2:Sequence dsseqid="sq846" id="sq846"><ns2:sequence>AATAGTTTGATAACAATTTTATAAATTTACTGTGTTACGATGATTAAAGTTTTGAATTTTATCAAAAAATAGGGTCCGAATTTTACTCCCCGACATGCCTCTGGGTAGGGGCGTTCTGCGAAATCGCGATTTTGGCATACAGAAACCCCGTTCAAAAATCCCCCGAAAATCACGTTTTTTGGCCTCCCCGTGCACAATTAGGGGTTGGTGTAATATAGTGGGCCGCGCACTCTCGCTGAGGTTAGACAATGATAAAAGTGGCCTCTTAGAGGCTTTAAAATTAAAATTATGGTTGTTTTCGTTAGATAATTATTTGATGTTAAATTTAAGTTTATTATTAGCTTTAATTTATTAATTATTTATTGTTTCTATTTTATTATCTGATTAGAACTGTATTTGAATATAATATTTAGATAATTAATTTTATATAAAGTTAGTGTATGGTTATTATTACAACTTTGATCTAATAGCACACTATCAACGCTACTATTACATACTCTATACTAGCTCCAATATAAGTTATATTTAATATTAACTAGTAATATGAGTAACATGGTATTATAACAATATTATTGATAACGATGAACTGTGTTTATATAAAATTTATTATATAGATTAACATTAGTTTTATTAATAGATTATATAATTGATTATTACTTTTTATATACTTATACGAACTTAAATTTATTTTACTTGGTTGTTATTACTTTGCATTACAATTAGTGCTATTAGTAGACATAAGTTAAAAT</ns2:sequence><ns2:name>KY698925.1_Leishmania_guyanensis_strain_MHOM/GF/2008/HZ2008_clone_HZ2008_12_minicircle_kinetoplast,_complete_sequence</ns2:name></ns2:Sequence><ns2:Sequence dsseqid="sq848" id="sq848"><ns2:sequence>TATAACATAAAATTATTTTTATAACACAAATAAAATTTATGCGCACAATGTTTATAAAATTATGAAAAATAGGGTCTAAAATTTACTCCCCGACATGCCTCTGGGTAGGGGCGTTCTGCAAAATCGCAAAAATGGCATACAGAAACCCCGTTCAAAAATAGGCCGAAAATCACGTTTTTTGCCCTCCCCGTGCACAATTAGGGGTTGGTGTAATATAGTGGGCCGCGCACCCGGCTAGAGTTAGAAACTATAAAATGTGGCCTCTTAGAGGCTTAAATTTAAAAATTCTAGCTTATTATGGCTAATTAAAGTTTAGATTTTAATAAATATGATTTGGCAATAAATAATTATTATTTTTATAATTTAGTTTAATAACAGTTCGATATTAGTGCTATTATAATTTAAATAGTTGTAATAATAGTTAAATTAATTAATAATGTTTTATTATATCTCTTATTATTGCACTATAACGTTACTCGTGTATAACTATAGTAATAGCTTCGATAATAGTAAAATATATTAGTTGTAACATATGTTATTTGATAATTTTAATGATTTAATAGAACTATAACCATACTATGTTAGGCTAGCGTTGAGATAACTTTATTATATTAATTGAATGTATTGCTATTAAATTTATTGTTATTATTTTATTTATTCATATTACATTACTCGCTTATCTATACTTTGCTTGTTACATTGTAGTTTTATGTTTGCATTACAATTTAGGTTTGATAAAGTTTTATT</ns2:sequence><ns2:name>KY698926.1_Leishmania_guyanensis_strain_MHOM/GF/2008/HZ2008_clone_HZ2008_13_minicircle_kinetoplast,_complete_sequence</ns2:name></ns2:Sequence><ns2:Sequence dsseqid="sq850" id="sq850"><ns2:sequence>TTTAGAACTAGATTGAAATTATGATTACATGGTGTTACTGCGTTAGAAAATATTATAATTCCTCTAAAATGAGGATAAAATCGTACCACCCGACATGCCTCTGGGTAGGGGCGTTCTGCGAAATTCGATTTTTGGCATACAGAAACCCCGTTCAAAAATTGGTCGAAAATCACGTTTTTTGACCTCCCCGTGCACAATTAGGGGTTGGTGTAATATAGTGGGCCGCGCACACCGACTCGGGCTAGCTCTCGTGGAATTAGGCCTCTAAGAGGCTTAAAAATTAAATTCTAACTTGGGATGGGAATATAATTGATAAACTATAACTAGACTTGATGTTATATTATTTTATTATTAATTATTTATTAAATATTTAATTCTAATTTAGTTTTATATTATCTCTAGTTTCGTTATCGTTATATATAAAATTAATATTAATAATGTTACTATTGTATGTGCTTATCGTAGTGATAATAATGTCTGCTCTGTGTTAGATATAGTAATAGCTCCATATTAGTTACAATATATATTACATATGTGACACTATAATATTATTATATGTATTAGACGATGATAACACTAATGATAATTATATAGTTCTATTATTTAATTGATATGGTTATTACTCTCATTGACTATATACTATACTTGTTTTTATTTTTATTCTCTTACTTGAACTTAGCTCTTACTATAATTACTATTAGCTTTGTTTATATTTATTAAATGTATTTATTAAAATTAAA</ns2:sequence><ns2:name>KY698927.1_Leishmania_guyanensis_strain_MHOM/GF/2008/HZ2008_clone_HZ2008_14_minicircle_kinetoplast,_complete_sequence</ns2:name></ns2:Sequence><ns2:Sequence dsseqid="sq852" id="sq852"><ns2:sequence>ATAATATAATAAATTAAATTTTATTTATGTTGTTATATGTGTTGTTAAGATTTATAAATTTATCAAAATTAGCGACAAAATCGTACCACCCGACATGCCTCTGGGTAGGGGCGTTCTGCAAAATCGCAAAAATGGCATACAGAAACCCCGTTCAAAAATACCCCAAAAATCGCGTTTTTCGGCCTCCCCGTGCACAATTAGGGGTTGGTGTAATATAGTGGGCCGCGCACTCCATCTTGAGCTAGCATTGTTCGAAACAGGCCTCTTGACCCGTATAATTTTATGTTTTCATATTTTAAACTTATATTTCACATTTAAATTTAATTTTTATTTTATTTTTATTTAGATTGTGTTAGAGTTGTTGTTATTGATTAACTTTGATTAAACTTTATTTGAATTTATTATTTTTATTAACTATTATTGATTTATAATATTACTATTGTTAGTTACTACTATTGTTACTCTATCATCGCTAACGTTATACTGCTATAATAGTAATAGGGTTAGTATCCCTTTAATATTAGAATAAGTTGTAATATGTTAATAATGAGTATAATACATAATAATATACAATGATAACACTGTGATAACGGTATTATATATACTGGTGTTAGAGCTACTGTGGATTGATAATACGATAATGATTAATATAATGATTATAATTTTATTATGTTCTATATTATTTTACTCTAACTTTGCTATTAATATGTTTACCTATTAGTTACTAAATTTAACTGTAACACACTTGTT</ns2:sequence><ns2:name>KY698928.1_Leishmania_guyanensis_strain_MHOM/GF/2008/HZ2008_clone_HZ2008_15_minicircle_kinetoplast,_complete_sequence</ns2:name></ns2:Sequence><ns2:Sequence dsseqid="sq854" id="sq854"><ns2:sequence>TAAATATAAAAATAAATTTTATTAACAATGTTATTATGAGTGTGTCTTAGTTATATAAAAATTAAAAATTTAGTTAAAAATCGTACCACCCGACATGCCTCTGGGTAGGGGCGTTCTGCGAAATCGCGATTTTGGCATACAGAAACCCCGTTCAAAAATTCCCGAAAAATGCCCATTTTTGGCCTCCCCGTGCACAATTAGGGGTTGGTGTAATATAGTGGGCCGCGCACCTCGATCTGAGTTAGAACTAGCGGAACTAGGCCTCTTAGAGGCTTGAATTTAATAATCTAAATTTTATAACTAATATTTCACATCTAATTCTATTATAATCATAATTTTAATTTATATTTGATCTACTCTATCTTATAATGTTAATATGCTCGATATATAATTTTATTTATTAATATTATTTAAATTTAAGTTTATATATGTGCTCTTATTACTACTATTATGATACTCTCTATGAGATAATACTATGATACTAGTGTTAGGCTGTATGAGGATACAATATATATTATAACTTATTCTATACTAGTAATGTCTCTCGTTAAACTACTATCTTACATCATAGACTAGCACTATATAAATATAATTTTAATATTACAATGATAACTATACTAGTGTGTTATAATATCTAATTAACTTTATTTAACTAGTTTTATTTCGATAACAATAATAATTTTTAAAATCTTTCTACTAAACTTTTATATGCTGATTGAGCTTTAAATTGTGTTAATTA</ns2:sequence><ns2:name>KY698929.1_Leishmania_guyanensis_strain_MHOM/GF/2008/HZ2008_clone_HZ2008_16_minicircle_kinetoplast,_complete_sequence</ns2:name></ns2:Sequence><ns2:Sequence dsseqid="sq856" id="sq856"><ns2:sequence>ATAATATAAAAATAATTTTAATATTCAAAATAGATTTTATGCGCATGATAATTATAAATTTTTAAAAAACTAGACCAAAATCGTACCACCCGACATGCCTCTGGGTAGGGGCGTTCTGCGAAATCGCGTTTTTGGCATACAGAAACCCCGTTCAAAAAATGCCCGAAATTCACGATTTTTGGCCTCCCCGTGCACAATTAGGGGTTGGTGTAATATAGTGGGCCGCGCTCCCCGGCTGGAGTTAGAATGGCATGAAATAGGCCTCTTAGAGGCTTGAAATTATAAATTCTAGGCTGTAATACAAGTTAACGTTTAAATTGAGTTTATATTTATTTTTATAATTAGATTTTGTTTTGTTTTTAATTATTAATTTTATATTAGCGTGTTATTAGTAATGATTTGAATTAATTAAATATATTTCTATTATAATACTTGAATAGTTCTAATTTTATACTATATAGATAAACTTTATTAGCATTGGTTAGTAGATAATGAAATAGTGCTGATAATAGCAAAATATATTAGTTGTAACTAGTAATATTCGATAATTTTAATGATATTATACTAATCCAATCTAAACGTTACACATTCATTCTAATATAGCTCTACTATGAGTTTGATTGTGTTTGTTGTTAATATTGAAATAATAATTTAATTAATTCATATTACACTATTTGTTTATTTATATTTTACTTGTTATGTCGCTGTTATATGCTAGTTATATTATCTTAATTAAATAAAGTTTTGATT</ns2:sequence><ns2:name>KY698930.1_Leishmania_guyanensis_strain_MHOM/GF/2008/HZ2008_clone_HZ2008_17_minicircle_kinetoplast,_complete_sequence</ns2:name></ns2:Sequence><ns2:Sequence dsseqid="sq858" id="sq858"><ns2:sequence>TTATCTTAAAAACATTTTTTATCTTTAGTGTATTATGTGCCTAAGGAGTCGACTCCTTACCCCGCAAAAATGGGGCAAAATCGTACCACCCGACATGCCTCTGGGTAGGGGCGTTCTGCGAAAATCGATTTTTGGCATACAGAAACCCCGTTCAAAAATTCACGAAAAATGCCGTTTTTTGGCCTCCCCGTGCACAATTAGGGGTTGGTGTAATATAGTGGGCCGCGCACCCCGGCTGGGTTTAGGATTGCATAAAAGTGGCCTCTAAGGCCTTATAAAATTGAATTACTATATTTTTCTAATAAATAATTTATTAATAACTTGATTTTGCTTTAAACTAATATTGTTCTGGTTAGATCTAATATAGTGCTTGCTTAGCGATGATTATTTTATTTTATGTTCTTATTATATTAATTTAACAGTTTATAATAGTTCAATCATCAGTATAAATTTAGTAATGCTAGTTATACTAATGTTATGTGTCATTATAGTAAAATCATTGAAATATAGCAATTACAACATATATTATACACATATCTAGACACTATTAACATTACTATACTTAGATAACTATAACTAGCGATACATTGACTAGTATTGATGATTGAATAATATAAAGTTTTAATAATAAGATTTTAATTGTAACACTTTCATTTAATTTTACTTTTTCTTTCTTCGCTTGCATCTCTTTGTATAGTGATTCATTATTATGCTCTAGCTTACGTATAGATTTTATTT</ns2:sequence><ns2:name>KY698931.1_Leishmania_guyanensis_strain_MHOM/GF/2008/HZ2008_clone_HZ2008_18_minicircle_kinetoplast,_complete_sequence</ns2:name></ns2:Sequence><ns2:Sequence dsseqid="sq860" id="sq860"><ns2:sequence>TTTTAATTTGTATTTTATGATGTTACGCTCTATTAGATGTGTCATTATAATTTATAATTTTGCTAAAAATTGGCTTCGAATTTTACTCCCCGACATGCCTCTGGGTAGGGGCGTTCTGCAAAATCGCAAAAATGGCATACAGAAACCCCGTTCAAAAATCCCCCAAAATTCGCGTTTTTTGGCCTCCCCGTGCACAATTAGGGGTTGGTGTAATATAGTGGGCCGCGCATCCCAGCTCAGGTTAGGATTACGTGAAACTGGCCTCTAAGGCCTTATGTTTTTAACTTTTAACTTTGAATTGAGATTTGATGTTATTTTCTAATTAAATTATTTTTAAAATTAGATTTTATATTAGACTAGCTTGAATAAAATTATTATGTTGTTTGGTAATAAATAGTTTTGATTTAATTGAATTTATATTTACTAATTTTAAATTATTTATTATATCAACTATCGATAATAATGATTAGCTCTGAACTTTATAAATTCACTGTATTACATCGTATATATTAGCATAGAATAAGTTTATATTAGATATATATTAGACTAGATACTAGCTTTTACTATAACATTGATAAACATACATAATACTAATGATACTATATTTAACTATAAACTATACGGTAATATAATGTTATACGAATAGATAGAGTTTGTTATAAATATATAAATTGACTGTTATTAATATTCGTGTTCACAATAATTATTCTCTGCGTTTCTATTTCATTAATTATTATAATTGTAATATAA</ns2:sequence><ns2:name>KY698932.1_Leishmania_guyanensis_strain_MHOM/GF/2008/HZ2008_clone_HZ2008_19_minicircle_kinetoplast,_complete_sequence</ns2:name></ns2:Sequence><ns2:Sequence dsseqid="sq862" id="sq862"><ns2:sequence>AAAATTAAATTTAATATTTTTTATTCAATTATGTTTTACGTGGTTAGAGTTTAATAAAATCTATAAAATTGAGGTCAAAATCGTACCACCCGACATGCCTCTGGGTAGGGGCGTTCTGCGAAATTCGAAAAATGGCATACAGAAACCCCGTTCAAAAATAGGCCGAAAATCGCGTTTTTTGCCCTCCCCGTGCACAATTAGGGGTTGGTGTAATATAGTGGGCCGCGCACTTCGACTTGGGCTAGGATGTGTGAAACATGGCCTCTAAGGCCTTATAAAAATAAATTTTATTGTCTTTCGCGTGTTATGTTGTTTTTAGCTTTAAAATTAACTTTATATTTAATAAAATTAGATAATACTAGTTATGATGTGGTTAATATCAGTGCTATATGTAAATAATTTAGATTTTATAATTTAAATGTTATAGTACTAATACGTAATGATTATATCTACTGTGTTTGGTAATATTGTCAGTGTATATAATAGTATTGGTTAGATGATAGAATAAGTACAGAATAAGTTAATATTAGTTATGTATTACTATATTACACTATACTAACGATATACTTACTATACAATGATTATTACTCTATATTAGCGTTGTTATGATATTACATACGTTACATAAATAATGTTATTTTAATTTTATTACTTTTAGTTTATAACTTAGCTTACTTACACTACACTGGTATGTTCTCTTGCGTTGTAATATTATTGACTATTGGTTAGTAATAATTCT</ns2:sequence><ns2:name>KY698933.1_Leishmania_guyanensis_strain_MHOM/GF/2008/HZ2008_clone_HZ2008_20_minicircle_kinetoplast,_complete_sequence</ns2:name></ns2:Sequence><ns2:Sequence dsseqid="sq864" id="sq864"><ns2:sequence>ATAGATAAATAAAAATAATTATTACATTACACGTTACTACTGCATACATAATTATAAATTTTCTAAAAATGGGGATAAAATCGTACCACCCGACATGCCTCTGGGTAGGGGCGTTCTGCGAAAACCGAAAAATCGCATACAGAAACCCCGTTCAAAAAATGCCCGAAAATCGCTATTTTTGGCCTCCCCGTGCACAATTAGGGGTTGGTGTAATATAGTGGGCCGCGCTCCCCAACTTGGGCTAGCTCTCATAAAAGTAGGCCTCTTAGAGGCTTAGTTTTTAATTTTTAAACTAGAATTGATAAATATTATTTTAAGTTATAATTTAATATCTATTTAGCTAATATCTTGTCTAATACGTTACTAATAATGCTAGTTTATCTTAGTAAATTAAATGTTAACTATAATAAACAATATTATTATATTATTGAATTGTTATTATTATATTTAATAAAGTTTAGTACTACATCGTTACGTGTTTATAGTTCATAATAGCTCCAATATCAGTACAATATAAGTTACAATTGCTCTAATATCACTATATTTAATAATAATAACATACTCAGTGTAATACTATGATAGAGCTGGTGATATACTTTAGTTTATATAATGTTAATATACTTTAACTTAATTTTATTTAATTAATACATCTTATTACTATTCTTTCTCTTACCTTTGTTACTTGCATAGAACTATAATAGTGCTATTAGTAATAATAAACTAGTGCGTTACTATTA</ns2:sequence><ns2:name>KY698934.1_Leishmania_guyanensis_strain_MHOM/GF/2008/HZ2008_clone_HZ2008_21_minicircle_kinetoplast,_complete_sequence</ns2:name></ns2:Sequence><ns2:Sequence dsseqid="sq866" id="sq866"><ns2:sequence>ATAAATGTAACACTTAAATTTAATTTTAATGGTCTTATGAGTTAGAAAAATATTTAAATTTATTAAAAATTCGATAAAAATCGTACCACCCGACATGCCTCTGGGTAGGGGCGTTCTGCGAAATCGCATTTTTGGCATACAGAAACCCCGTTCAAAAATTGAGCATTTTTCGCGTTTTTTGGCCTCCCCGTGCACAATTAGGGGTTGGTGTAATATAGTGGGCCGCGCTCCCGGGCTGGAGTTAGAATTGCATAAAAGTGGCCTCTAAGGCCTTATAAAATTGGAAATGAAAATAATATTGACTATTGTGAATAATAAAGCTGATTTGATCTTATATTATATTTATTTTATTACTATTATTAGACTAATATTAATTATTATAAAGATTAGTTTCGGTATAGTAATGTGTTCGTAATGATACTATTGTATTTAATTATAATTATATTTTTAAAACTTTATAATACATCGCTGACGTAATACTAGTCTATACTGATTAGCCTCGATATAATAGCAATTGCCTTTTATATTACATTATTATGATATAGTAATACTATAGTTTATTATAACTTTATACTACTAACGTTACTCTATGATTATAATCTATCTTGTGCTATTATATGTTCTTATTATAGACAATAATTTTTATTTTATACAATACTATAATAAATATAACTTTGATTTAACTTGTCTTACACTGGTAGAATTGTCATTATTGGGTTGATAGAAATAATTTTATAAA</ns2:sequence><ns2:name>KY698935.1_Leishmania_guyanensis_strain_MHOM/GF/2008/HZ2008_clone_HZ2008_22_minicircle_kinetoplast,_complete_sequence</ns2:name></ns2:Sequence><ns2:Sequence dsseqid="sq868" id="sq868"><ns2:sequence>AAATAAATAAAAATTAGAGTTAATTAAATTTATAAATAAAATTGTTAGATGATGTTATGCAGTGGAAAATCAGGGGAAAATCGTACCACCCGACATGCCTCTGGGTAGGGGCGTTCTGCGAAATTCGATTTTTGGCATACAGAAACCCCGTTCAAAAATTCGTGAAAAATGCCCATTTTTGGCCTCCCCGTGCACAATTAGGGGTTGGTGTAATATAGTGTGGGGTGCGCTCAGTTTTAGGTTAGCTTCTCGTAAAATAGGCCTCTAAGAGGCTTAAATTTATAATTTTAATTTTTCTCTTTTATATTTGACTTTAAATTATGGTTTTGTTAATTATTTAATTTAATTTGAATAGAATTAATTTTAATTTGAGATAATTATTATTTTTAAATCTAAACTGTACACTGTTATGTGCATAATGATATTATTGTGTTATATATAATTTTGATAACGTTTATAGTTCTGTTATAATATCTATAGTGTTACATGGTTGTAGATTGAGTCATTACTAATTGTAACTTATTCTATATTAGTAACATGTCGGTAACAATACTTTATAATACTATACATTAACGATACATTGACAATTATATAACTTTATAGATTACATAGTAGTAACGTGTTTGGTATACATTTAATTATAATAATTTTAGTTATACTGTTCTGACTATAATTTAATTTTTAAAATTCTCTTATTAAACTTTTATATGCTGGCTACACTGGGTTAGACTTATAAT</ns2:sequence><ns2:name>KY698936.1_Leishmania_guyanensis_strain_MHOM/GF/2008/HZ2008_clone_HZ2008_23_minicircle_kinetoplast,_complete_sequence</ns2:name></ns2:Sequence><ns2:Sequence dsseqid="sq870" id="sq870"><ns2:sequence>TATTAAATTTTATTTTTACTGTGTTACATTATGTAATTTAGATTTTGAATTTAATAAAACTTTAAAAATTAGGACCAAAATCGTACCACCCGACATGCCTCTGGGTAGGGGCGTTCTGCAAAATTCGAAAAATGGCATACAGAAACCCCGTTCAAAAATAGCCCGAAAATCGCGTTTTTTAGCCTCCCCGTGCACAATTAGGGGTTGGTGTAATATAGTGGGCCGCGCACCCCGACTTGAGCTAGCTCTCACAAAACTAGGCCTCTTAGAGGCTTGATTTTTAATTTCTAACTAAACTCTGATTAATATTTATTATTTGATATTAAATTATTATTTATGTTGAGCTAATTTATATTTACTAATAGTATTATTGTTTATTAGATATCAATACACTGTTCAATACTAGTCAATGATTAGTTATTATACTAGTTTATTATACATATAGTTAGCCTGTGTTACATCTATACTATTACAACGTTGTTACTATGCTTATACTATCTCTAGAGCTACAATATAACTTCTCTTTAATATTAAACTAGTATATAGTCTTATATAGTTACTTACATTAGCTATACATTACACTCATAGTTGATAATAATATTGATATCTTATACATTGATGTTAATGTTGTTACTATCACTAGCTTATAATATTTTTATTTCTTAACTTATGATTTCTCTCATTGTATTGTTAGATAATAATTTATAAATTGGTTTGTTGCTTTACTAATAGCATTAACTTTGTTC</ns2:sequence><ns2:name>KY698937.1_Leishmania_guyanensis_strain_MHOM/GF/2008/HZ2008_clone_HZ2008_24_minicircle_kinetoplast,_complete_sequence</ns2:name></ns2:Sequence><ns2:Sequence dsseqid="sq872" id="sq872"><ns2:sequence>TTAATATAATTTTAAAATAAAATAATAATTTAATCTTATGTTGTTATGTTTATCAAAAATCATCAGAATTCGGGTTAAAATTTTACTCCCCGACATGCCTCTGGGTAGGGGCGTTCTGCGAAAACCGAAAAATGGCATACAGAAACCCCGTTCAAAAATCACCCGAAAATCGCGTTTTTTGGCCTCCCCGTGCACAATTAGGGGTTGGTGTAATATAGTGGGCCGCGCACATCCTCTCGAGTTAGAATTGCTAAAAGTAGGCCTCTTAGAGGCTTGTTTTATTGGATTGAGTTTGGAATTGAGTTATTTTTATTTTAATATGTTTTCTTGTTTAATTTTATTCATAACTATTTGCATTACTGGTTATAAACTAGCTTTGGACTATTAGTTTGATTGTAATAATAATTTATGTGCTATATAGTTTTAAATCTATAATATTACTTTGCTATTACTAACGTTGAATGTTATGATACTGATGGGTAACGTTATAGTTATGGTATAGTAACACTTAGATACTAATATATATTGCCTTTTGTTTAATATTAGGCTTATATCACTCTAATACTATATAATTTAAACTTTACTTACATTGAACTAATCATTAGACTAACGATTAAACTTATAATGTTACTTGTGATATTACATCTTATTGTTAGCTAATACATAACTATCTATTATACTCGTGCTCTATACTTGTATGATCTATTTTGACTAATTTAGATTTAACTGACATGTTACTAGTGTATGATTAGAAAATAATA</ns2:sequence><ns2:name>KY698938.1_Leishmania_guyanensis_strain_MHOM/GF/2008/HZ2008_clone_HZ2008_25_minicircle_kinetoplast,_complete_sequence</ns2:name></ns2:Sequence><ns2:Sequence dsseqid="sq874" id="sq874"><ns2:sequence>TTAGTTAAATATAAATTTTAATTTTACTTCGATGTTATGCCTAAGGAGTCGACTCCTTACCTCAAGAAAATGGGGGAAAATCGTACCACCCGACATGCCTCTGGGTAGGGGCGTTCTGCGAAATTCGATTTTTGGCATACAGAAACCCCGTTCAAAAATTCCCCGAAAATCACGTTTTTTGGCCTCCCCGTGCACAATTAGGGGTTGGTGTAATATAGTGGGCCGCGCACCCGACTCGGGCTAGCTCTCGCGAAACTAGGCCTCTTAGAGGCTTGTTTTACGCGTTGAAATAATTTTACAGCATAGACTTGATTTGCTAATTGAATTTATTATATTATATTATTGTTCTCACTTGTATATCATATGTAATACTAACATTGAGTTGGTAATATTGTTTGGTATTGTTATTAATATGTGTTGACATTGTATATTATCTCTATATTATAGACTAGCGTTGTTTCTATACTAGTGCTGTGATAGTATTGGATATAGTAACATTATTAGAAATATATTAGTTACAACTTATATTATATGCTATTTATACTATATTATTACTAATCTATTACATCATTATAACTCGCTATACATACTATTTAAATTGATATTATAATGTTATTGATATGTAACTATAATGTTTCATCTATTTATATTTTTATTTAATTTTATTCTCTTCTCTTTCGTTTGTAATAGTTTGCATTACTGGATAATATTCTTTTTATTTGCTGTAATAATTTTACTTTA</ns2:sequence><ns2:name>KY698939.1_Leishmania_guyanensis_strain_MHOM/GF/2008/HZ2008_clone_HZ2008_26_minicircle_kinetoplast,_complete_sequence</ns2:name></ns2:Sequence><ns2:Sequence dsseqid="sq876" id="sq876"><ns2:sequence>AAATAATTTTTATTTATTCGTGTAATACGCGATGTTACTCTGCATTAGAATTTATAAATTTGATAAAAACTAGCTCAAAATCGTACCACCCGACATGCCTCTGGGTAGGGGCGTTCTGCAAAATCGCATTTTTGGCATACAGAAACCCCGTTCAAAAATCCCCCGAAAATCACGTTTTTTGGCCTCCCCGTGCACAATTAGGGGTTGGTGTAATATAGTGGGCCGCGCACCCCGACTCGGGTTAGGATCATTAAAATGTGGCCTCTAAGCACGTATGTTTTTTGATTTTAAAGTTTAGATGGGATAAATGCTTTAATATGCATAAATAGAGCTGTGTTAGATAAATTATTTTATTTACTAATAGAATTAATATGTGTTCTGATTAGAAACTATATTTGATTAAATTTATTTTCTGTGTTATTACTATTGTTATACTTTGATTATATAATTTTAACTATCTATTAGCTCAATGTTAGTAATATGGTGTTACATCGATATATAGTAAAAATATCAGTTTTATATTAGTTATAACTAGTATTTTGGGGTAATATCATAGCTTATAATGCATTACTAATGATACTTGATAAATTTAATAAACTATACTTATAATTTTAATTTTAATGTTACTTGTTGTGTTACTAATTATTATACTCTTATTAGTTCTTATATTAGCTAAAGTGGTTACTCTATATGCTGCTAGTTGTATTGATTACATTCAATTTATTGGTTTAATAATTTATAATAATACATG</ns2:sequence><ns2:name>KY698940.1_Leishmania_guyanensis_strain_MHOM/GF/2008/HZ2008_clone_HZ2008_27_minicircle_kinetoplast,_complete_sequence</ns2:name></ns2:Sequence><ns2:Sequence dsseqid="sq878" id="sq878"><ns2:sequence>TATAATAACTTTACAATTAAATTAATTTTGTTAAATATTTTGATAATGTTGTTAACAATGTTGTGAAAATTGAGTCAAAATCGTACCACCCGACATGCCTCTGGGTAGGGGCGTTCTGCAAAATCGCAAAAATGGCATACAGAAACCCCGTTCAAAAATAGCCCGAAAATCACGTTTTTTGGCCTCCCCGTGCACAATTAGGGGTTGGTGTAATATAGTGGGCCGCGCACGCCAGCTCGAGCTAGGATCATAAAATTATGGCCTCTTAGAGGCTTGTTTCTCGCGTATTACATCTAATTTGAATATAAATTATTTTTATTTTATTTTTCTCATTTAAATTTATATTGTTGCTAATCTATTCACTAGTTTTAATTATATTTTAATTTATAAACTATAGTGTTCTAATAATGCTGTGATTGATTGCGTGGTTATATTAATTTATTAAATTATAATATTTATTTTATCTAATTATTGTGCTGATGATAGCAATGGTTAGTAATAGATAGATAATAACATATAACTTGTTTAATATATAATATGTGAAGTAATACTATCTCTATTATGTATAATTATCGTTCCATTCATATACTATTACTATGCTTATTGACTATACATCTATTAGTTTTAATTATTGATATACATGGTAATACTAGTATGGTTACGTAACAATAATATTTATTCTTATACATATCTTTTACATTGCGTTACTATGGTTGATGAATTAAACTGATTTAGTAATAATTATAAACTTG</ns2:sequence><ns2:name>KY698941.1_Leishmania_guyanensis_strain_MHOM/GF/2008/HZ2008_clone_HZ2008_28_minicircle_kinetoplast,_complete_sequence</ns2:name></ns2:Sequence><ns2:Sequence dsseqid="sq880" id="sq880"><ns2:sequence>TAGCTTTGATGTATAAATATATTTTTATCTTTGTGATGTTGCTACACTTTTTCTAAAATTTTATAAAATCAGCGATAAAATCGTACCACCCGACATGCCTCTGGGTAGGGGCGTTCTGCGAAAATCGATTTTTGGCATACAGAAACCCCGTTCAAAAATTGCCCGAAATTCGCGTTTTTTGGCCTCCCCGTGCACAATTAGGGGTTGGTGTAATATAGTGGGCCGCGCACCCCGGCTTGAGCTAGGATAGTGGAAATATGGCCTCTAAGAGGCTTGTTACGCGTGTTTCTAACTAAACTCACATTAAAACTAGATTTATTATATTATTCAAGTTAATATTTATTTATATTTAATTATAGCTACTCGCTTTGCGGTATTATATACTATTACTAGTGCTCGCTGTGCGATTATACTATAATATTAGTAAAGCTATAGTGTATTATGTAGCATAACATTTTATAACTCTATGATACTGTCAATACTATGTGTTATTACTCATTATATGCTCCCTTTAATATCAATATAAGTTACAGTTATAGTATTAGGTTAGTATTACGTATATTAACTATTACTACTCTCGATACATACATTGAACTATATCTATACTCAGCGTTGTTATACTATTCTATTGATGTAATATTATTAATTAAATTTAATTTTATATTTTACTAATAGATTATAATTTTTATCTTTTTTATTTACTCGTGTGTTATCATTGCATACTGCGTTAGATAAATAAAT</ns2:sequence><ns2:name>KY698942.1_Leishmania_guyanensis_strain_MHOM/GF/2008/HZ2008_clone_HZ2008_29_minicircle_kinetoplast,_complete_sequence</ns2:name></ns2:Sequence><ns2:Sequence dsseqid="sq882" id="sq882"><ns2:sequence>TTAGAACTAGATGGAATTTAAAATTAATTTTGTTTATAATTTAATGTTGCTGTTGAATAGCATCGAAAATAGTCATAAAATCGTACCACCCGACATGCCTCTGGGTAGGGGCGTTCTGCGAAAATCGAAAAATGGCATACAGAAACCCCGTTCAAAAATCCCCCGAAAATCACGTTTTTTGGCCTCCCCGTGCACAATTAGGGGTTGGTGTAATATAGTGGGCCGCGCTCCCCGACTCGGGCTAGGTCTCGTGAAACTAGGCCTCTTAGAGGCTTGTTTTTTTAAAATTAAATATTTTGCTAATAAATAGTTTATAAATTGGATTTGATATGTTATTGATGTTAAATGATATTTATAGTTATATATAATTTGTTCTAGTTAAATAATGTCAATGCTATGTTATTCTATCTTATATTATTGTTTTTGTTTTTGTATTACATCTATAATTATACTATTGATGTTGCTCTATACTCGCTATTGACATGGTATTATATATGATGTATGATACGTAGAATAAGTTGTAATATAATATATTCTATAATGAGTCAATACTAGCTCTATAACGTTACAATGATACGATAATGTCACAATATTAATAATTAGATTGAATTAATATATACTTTTAATGATATGATAACTTTGATTATTTATATATAATTAATACTATGTTTAACGTTATTGATTTGAGTTAGTATAATTTTATCAAATAGTTAGTAATGCTATGTTACCGCTAATGTTATTTAATTA</ns2:sequence><ns2:name>KY698943.1_Leishmania_guyanensis_strain_MHOM/GF/2008/HZ2008_clone_HZ2008_30_minicircle_kinetoplast,_complete_sequence</ns2:name></ns2:Sequence><ns2:Sequence dsseqid="sq884" id="sq884"><ns2:sequence>ATTAATGTTTAGTTAATTTTTTGTTTTACAATTTTATGCCTAAGGAGTCGACTCCTTACCCCTCGAAAATGGGGGCAAAATCGTACCACCCGACATGCCTCTGGGTAGGGGCGTTCTGCAAAATCGCGATTTTGGCATACAGAAACCCCGTTCAAAAATACCCCGAAAATCACGTTTTTTGGCCTCCCCGTGCACAATTAGGGGTTGGTGTAATATAGTGGGCCGCGCACTTCGGCTAGAGTTAGAATGGCATGAAATAGGCCTCTTAGAGGCTTAAAATTACAAAACTAAAATAAATTGACTTGAATAGAGACTAAACTGTTTAATATGATGTTGCATAGATAATAAATTAATTAATTTAGATTGTTTTAATGTTATTTATATTTTAGTTTATTATATTAGTTTATCGATGTGTTCTAATATAGTTCCGTTGTTAGATAATGTTAATAGTATGATTTTTGTAACTATATGATCCTATGATAGTGATAGTGAGTGGTTACTGACATATTACTAGTTATAACATATATTGATATCTAATATAGTGTATTACTATGTATCCTATTAGCTAACATTTAGCATTCAATTTAATAATTTTATTATTTTTAATTAATGTTATTATAATAGAACTTTACATAATTTATATTTATAATTTTGATATAATTTAATTAATATAAACTCACGATTTACTAGATAGATAAATGTTGTTACTAACTGATTAAATTTGTAATATAGTTTTGATTTTATAAAATT</ns2:sequence><ns2:name>KY698944.1_Leishmania_guyanensis_strain_MHOM/GF/2008/HZ2008_clone_HZ2008_31_minicircle_kinetoplast,_complete_sequence</ns2:name></ns2:Sequence><ns2:Sequence dsseqid="sq886" id="sq886"><ns2:sequence>ATATGAACTAATTTTATTTTCTAAATTTATAAATAAATAATTTACTAAAATATATAATTTTATCAAAAAGTGACATAAAATCGTACCACCCGACATGCCTCTGGGTAGGGGCGTTCTGCGAAATCGCAAAAATGGCATACAGAAACCCCGTTCAAAAATCCCCCGAAAATCACGTTTTTTGGCCTCCCCGTGCACAATTAGGGGTTGGTGTAATATAGTGGGCCGCGCACCCCGACTCGGGCTAGGATGTTGAGAAACTGGCCTCTAAGGCCTTATGTTTTAATGTTTTTAACTTTTAGCTGACATATCACTTTAAATTGAATATTATTTTGTTCTGGTTTGTTATGCTCTATTAAATTACAAATTAGTTTAGATATAATATTAATTTTTATTGAATAACTAATCTATATCTACACTATTATCTTATGCTATACATTAAATGTTACTGTATATAAATCTTATAATTACATACACTGTTACCTCGTTGTTATGGATATGCTCGAACATAGTCAAAATATTCCCTTTTCTAGTTATATTAATATATGTTTCATAGCATTTAATAACATTTTTATAATACTATAATGATAGGTTAGATAATACTACTTTGAATAATAATTATATATAAAGTTTAATATACTTCTACTATAATAATACTTTTGATTCACTTTGTTATATGCTTACATTACTTTCTATCTCTTATAAACTTTTATTGTTTGTAATTATTAGATAATATCGATGTGTTACTATTTGTGTTACGT</ns2:sequence><ns2:name>KY698945.1_Leishmania_guyanensis_strain_MHOM/GF/2008/HZ2008_clone_HZ2008_32_minicircle_kinetoplast,_complete_sequence</ns2:name></ns2:Sequence><ns2:Sequence dsseqid="sq888" id="sq888"><ns2:sequence>TATAAATAAAAATAATTTTATATATTGACTGGTAATACTATGTGATAAATATTTAAATGATAGCAAAATTAGGGTCAAAATCGTACCACCCGACATGCCTCTGGGTAGGGGCGTTCTGCAAAATCGCAAAAATGGCATACAGAAACCCCGTTCAAAAATCACCCGAAATTCACGTTTTTTGGCCTCCCCGTGCACAATTAGGGGTTGGTGTAATATAGTGGGGCGCGCTCCCCGACTCGGGCTAGGATGTATAAAATTAGGCCTCTTAGAGGCTTGATTATTGAATTTTAAATTTTTATTCGATGATAATATAATTTTATATTTAAACTAGTCTATTAACTTGTCTATTATTGTTATTTAATTGATGATAACTAGATTTAATAATAGATTAGAATATTAATTTTGTGATAATGATATTTAATATTAATAATTTGATAATTTAAGCTTATCATTGATTATCTATAATATTAGCTCTGGTTGTCGTGCATTATTATGGTATTAGGATTATATCAATTTAATATGACTTCTAATTGCTTTTATATTAGTATTTTAATAGTTTTATCATTATAGAATTAATATAATTAGTAACTCACTATGATACTATGATTATCGCTATTATATTATTATACTTTGGCTATACATGTTTCTATATAGTTAATATATTTATTTCTTTTACTTGTGATTATTATACAATGCATGTTACACTATAATAGATAAAATTTGATATTACATTTGTATACTGATTAGTAGATTAATAATT</ns2:sequence><ns2:name>KY698946.1_Leishmania_guyanensis_strain_MHOM/GF/2008/HZ2008_clone_HZ2008_33_minicircle_kinetoplast,_complete_sequence</ns2:name></ns2:Sequence><ns2:Sequence dsseqid="sq890" id="sq890"><ns2:sequence>TATATTTTTAATTATAAACAATTTTAATTTTGTTAATTATGTGGATGATAATCAAAAATATTCAAAAATATGGGTCCGAATTTTACTCCCCGACATGCCTCTGGGTAGGGGCGTTCTGCAAAATCGCAAAAATGGCATACAGAAACCCCGTTCAAAAATCCCCCAAAATTCACGTTTTTTGGCCTCCCCGTGCACAATTAGGGGTTGGTGTAATATAGTGGGCCGCGCACTCTCGCTGAGGTTAGACAGTGATAAAAGTGGCCTCTTAGAGGCTTGTTTTTAGGAAATTAATATTGAATTTGATAGTTTTTATTTTTAGATTAATAATAGACTTTAATGTTATACTATTAATAGATTTAATTTAGTTCTGATCAATAATAATAATTTAGCTCTACTCTGTATATAAATATTTATTGAATTGTTACTATACTTGGAACATATAGTTTGTATGTGAATAATAATTTTATATAATAGCGTTGGTTACTAGTGTTATCATGTAATAGATCTACTATAACATAACTTATATTGCCTTTTGTTATATTATTGATATAGTTTGAGCTATACATTATTAAATTATTATAATAACAATTATTTATAAGTTTATATAGATTCATTTATAATATTATTACACTTTGATATTACTTTATTAACTTTGCATATATAAACATTTATTATACTAGTGTCTTATACTTGTATGGTTACGTGATAGACTAGTAATATTTAATTTAATTTTATCTGTGCATAATATT</ns2:sequence><ns2:name>KY698947.1_Leishmania_guyanensis_strain_MHOM/GF/2008/HZ2008_clone_HZ2008_34_minicircle_kinetoplast,_complete_sequence</ns2:name></ns2:Sequence><ns2:Sequence dsseqid="sq892" id="sq892"><ns2:sequence>AATTATGAATTATAAAATTGATGTAACACGTGATATTATATTTTATTGAATCTATAAATTTGTCAAAATTAGCCACAAAATCGTACCACCCGACATGCCTCTGGGTAGGGGCGTTCTGCGAAATCGCGATTTTGGCATACAGAAACCCCGTTCAAAAATTCTCGAAAAATGCCCATTTTTGGCCTCCCCGTGCACAATTAGGGGTTGGTGTAATATAGTGGGCCGCGCACCCCGACTTGGGCTAGCTCTCATGAAACTAGGCCTCTTAGAGGCTTGTTTTTAAAATTTAATATTGAATTTGGAATAGAACTGAATAATTATATTTATTTGCTTAAATTGTTTTATTAGATTGCATATTATTACCGATTGGATTACTATAATTGCATACTTAGGTGTTACGTATATGGTTGATTATAATTATTATAGTTTTATTTGAATAAGATTATATCTATCTAGCTCACGTTATTATCTCTGGTTATAGTAATGTGTCTGTGTGGTTACCCGTAATATCAATTGTAACTAATATTAGCTTTATATGTAATAGTATTATCTATAATATTACTAAATTAACTCTAACATTATTATTATTAACTTTTAAATTATTTTAATTGATTATAATTTTTATTTTATTGTGTTACACTAGTTTTGATTATAAATTAATGTTACTAGCTTTGATTGATATAATATTTGCTATACTAGAACTTTATACAGCTATCGTTACTTAATAATATTATTAC</ns2:sequence><ns2:name>KY698948.1_Leishmania_guyanensis_strain_MHOM/GF/2008/HZ2008_clone_HZ2008_35_minicircle_kinetoplast,_complete_sequence</ns2:name></ns2:Sequence><ns2:Sequence dsseqid="sq894" id="sq894"><ns2:sequence>TTATATTTAACATAATTTTATTTAGATTTAGAATTAACTGTTTATGATGTTTAGTGATACAGCGAAAAATGAGGGGAAAATCGTACCACCCGACATGCCTCTGGGTAGGGGCGTTCTGCAAAATCGCAAAAATGGCATACAGAAACCCCGTTCAAAAATCCCCCGAAAATCACGTTTTTTGGCCTCCCCGTGCACAATTAGGGGTTGGTGTAATATAGTGGGCCGCGCACCTCGACTCGGGCTAGCTCTCGTGGAACTAGGCCTCTTAGAGGCTTGAAATTACAGATTTAATTATTTCTCTTTGTTATTTAATATTTAATATTACGATTTTAGTTAAATTAGTTTTAATGTTAGACTAATATATTGTTACGTATGATTAGCTTATATTAGAACTGATTAGTGCTATTATATTATCTGCATTGTGATCATAGTTTGATGTGTATAATAAAATAATAAAATTTATATATAATCTACTCATTACACGTGTTGTAGATATGATACTCGATATTACCCTTTTGAACTGCTTTCTGCATAACTTGTGGCATAATTTCATAGTTTTAGAGTAATAACACTGTAATCTATAATTATACTCTCTTAGTAGTATTATAGTTGCTCTGATAGATGATAATAATTAATTCATTTATATTTATATAACTTTGTATACCATAACTTAACTATTGGCATTCGCTATATTAGAATTATTAAAATTAATGCTAACGTTGCGTTGTAATATTATGATAATTTAATTT</ns2:sequence><ns2:name>KY698949.1_Leishmania_guyanensis_strain_MHOM/GF/2008/HZ2008_clone_HZ2008_36_minicircle_kinetoplast,_complete_sequence</ns2:name></ns2:Sequence><ns2:Sequence dsseqid="sq896" id="sq896"><ns2:sequence>ATTATTTTTCATTACATAGCTTAATAATAAATTTAAATTTAGTGTCTTACGTGTTTATTTTTTATAAAATGGGGTCAAAATCGTACCACCCGACATGCCTCTGGGTAGGGGCGTTCTGCGAAAATCGAAAAATGGCATACAGAAACCCCGTTCAAAAATACCCCAAAATTCGCGTTTTTTGGCCTCCCCGTGCACAATTAGGGGTTGGTGTAATATAGTGGGCCGCGCATCCCAGCTCAGGTTAGAACTCGATAAAAGTGGCCTCTTAGAGGCTTAAAAATTAAATTCTAACTTGAATGGAATAGTTTTGATTTAAAGTTAACTATAAATTGAAATTTAGATTGTTAATGTGGAATAATATTATTTATTTTGATTAATTCTATTTTAATTTAATTTATCGATAGTTAATTTATTTATGTTCTACGTTGTTACTCTATGTATGAGAACACAATGATATCTATAACTAGCTCAACTGTGTGTTAATATGGTATAAGATAGGATAGTATTACTACATATTAATATATAATATATATTGGAGCTAATATTGCTCTATTATCAGTGTATTACGCGATAACATTGACAATAATATAATTTTAATTATTAATAATTTTATTTTATAACTACACTATACATATAACTTTATTGATAATGTTGCTGTATTATTGTGCTGGATAATTACATATAATACGCTATACTTTATATTTATCTTACAGTGTTTGACTAGTTTTATAATATAGTTCAATTTAGTAAAT</ns2:sequence><ns2:name>KY698950.1_Leishmania_guyanensis_strain_MHOM/GF/2008/HZ2008_clone_HZ2008_37_minicircle_kinetoplast,_complete_sequence</ns2:name></ns2:Sequence><ns2:Sequence dsseqid="sq898" id="sq898"><ns2:sequence>ATAACATTATAAATTATTTTTGTTATCTTGTGTTACACGTTTTTAGTTTTATGAAATTTATCGCCAAAATCTGATAAAAATCGTACCACCCGACATGCCTCTGGGTAGGGGCGTTCTGCAAAATCGCAAAAATGGCATACAGAAACCCCGTTCAAAAATCCCCCGAAAATCACGTTTTTTGGCCTCCCCGTGCACAATTAGGGGTTGGTGTAATATAGTGGGCCGCGCACCTCGACTCGGGCTAGCTCTCGTGAAACTAGGCCTCTTAGAGGCTTGATTTATCGTTGCTAACGTGGAACAGCATAAATTTAATTATTTGGTTAAGATTGAAATAGATTTATTAATAGATTACATATAAATTATATTTTGATAACAATTTTAATACTATACTGCACCGATTAGCTTTCTGTTTATGATTATTGATTAGTTCTATTACGTTACGTATATTGATAATGATAGAGTTATAATTCTATCTAATAGTTCTCGCTGTGTTACATACGATAATACTAGCAATTACAATATATTCTGATATATGTTACACTCATTACTATAGTATCACATTAGCTATCTATAAAGTTTAGACTAGTGATAATAATGTTGTTATTACATGTTTATAATTAATTTAACTTTTCATTAACAATATAATTTTTATTTTATTAGATTTTATTTACTATATGCTTTATTTAAATTTGAACTGCGTTAGTGCTGATTAATGTTACTATGTGTTCTAATCAATATTAAATTAATAA</ns2:sequence><ns2:name>KY698951.1_Leishmania_guyanensis_strain_MHOM/GF/2008/HZ2008_clone_HZ2008_38_minicircle_kinetoplast,_complete_sequence</ns2:name></ns2:Sequence><ns2:Sequence dsseqid="sq900" id="sq900"><ns2:sequence>AATTTTGTTTTAGAAATAATTTAATTCAACGTTGTTATGCCTAAGGAGTCGACTCCTTACCCGCAAAAATGGGGGCAAAATCGTACCACCCGACATGCCTCTGGGTAGGGGCGTTCTGCGAAATTCGAAAAATGGCATACAGAAACCCCGTTCAAAAATCCCCCAAAATTCGCTATTTTTGGCCTCCCCGTGCACAATTAGGGGTTGGTGTAATATAGTGGGCCGCGCACATCCTCTCAAGTTAGAATGCCTCGAAACTGGCCTCTTAGACCGTATGTTTTTGAATTTTAAGATTTTATGGTTATATTGTTGATAATTAACTTTAAATTTATATTTATTTATTATTTATTTAATATTAGTTTGGTTATTAGTTATCTAATTAGTTCTAGTTTGATTAAATAATTGTTTCGATAATATTACTTGATATAGATTACATTATTGAATATTATTATATATAAAATTATAACTATGCTTCGTTACTATCATGTCTATACTCATTACATACTCTCACATTACATAATATATATTAGTTATATTTGATATTGGGCTATTATATCGTATTATGATACATTATAAAATAGTTTTATTAATATACTATAACTTTATATAACTTTGCTCATTGATGTAATAATTTAACGGAACGTAATTAGATCTAATAATTAATAATTAATATATTACTTTGACTTTATCAATTAAATTAACTATTGTTAGCACTGATTAGAGCTGTATTAAATAATTTTAATTAGCTGTTTATGTTTATT</ns2:sequence><ns2:name>KY698952.1_Leishmania_guyanensis_strain_MHOM/GF/2008/HZ2008_clone_HZ2008_39_minicircle_kinetoplast,_complete_sequence</ns2:name></ns2:Sequence><ns2:Sequence dsseqid="sq902" id="sq902"><ns2:sequence>AGTAACACTATAAATTAATTTTGTTAAGCTGTTCATGATGTTATTAAATTTTAATAAAATGTTGGAAAATGGGCATCGAATTTTACTCCCCGACATGCCTCTGGGTAGGGGCGTTCTGCAAAATCGCAAAAATGGCATACAGAAACCCCGTTCAAAAATCACCCGAAAATCACGTTTTTTGGCCTCCCCGTGCACAATTAGGGGTTGGTGTAATATAGTGGGCCGCGCACCTCGACTCGGGCTGGATCCTCGGGAACTAGGCCTCTTAGAGGCTTGATTTTTAAATTCTAAAATAATTTCACTTTGATTTTGATAATAGGCTTATAATATTGTTTTATTGCTTGATATTAAATATATTTTTATATTAACTATTATCTCGTTTTATTACTAGGCTATTACGTCACTATATTAGCTCATTGATTAGTAATGTTAGTATTGATAATGATAATTTATAATAATTTATCGTATTACATCACTATACTTGGTTATATGCTAAATCTATAAAAATATATGTTTTCCTTTAATATAAATAGCAGTTGTAGCATTATTTTATATGTTTTTAATAAATTTAATAACTTTGATAAAACTATGATCATACTTATATATAACTAACTATTACACTCAATGTTATGCTGAATTAATATTACTAGTTTATTTAATATAATATACTAATAATTATACTTATCATAGTTCTTATATGCATGTTTGTCTGGCTAGTAGTTATATGTTCTGTTATAATTAATAAATATT</ns2:sequence><ns2:name>KY698953.1_Leishmania_guyanensis_strain_MHOM/GF/2008/HZ2008_clone_HZ2008_40_minicircle_kinetoplast,_complete_sequence</ns2:name></ns2:Sequence><ns2:Sequence dsseqid="sq904" id="sq904"><ns2:sequence>AGATTAGTGTGTTGTCTGTTCATAAACTTTTTATTTTCAAAATAATATTTTTATTAAATTCATCAAAATTCGACATAAAATCGTACCACCCGACATGCCTCTGGGTAGGGGCGTTCTGCGAAATTCGAAAAATGGCATACAGAAACCCCGTTCAAAAATCCCCCGAAAATCACGTTTTTTGGCCTCCCCGTGCACAATTAGGGGTTGGTGTAATATAGTGGGCCGCGCACCCCGACTTGGGCTAGCTCTCGTAAAAGTAGGCCTCTGAGCAGCCATATTTTTATTTTTTAACTTTGGATTGGTGTTATTGTTATTTTAATGTTATAATTATTTTGTTACTCTATCTTAGCTTATATATTCACTGCTACTGGGTAATATGCTAGTTCTGTTTTAGTAATAATATTTAATTTGTACTATATCAGTTTTGTTATATATAAATTTTATAATAGCGCTGTGTTATACGTGTATACAATGATGATACATAATGATAGTGTTATAATATGGCATAGAATATATTGCCTTTAATATGATAATAAAGGTATTACACTATATAACAATACTATACACTATATAATGGAACTATGAGTATTACTATACGTTACGATGATAGAACTGAATGGTATAGAGTATAATATAATATAATATGGATTGAGAATTATAATAATAATAAATTTAATTCTTTATCTCTTCTTTCAATGTTGTGCTTAGTTAGCTCTAATAATTTTATTATATTAGTTTTA</ns2:sequence><ns2:name>KY698954.1_Leishmania_guyanensis_strain_MHOM/GF/2008/HZ2008_clone_HZ2008_41_minicircle_kinetoplast,_complete_sequence</ns2:name></ns2:Sequence><ns2:Sequence dsseqid="sq906" id="sq906"><ns2:sequence>AATATAATTTTAAATTATTATTTAATTCGTGTTGCATTTTATTATTGTGGTTCATTAAATTTTATAAAATCGGGGGAAAATCGTACCACCCGACATGCCTCTGGGTAGGGGCGTTCTGCAAAATCGCGATTTTGGCATACAGAAACCCCGTTCAAAAATCCTCGAAAAATGCCCGTTTTTGGCCTCCCCGTGCACAATTAGGGGTTGGTGTAATATAGTGGGCCGCGCACATCCTCTCGAGTTAGAGACACTAAAAGTAGGCCTCTTAGAGGCTTGATTTCACAGTTTTAATATTGTTTTGGAATATAATAATTTATTTCTAATTTAGATCTAATTTTTATTTATAATTATTTATATTATCTGGTTATATGCATGTTTATTCAAATAATACACTGGTTATATAATTAATAATTAGTTTGTGTTATACTATTATAGTTATGATATCGAAACTATATTACATACTATATCAGTGCTACTATGTCTATAATACTATCTGTATTACCCTCGTAACTGCTTTGTAACTAATATGTAACATGTAATTTACTAGTTTTATACAGTATTACTCATTATATTTATAAATTTAACTATGATACTACTTTATACACTTTTATTATTCTTACATTAGAATACTATTTGTTATTATAAATTAAAACTAATACTATTACTTGATTACACCTTATACATAGCTGTTAGTATATTTATGTGTTACTCTAATAGCGCTGTTATAGGCTTAATTAGTAA</ns2:sequence><ns2:name>KY698955.1_Leishmania_guyanensis_strain_MHOM/GF/2008/HZ2008_clone_HZ2008_42_minicircle_kinetoplast,_complete_sequence</ns2:name></ns2:Sequence><ns2:Sequence dsseqid="sq908" id="sq908"><ns2:sequence>AACTAGTTTTGAAAATAATATTATAATAGCAGTGTTAATGTTAGTGATGATTATAAAATATCTTAAAATTAGCTCTAAAATCGTACCACCCGACATGCCTCTGGGTAGGGGCGTTCTGCGAAAATCGATTTTTGGCATACAGAAACCCCGTTCAAAAATTCCCCAAAATTCGCGTTTTTTGGCCTCCCCGTGCACAATTAGGGGTTGGTGTAATATAGTGGGCCGCGCTCCCCGACTCGGGCTAGCTCTCGTGAAACTAGGCCTCTTAGAGGCTTGAAATTTAAAATCTAACTATTCACGGAATAAAACTGGATTGATTATTGTTATGATGTTAATTGATGTTAAACTTTTATTAAATATATTTATTTTAATTTTAATTGCTGCTAGATTATATATTGATTATAATATTTAATTGTGTCTAATGTTAAATATAAATTTGTTATACTATTCATTACGTATAGTTCTCTGTGTTATTACAATTCATTGACATAGCTCCATACTAGTATATTCACAGAATAAGTTATATATGATATGATATGATACTATACACATTACTAATATTATACAGCTGGCTTTCGTCATTATAGTTGAATAATAGTTTTATTAATTTTAATAATTTTGTTAGGCTATGGTTACAAATTGATTTACTATTTATAACTTACAATTCATTTTACTTATACTGCACTGATTATTTAGATTTATTAGTTTTAATATTACTGTTACGTGCTTAGACAATATAA</ns2:sequence><ns2:name>KY698956.1_Leishmania_guyanensis_strain_MHOM/GF/2008/HZ2008_clone_HZ2008_43_minicircle_kinetoplast,_complete_sequence</ns2:name></ns2:Sequence><ns2:Sequence dsseqid="sq910" id="sq910"><ns2:sequence>TATAAAGTTTGTTATATGCGTGTTATATGTGGAATTAGTTTTTATAAAAATAATAAATTTTCTCAGAATTGGGCATTAAATTTTACTCCCCGACATGCCTCTGGGTAGGGGCGTTCTGCGAAATCGCATTTTTGGCATACAGAAACCCCGTTCAAAAATCCCCCGAAAATCACGTTTTTTGGCCTCCCCGTGCACAATTAGGGGTTGGTGTAATATAGTGGGCCGCACACCCAAGCTCAGGTTAGGATTGCATAATATAGGCCTCTAAGAGGGGATATTTTTATTTTCTAGCCTCTAATAGGCTGTTTTATTTGGTTTGAGTTTTATTTTGATTTATAATTATTATTTGTTATTTATATTTATAATAATACTGTTCTAATCTGTTCTAGTTTATTACTAATATGCACTATATCGGAACATATAATAATATTATATCTAGTTTGTGTAATAGCTATTATTTTTAACTATAATTATACTATAACGACTCATTACCCTAGTATTATAAATATTCCCTTTTGTAACTGCTTTTATATGATATTTTACTATAGTTTTAATAGATAATAGCATTATAGTATTGAGCTAGCTTTGATATAATAACGTTACTATGATTAGATAATATGTGCACTGATAATTAATTAAATAATATATAATGTTTATTACAATGTTAATATGAATAACACTTTTTATTTTCTATGTTTACTTGCTATCTAGTTATTACATTTAATTAATTATATTTTAT</ns2:sequence><ns2:name>KY698957.1_Leishmania_guyanensis_strain_MHOM/GF/2008/HZ2008_clone_HZ2008_44_minicircle_kinetoplast,_complete_sequence</ns2:name></ns2:Sequence><ns2:Sequence dsseqid="sq912" id="sq912"><ns2:sequence>ATTTTAATCTTCAGTGTGTTATGCGTCAATGTGATAATTATTTTTAAAATATTTAATAATTCTAAAAATATCGATTAAAATCGTACCACCCGACATGCCTCTGGGTAGGGGCGTTCTGCGAAAATCGATTTTTGGCATACAGAAACCCCGTTCAAAAATTCGTGAAAAATGCCCATTTTTGGCCTCCCCGTGCACAATTAGGGGTTGGTGTAATATAGTGGGCCGCGCACCCCGACTTGGGCTAGCTCTCGTGAAACTAGGCCTCTTAGAGGCTTGATTTTTATTTTTTAACTTTTTCTGTTTTATAATTGTGATCTGATTCATAAAATATAATATTTTTAATTATTAGTTACATCGTTGCTCTGATTTGATTATATTGATTAGTAAAATTATTATTTAATTATATTAACTTTGTTGTTACGATGTTATTATATTGAATGATATTATATATTTTGAATAACATTATTATCTCAACGTTACGTGTATTAGATAATAGCTCATTACTAGGATATTCTAATATAAATAGCAATTGCAGTTATATTACGTGGTTATAATTATAAATTTACTGATAATACTATAAACGTTCTCGCTAACAATAATAACTATGTCTACACTTATATGATGCATTGTGATAGTAAAAGAATAATAAATTTAATTAATATGATATTGTTAATATTTTACTTTACATTAAACTCTTATCTGATAACTTTAATCATTAGTGCAATAACATTAACTCGCTTAGAAATA</ns2:sequence><ns2:name>KY698958.1_Leishmania_guyanensis_strain_MHOM/GF/2008/HZ2008_clone_HZ2008_45_minicircle_kinetoplast,_complete_sequence</ns2:name></ns2:Sequence><ns2:Sequence dsseqid="sq914" id="sq914"><ns2:sequence>AAATGATAAATAAATAAATTTAAATTTTAAATAATTATTTTTCTGTTATTATGTGGTTATAGTGAAAAATTCGATTAAAATCGTACCACCCGACATGCCTCTGGGTAGGGGCGTTCTGCAAAATTCGATTTTTGGCATACAGAAACCCCGTTCAAAAATCACCCGAAAATCACGTTTTTTGGCCTCCCCGTGCACAATTAGGGGTTGGTGTAATATAGTGGGCCGCGCACCCCGACTTGGGCTAGAATCATAAAAACATGGCCTCTAAGAGGCTTGTTTCTCGCGTATTAAGATAGAATTGGAATTAAATATTTTATAACTTAAATTTGATATTAAAATAATATAGTTTTGATTAGCTAGATGTTATTAATATATTTACTAATCTAGTTTAATACTAACGTTATGTAATATTGTTTCGTAACATTACTAGTTCATTGATATAGTCTAATTATAATAGTTTTAATAATTTTATATAACCTTACCTGTATTACGCGTTGATAGTCAATATAGTGCTCCCAATATAAGTTACAACTAATATTAACTAGTATTTAACTATATTATATCGATAATACACACTCTATACGTTATAGTAACATTGATTTATTAAATTAGTAATGATAGAGTATGATATGTGTTAATTGTATATAATTTTTATAATTAATAATATTTTTACTAATGTGATTTGAAATGTTACATTACCTGTCGCTTATATATAACTGTGACATAATAAATATTTTATTAATTAATATTGTTAATGAGTT</ns2:sequence><ns2:name>KY698959.1_Leishmania_guyanensis_strain_MHOM/GF/2008/HZ2008_clone_HZ2008_46_minicircle_kinetoplast,_complete_sequence</ns2:name></ns2:Sequence><ns2:Sequence dsseqid="sq916" id="sq916"><ns2:sequence>TACTATTATTTTATACTAGTATACGGTTTGAATAATATTTTGTTTGCAGTGTTATGAGATTGAGAAAAATGAGGATAAAATCGTACCACCCGACATGCCTCTGGGTAGGGGCGTTCTGCAAAATCGCAAAAATGGCATACAGAAACCCCGTTCAAAAATCCCCCAAAATTCGCGTTTTTTGACCTCCCCGTGCACAATTAGGGGTTGGTGTAATATAGTGGGCCGCACACCCCAGCTCAGGTTAGAATGTTGCGAAAGTGGCCTCTAAGGCCTTATAATTTTAAATTCTAGCCTTGTTATGCTTATTTTAGATTTAATATTATTTAATAATTTATTTTTATAATATATTTCTGCTCGTTACTATTATTGACAATGATTAGCTCTAGATATAATTATTTAAATAGTTAATATAATTTGTGTTATAATGTTACTAATACTATTTTATAATTTAACTATAGCTGTTCCATTACTGTGTTATTATGTGTCATTAACGGCAATACTAGATAATACTAATTAGTACTAATATATATTCTATATTGGGCTATTATATGACACTAATAGATTACTATGATTGTTTAACGTTATCGATATTATAATAATAAAACTATACATTAACTATGTGATATAATGATGTGACTAGAGTATTACTATGTTAGAACATTGTAAGTTTGTTAATAAATAATTTAACTTTTAATCTATCTCTTTATAATTATGCGCTAGTTATATTCTAATTTTATTTTGACATTAGT</ns2:sequence><ns2:name>KY698960.1_Leishmania_guyanensis_strain_MHOM/GF/2008/HZ2008_clone_HZ2008_47_minicircle_kinetoplast,_complete_sequence</ns2:name></ns2:Sequence><ns2:Sequence dsseqid="sq918" id="sq918"><ns2:sequence>GCTAATAGATGGATGGTGTGTTAATATGTTTTAGATAAATTATTTATATTTTATAAAATTAGCTGAAAATGGGGTCCGAATCGTACCACCCGACATGCCTCTGGGTAGGGGCGTTCTGCAAAATCGCATTTTTGGCATACAGAAACCCCGTTCAAAAATCCCCCGAAAATCACGTTTTTTGGCCTCCCCGTGCACAATTAGGGGTTGGTGTAATATAGTGGGCCGCGCACCCCGACTCGGGCTAGCTCTCGTGGAACTAGGCCTCTTAGAGGCTTGATTTTTAAAATCTAACTTTTACTAACTTGAATTTAATATTTGATTATTATTTTTAACTATTACTCGTTTATATACATAGTTGTTCTGTTGTTATACTAGTATGTCGCTAGTTTTGTTATTGAATTGTATATTGACAGCCTATTACATGTATTAATCGTAATAATTAACGTTATCTATATTTAGCTATCTCATGTGTTACATAGTATACTCCTTAGGTAAGGAGTCCCACATAACTAATATTAATATTAGTTGGGTGGGTATTATAGCATTATACACTATCATTGGCTAAGATTATACTTATTGACTATAAAGTTATAACTATATTGAATACTATACTATGTTACTAATATGGAACTGATATTTAAATATAATGATAATAGCTTGTTTGTGGAATGTTATAATATTGTTACTCTAATATATTTTATATAAGCTATCGACGTTAATAATAATAATTTAATGTTAC</ns2:sequence><ns2:name>KY698961.1_Leishmania_guyanensis_strain_MHOM/GF/2008/HZ2008_clone_HZ2008_48_minicircle_kinetoplast,_complete_sequence</ns2:name></ns2:Sequence><ns2:Sequence dsseqid="sq920" id="sq920"><ns2:sequence>ATATAAATTTTATTTAATTGATTATTAATTGATGTTACTCTGCATTAGAATTTATAAATTTGATAAAAACTGGGATAAAATCGTACCACCCGACATGCCTCTGGGTAGGGGCGTTCTGCAAAATCGGAAAAATGGCATACAGAAACCCCGTTCAAAAATACCCCAAAATTCGCGTTTTTTGGCCTCCCCGTGCACAATTAGGGGTTGGTGTAATATAGTGGGCCGCGCACCCCGACTCGAGCTAGGATCTCTGGAATTAGGCCTCTAAGCACGTATGTTTTTAGATTTTAAACTTTAATTGAGATAAATGTTTTTATATGCTTAAATAGAGCAACGTTAGACTTATTATTTATTTAATTGGTAGTTTTAATATGTGTTCTGATTAGAAACTATATTATATTAATTTTATTATCTACGTTGTTACTATTGATAGCCTAACATTATATAATTTTAACTATCTATTAGCTCAGTGATAGTAATATGGTGTTACATCGATATATAGTAAAAATATCAGTTTTATATTAGTTACAACTAGTATTTTGGGGTAATATCATAGCTTATAATGTAATACTATTGTTACGTAATACATTTGATAAACTATACACATACTTTTAATTTTATTGTTATTTACTATAATACTTATTGTTATTCTTTTATTAGTTTTTATATTAGCTAAAGTGGTTACTCTATATGCTGCTAGTTGTGTTGATTATATTTAATTTACTAGTTTATTAACTAATACTGTTACATA</ns2:sequence><ns2:name>KY698962.1_Leishmania_guyanensis_strain_MHOM/GF/2008/HZ2008_clone_HZ2008_49_minicircle_kinetoplast,_complete_sequence</ns2:name></ns2:Sequence><ns2:Sequence dsseqid="sq922" id="sq922"><ns2:sequence>TATAATTTAATTTGCCATAACACTATTAATATTGATTTGCCTAATACCTCGACTCATTACCTCGAAAAATTGGCATAAAATCGTACCACCCGACATGCCTCTGGGTAGGGGCGTTCTGCGAAATCGCATTTTTGGCATACAGAAACCCCGTTCAAAAATCCCCCGAAAATCACGTTTTTTGGCCTCCCCGTGCACAATTAGGGGTTGGTGTAATATAGTGGGCCGCGCTCCCCGACTTGGGCTAGCTCCTCGGGGAGTAGGCCTCTCAGAGGCTTGTTTTTTAAAATTTAATTTTAATTCACATGATTCAGATATTTTATTTTTAAATTAATGAAACTGTTTTCTAATTTGGTTAATAGCTACATATAATAATTGATTTTATAACATTACAGATTTGATTAATATATTTGACTGTTACATGTTTTATATAGTGTTGATTACTATAACTATGATATAACCTGCTCTATTATACTATGTAATGCTAGTTTTGATAGTATTACTAAATTTTATAAAATAACTAATATCTCCTTTGCTTTGTTCTAATAATATCGATAATTTAGAGCTAATAAGAACATTATAATATTGATGAATATGATTTAATGATATTGAATATTTATAATAATATATTTATTGATTAACTTGATCATACTTATATATTACTAATCTTTTTACTAATTTGATACTGCTATAATGTTATCTAATTGTGTTACTAGCATTGTGCTAATATTATTTATTTAATTTTTGATAAACAATATTT</ns2:sequence><ns2:name>KY698963.1_Leishmania_guyanensis_strain_MHOM/GF/2008/HZ2008_clone_HZ2008_50_minicircle_kinetoplast,_complete_sequence</ns2:name></ns2:Sequence><ns2:Sequence dsseqid="sq924" id="sq924"><ns2:sequence>CTAATAGTTTTATTTTATTATGCGCTAACGTGATATTAATTTTTATAATTTCATAAAATATTTAAATTTATCGAATAAAATCGTACCACCCGACATGCCTCTGGGTAGGGGCGTTCTGCAAAATCGCGTTTTTGGCATACAGAAACCCCGTTCAAAAATCCTCGAAAAATGCCCATTTTTGGCCTCCCCGTGCACAATTAGGGGTTGGTGTAATATAGTGGGCCGCGCACATCCGGCAGAGCTAGAACTCGTGGAACTAGGCCTCTTAGAGGCTTGTTTTTATGAATTGAATATTTATTTTGATTTTAAACTTATTTTAGTTAAATTGATTTATATTTATATGTTTTGCTCTGTTATTAATTATTTTTAATTACTAATATTCAATTTATTTAATTGTTTTCATTATATAGCTAATTATAGTTCTAATGTAGTGATAATATTGTTACTATAATGTGCACTATCTATATACTATGATGTAACGTTATTAGCCTCGGTATACGCTAGATAATAGTAATATAACTGCTTTGTAATATATATTGGCTAGTAAAATTGATAATATTTATAGAATTAAGATAATACTAACTCTATACTTATAATAATATTATTGGTTAGATATAATTTTGAATATACTTATTTAATTCTAATTATTACTCTACGCTACTTGATCTTTACTCGTGCTATTACTATCTATTGAGTGTAATATTATTAATTCTATTGTATTACTAATGTTAGATCTAAAATTAGAACA</ns2:sequence><ns2:name>KY698964.1_Leishmania_guyanensis_strain_MHOM/GF/2008/HZ2008_clone_HZ2008_51_minicircle_kinetoplast,_complete_sequence</ns2:name></ns2:Sequence><ns2:Sequence dsseqid="sq926" id="sq926"><ns2:sequence>TAAAATGTTTCAAATAAAATAATTTAATTGTGTTATTAGAGTAAGGAGTCGAGTCATTACCAGTAAAAATTGGGCTAAAATCGTACCACCCGACATGCCTCTGGGTAGGGGCGTTCTGCGAAATTCGAAAAATGGCATACAGAAACCCCGTTCAAAAATACCCCGAAAATCACGTTTTTTGGCCTCCCCGTGCACAATTAGGGGTTGGTGTAATATAGTGGGCCGCGCACATCCTCTCGAGCTAGAACTCTATAAAAGTGGCCTCTAAGAGGCTTGGAATTCGAGTTTTAAGGTTTGTCAGAATAAAATTATTTTTAATTCTATTTTTGATCTAATTTAGCTCTGTAATGTTAATGATTACGTTATATTATTAGATAATGATAAATAGTTTTGTATAGTTTAATTAATTATTTTATTATTAGTAATTATTATTAGATTTTATTGAATAGACTTATAACTTTACTAAATGCTGTTCTATTATAGTTTAGATAGATGTAATACTGCTCATTACTAGAATAACTAATATATATATTATATTATACTGATATCTATGCTATTACACCTTACTCTATAATGATATAACTATGTCATACAATTTTAGTATTACTTGTATTCAATAAAGTTTATTTTTTATATCTTTTTAATTATTTTCATTATTGCTTGTGATTACTAGTTTAGATATTTTAATTGTCGCTAATATAATTATTTGACTAGTGTTAGCTTTATAAATTTAATATTAATAATGATAAT</ns2:sequence><ns2:name>KY698965.1_Leishmania_guyanensis_strain_MHOM/GF/2008/HZ2008_clone_HZ2008_52_minicircle_kinetoplast,_complete_sequence</ns2:name></ns2:Sequence><ns2:Sequence dsseqid="sq928" id="sq928"><ns2:sequence>AAATTAGTTTTAGATAAAATTTAAATTTGACTTTGTTACTCGCATTAAATATTATAAAAATTAGAAAAATCTCTATAAAATCGTACCACCCGACATGCCTCTGGGTAGGGGCGTTCTGCGAAAATCGATTTTTGGCATACAGAAACCCCGTTCAAAAATTGGTCGAAAATCACGTTTTTTGCCCTCCCCGTGCACAATTAGGGGTTGGTGTAATATAGTGGGCCGCGCACTCCCCGCTAGGTTAGAATGTCGGGAAACTGGCCTCTAAGGCCTTATAATTTTAGTTTTTGCTGTCTTTCCCTTGTTATGCTAGTTTTTAATTTTAATTTTATAATTATGCTAAATAAATTTATTATTTTAAGTTTATATGCAACGTTAGACTAGTATTGATTGGTATATTAAATTATATAGTTTTGTTCGTAATAATACTTTATCTATAGTTACTATGATTGTTCAATGATATCATAATAGCTCTGTATACGTGGGTAATGAGTGTATAATAATATATGCATAGAATAAGTTATATATGATATAGTAACACTATCGGCTATAATACTAGCATTATACGTATCATTAAAATTGTATTCTAATAATTTAATATTATTGAACTGTGAATGAACTGTGTTATTACTATTATGATATTTTTATTACTTATAGTTTACAATCTATTTTATCTATACTGCACTATATTAACTACTATGTTAGACTACATATTGTTTTGATTCACGTAATAAATATT</ns2:sequence><ns2:name>KY698966.1_Leishmania_guyanensis_strain_MHOM/GF/2008/HZ2008_clone_HZ2008_53_minicircle_kinetoplast,_complete_sequence</ns2:name></ns2:Sequence><ns2:Sequence dsseqid="sq930" id="sq930"><ns2:sequence>ATTAGACAGTAATTATTTTTATAAATTTATTATGTGTTGCCTAATGAGTCGAGTCATTACCATCAAAATTGGGGTCAAAATCGTACCACCCGACATGCCTCTGGGTAGGGGCGTTCTGCGAAATTCGAAAAATGGCATACAGAAACCCCGTTCAAAAATACCCCAAAAATCACGTTTTTCGGCCTCCCCGTGCACAATTAGGGGTTGGTGTAATATAGTGGGCCGCGCATCCCGGCTTGGGCTAGGATGGCATAAAAGTGGCCTCTAAGGGCTTATAATTTAGAGTTTTATATCTTTTTAGAATAATTAATTATTTCTAATTTAAAGTTTAATTAAATCTATACATAGTGCGGCTATTATGTCTATTTAGTAATAAAATATTTTATTTATAGTTAATAGATTGGCTGATTGTATACTAGTTTAATAGTTTATTACACTATCAATAGACTGGTAACCTTGATTATATAATTATCTGTTACTATGGTTGTAATAGCTCTAAATACGTGATAATATATATTGCCTTTGCTTTGTAATATGATAGTTCTGATAATACTACATTATAGCTAAATTGAACTATATAATATACTAACTATGTTTATTAATAATTATACACTGACATAATAATATTATTACACTCTAATTATAAATTCTTTTCTCTGTGGTATTACGTGTAATGAGAGAACTGTTATATACTAAATAATAATAATTAACATTAGTTTTATTAATTAATAGTTTACATTTTG</ns2:sequence><ns2:name>KY698967.1_Leishmania_guyanensis_strain_MHOM/GF/2008/HZ2008_clone_HZ2008_54_minicircle_kinetoplast,_complete_sequence</ns2:name></ns2:Sequence><ns2:Sequence dsseqid="sq932" id="sq932"><ns2:sequence>TATATTTTTAAAAATAAAAATAATAATTGCCTTAGAGGCGGTGTTACAGTGTTTATAATTTCAATAAAATGAGCATAAAATCGTACCACCCGACATGCCTCTGGGTAGGGGCGTTCTGCGAAATCGCGATTTTGGCATACAGAAACCCCGTTCAAAAATCCTCGAAAAATGCCCATTTTTGGCCTCCCCGTGCACAATTAGGGGTTGGTGTAATATAGTGGGCCGCGCACCCAGACTTGGGCTAGCTCTCGTGAAACTAGGCCTCTTAGAGGCTTGATTTTTATTATGCTAGATAAAATTAGAATTAATGTTGTTTTCTAATATAAACTTTGCTATAACTATAATTTTGCTCTGTTATATTACTAATTAGAACTATATATCTAGTTTGATAATCAATATGTTTTATTTGAATAGTTTTATTTAATTAATTTTAATAATTGATATAATTATATTTTGTTTCGCTGGCGTTAGATAATGAGTGTTACTATGTATTAGCTCAAAATCATAGAATAAAGCAATATATAACTAATATGTGGGGTAATAATGTATTATGATATTTATAATGCTAACGATAACTATATAATCTATGACATTACTCTATTAAAATTATTATTAAATTATGATATAGTTAGTTTCACTGTTGCATACATTAATTTGATTTATTTAATTTTACTCTTTATGATAATAATTGTTTACACTATAGTCTATTACTAGCTTGATGTTAGCAACAATAAGTAAA</ns2:sequence><ns2:name>KY698968.1_Leishmania_guyanensis_strain_MHOM/GF/2008/HZ2008_clone_HZ2008_55_minicircle_kinetoplast,_complete_sequence</ns2:name></ns2:Sequence><ns2:Sequence dsseqid="sq934" id="sq934"><ns2:sequence>TGTTTTAATAATAAATTATAAATTGTTTCGAAATAATATTTTATCTTATGTGTTGTTATAGTTCCAAAATCAGCATAAAATCGTACCACCCGACATACCTCTGGGTAGGGGCGTTCTGCGAAATCGCGATTTTGGCATACAGAAACCCCGTTCAAAAATCCTCGAAAAATGCCCATTTTTGGCCTCCCCGTGCACAATTAGGGGTTGGTGTAATATAGTGGGCCGCGCACCCCGACTCGAGCTAGGATGATGAAAATAAGGCCTCTTAGAGGCTTGTTTCTCGCGTATTACATGTTTTTCTAATAATTAATTTTTATAACTTTTTTTTAACATTTAAATTATTATATTGGCTGGTTTATTAATATATTTATTGTTTAGTTAAATTTAGATTTTAATTTGTAATATTATTTGTTTATCAATACTACTATGTTATATCTAATGCGTTACTTATTCATACTATTATAGCTTGTCTATGTAATGGTTAGCATAGTTATAGATAGTGGATAAATAGTAATATATAACATGTTTGATATTATATTATATTGATAAAATTAGTAATACAGTGTATAACGTTAGATGATATACATGAGTTAAACTATTAGTAATTAAATGATTATAATCAATAATGTTATGCTCGTTGTTACTTATGTGATATAATAGTTTTGTTGCAATATATTTATTTTTACATATACTCTTTACACTATGTTACTCTAGTTAATAAACTTGTATGCGCTGATAATAACTATAATATT</ns2:sequence><ns2:name>KY698969.1_Leishmania_guyanensis_strain_MHOM/GF/2008/HZ2008_clone_HZ2008_56_minicircle_kinetoplast,_complete_sequence</ns2:name></ns2:Sequence><ns2:Sequence dsseqid="sq936" id="sq936"><ns2:sequence>TACGTAACTCTATTAGGCTAGTAATGATGTGAATTTTATTTTTATAATTTATATAATTTTCTCGAAAAATGGGGGTTAAATTTTACTCCCCGACATGCCTCTGGGTAGGGGCGTTCTGCAAAATCGCGATTTTGGCATACAGAAACCCCGTTCAAAAATCCTCGAAAAATGCCCATTTTTGGCCTCTCCGTGCACAATTAGGGGTTGGTGTAATATAGTGGGCCGCGCACCTCGACTTGGGTTAGGATGTCGTGAAACTGGCCTCTAAGGCCTTATAATTTTATAATTTGGGGTTTTAATATTGATTTTGATAATAAACTTAATTTATAATTTATTTTTAAACTTGTATTACGATATGTTCTAAATTATTATAATATTTGAAATTAAATTTATGTTATTACTATTGCATTACTATCTATTGATTACATATAATAATAATTTAATATAGTTCCATCATATAGCTTATCTATGACGTTGTAATGGTGTGTAATAATATGGATACTATATAATATTAATTGCCTTTTATTCTATATTAGTATGATACTACTCTATACACTGGTCTATTACATTATAATACTGATGATGCTAGATAGAACTAGTATCGTGATAATAATAACTATTTAATTTAATAAACTGATAATATACTTTTATACTATTAGCTTAATTATATAATTCTAATTTAACTTGTTTCACATTGATAGCATTGTTATTACTTCACTAATAAATAATAATTTAGAAACTA</ns2:sequence><ns2:name>KY698970.1_Leishmania_guyanensis_strain_MHOM/GF/2008/HZ2008_clone_HZ2008_57_minicircle_kinetoplast,_complete_sequence</ns2:name></ns2:Sequence><ns2:Sequence dsseqid="sq938" id="sq938"><ns2:sequence>TGGTGTTTTGTTATGCGCGTAACATTACATTTTAATTTTAATTTTCATTTTTATAAAATTGTCTGAAATTTGGGATAAAATCGTACCACCCGACATGCCTCTGGGTAGGGGCGTTCTGCGAAAATCGATTTTTGGCATACAGAAACCCCGTTCAAAAATACCCCGAAAATCACGTTTTTTGGCCTCCCCGTGCACAATTAGGGGTTGGTGTAATATAGTGGGCCGCGCACCTCGGCTTGGGCTAGCTCCTCGGAAACTAGGCCTCTTAGAGGCTTGGAAATTGAATTCTAACTTTTACTAATTTAAATTTAACATTTGATTAATATATATTTATTGTTACACTCTACTATAACTATTCTCACTAGTACTATATATGTTCATTACTTGTTCTATTAATAATAGTAAATATTGTATTCATATGTTTATAATTATTTGGTTATATGTGTTCTCTATTAGATGTCTGTTCAGTGCACTATATAGTATACTCCTTACCTAAGGAGTCCCACATAACTAATATTAATATTAGTTTGGTGGGTATTACCCTCATTATACATTGAATTGAATAAAATTATAGATACTAATAAGAACTATATTATAACTAATAGTGTTACGTATGAATACAGAGATAGATTTATATATAGATGATAATTATAATAACTTTAATGTTAACTACTATAATATTATTACTCTGTTACACCTTACACAAGCTATCATCGTTGTTATTAGTTTTATTTATTACGT</ns2:sequence><ns2:name>KY698971.1_Leishmania_guyanensis_strain_MHOM/GF/2008/HZ2008_clone_HZ2008_58_minicircle_kinetoplast,_complete_sequence</ns2:name></ns2:Sequence><ns2:Sequence dsseqid="sq940" id="sq940"><ns2:sequence>TACTTTGCTGTAGTATGGTGTTATAACTTTGATAATGTTTTGTTAAATGTTTTATATAAATTCAAAAATATGGCATAAAATCGTACCACCCGACATGCCTCTGGGTAGGGGCGTTCTGCAAAATCGCATTTTTGGCATACAGAAACCCCGTTCAAAAATCCCCCGAAAATCACGTTTTTTGGCCTCCCCGTGCACAATTAGGGGTTGGTGTAATATAGTGGGCCGCGCACCCGGTCTCGAGCTAGGATGCCGCAAAAGTGGCCTCTAAGAGGCTTGTCTGCGCTATTACTGCGCTAAACTGATATAACTTTAGTTTTACTATTAATAAATGTTATTTGAACTATAATAATTTGTTTATAATATTGTTCTCTACTTGTTTATATCTATGCTAGTTTAATTTTAAATTATAATATAAATAGTTTGTAATAGTTTATGTGTAATTAATATAATACAATTATTTTTACTGTTATACTATGTCATACGACGTTATACTGATTAGCTCGATATTACGTAATATAACTAATATATAACATATGTTGTATACTATTTAGATACACTATTACCACTTTATAATACTACTATATACTTTGACATAATGTTACACTATACATACTCGCTTGCGGATAATGTTACTAACGTTAGACTTTATATTAGTGTTATTGTATTATAATATTTAATTCTTTTTATTTTTTATTTATTACTGACTTACTTCTATGCTTGACTTAATAATTTTAATTAATTTTAAATTT</ns2:sequence><ns2:name>KY698972.1_Leishmania_guyanensis_strain_MHOM/GF/2008/HZ2008_clone_HZ2008_59_minicircle_kinetoplast,_complete_sequence</ns2:name></ns2:Sequence><ns2:Sequence dsseqid="sq942" id="sq942"><ns2:sequence>ATTTTAAATAAATTTTATTTTTAATACACGGTGTTACATCGCATTACCTCTCACTATGATTCATAAAAATGGGGTCGAAATCGTACCACCCGACATGCCTCTGGGTAGGGGCGTTCTGCAAAATCGCAAAAATGGCATACAGAAACCCCGTTCAAAAATCCTCGAAAAATCACGTTTTTTGGCCTCCCCGTGCACAATTAGGGGTTGGTGTAATATAGTGGGCCGCACACTCTCGCTGAGGTTAGAACTCGATAAACTAGGCCTCTTAGAGGCTTGATTTTATTATTTCTAGATTTTAAAATATTATTTTGATTTAAATAATAGATTGACTTTAATTTTTACTTATTAGCTTTGATAATGCTAGTTAAATAATTAAATTTTAATAATTAGTAATAATTAGATTGTTATTTAGATATAATTAATTAGTTTTATAAATTTACTATATTATACTATCTCTGCACTACATTGTTAATGGTTAGTAATGATACGTAATAATGAGCATAATAATACTAATATAACTAGTTAATATATTATATTGTAGCCATACTATTACTATGATATTACTAACATTACACTGATAATAGCGCTGAGATAGAACTATGATATAGAGTTATGATAGTATTAATATTATACATCTTAATTATATATTTAACATCTTTTATCTTCTCTCTATACGATCTTTGTTCCGTCTCTAGTTTATGCAGTTTAATTATACTTCAATTTATAGTTTGATTCATTATAATAATTTT</ns2:sequence><ns2:name>KY698973.1_Leishmania_guyanensis_strain_MHOM/GF/2008/HZ2008_clone_HZ2008_60_minicircle_kinetoplast,_complete_sequence</ns2:name></ns2:Sequence><ns2:Sequence dsseqid="sq944" id="sq944"><ns2:sequence>AATTTAAATTAAATAGTTTTATGCGCCACAAATAAATTTTATATTTTAGTTTTTATAAATTCGTAAAATTCGTGTCAAAATCGTACCACCCGACATGCCTCTGGGTAGGGGCGTTCTGCGAAAATCGATTTTTGGCATACAGAAACCCCGTTCAAAAATCCCCCAAAATTCGCGTTTTTTGGCCTCCCCGTGCACAATTAGGGGTTGGTGTAATATAGTGGGCCGCGCACATTCTCCAGAGCTAGAACTCGTGGGACTAGGCCTCTTAGAGGCTTGATTTTTAAAATTTAAACTTGGATTGACATAATTGGAATTAATATTGATTTATAATTAGAATTTATTTATTATTTATTATTTGTTCTAATATGTAACTATTATTTGAACTTATATAGCTCTATAGTTAGTGATATTATTAGTTATTAATTTAGTTATTATAATTATTATAAATTTACTATAACACTAGCTTTAACTGTTCTATACTGTAATGGGTAGACTCCTTACCCAAAATAGTAATATATAACTAGTTGTAACTTGTATTTTGAGCTATTATTATGATAATTATAGTATATTACGTGGATAGAGCTAATAGTTACTCTTAGTTATAATGATACAGCTGGAATGGTAATAGTTTTAAATTTAATTAATATTTTATTTTATTTCGTATATTACTTGCCATGGATTTAACTATTATAGCTAAACATTATCTAATATAGTTGTTATATGTGTGATAGATAGTTTATAATAATATA</ns2:sequence><ns2:name>KY698974.1_Leishmania_guyanensis_strain_MHOM/GF/2008/HZ2008_clone_HZ2008_61_minicircle_kinetoplast,_complete_sequence</ns2:name></ns2:Sequence><ns2:Sequence dsseqid="sq946" id="sq946"><ns2:sequence>TAACATTAGCTATTAATAACTCTATTACACTGTGTTAGGCTGCAATAAAATTATAAAAATTAATAAAAGTGACCATAAAATCGTACCACCCGACATGCCTCTGGGTAGGGGCGTTCTGCGAAAATCGATTTTTGGCATACAGAAACCCCGTTCAAAAATTCCCCGAAAATCACGTTTTTTGGCCTCCCCGTGCACAATTAGGGGTTGGTGTAATATAGTGGGCCGCGCACCTCGACTTGGGCTAGCTCTCGTGAAACTAGGCCTCTTAGAGGCTTGATTTTAGAATTTTAATTTTTTATTCTAATAATGGTTTTAATATTGGATTTAAATTGGATTTGGATATAGAATTAATGAATATAAAATTATTGATATAATGGGCATATAAATTTATTATTGGTAATTAAATATTGATGTTATTTTAATTTTACTAATTGTTATACACTGGCTATACTTATTATAGTTCTACTCTGCACTGTTATAGCATTGGTTAGAGGTGTTATTAGAATATCGTAGAATATATTAATATTAACTTATATTACACCTAATTTGATACTAACATAGCTATAATGATAACACTGATAGTTATAGATTTGTAATGGTTGATAATCATAATAATGTTTAATAAATTTATATTATTAGCTTTCCTCTGTTATTATATACTTACATTAGCTCTATCTTTTTATCTATGCTGTAGTTTTGATTGGCATTTGTAATAGTTTCATTTATAAATTTAAATATAAACTTTACTC</ns2:sequence><ns2:name>KY698975.1_Leishmania_guyanensis_strain_MHOM/GF/2008/HZ2008_clone_HZ2008_62_minicircle_kinetoplast,_complete_sequence</ns2:name></ns2:Sequence><ns2:Sequence dsseqid="sq948" id="sq948"><ns2:sequence>ATTATGAGTTTGTAATGTTGTTTTAAAATTTAATTATCTTTTAGTTTTTAATTATAAAATTCCCAAAAATGGGGGTAGAATTTTACTCCCCGACATGCCTCTGGGTAGGGGCGTTCTGCGAAATCGCAAAAATGGCATACAGAAACCCCGTTCAAAAATCCCCCAAAATTCACGTTTTTTGGCCTCCCCGTGCACAATTAGGGGTTGGTGTAATATAGTGGGCCGCGCACTCCAGCTCAGGTTAGATTGGTGCGAAACTGGCCTCTAAGGCCTTATGATTTCTTAATTCTAATTTTATAACATGTTTTTCTCATTTAAATAATTTGTTTTGAATATTTTATATTTTAATTTATTAATTTAGTTTTATGGTTAGAATAATTTTAGATCTGATATTGAATTTAATAATTAACTATTTTTATAAATATTATTTTATTATTGTTGACTAGATTATTACACTCTATTATATGCTAACGATGATAGATATAGTTGGGCTGTATTATGATGTATCACATATGTAACTTGTTTTATATTATATATTAGCTCATATAGTTACTCTTATAATAATACTAATCCATACTCTATTATAGTTCTAATTAGTTTTATAAAATAATACTATCATTGTATAATTATGATTGATTAAATAGTTTTATGATACGCTAATTATATTTATAACTAGAGATAATAATTTTACTAACTTGCCACGAATACATTACTATTAATACTCTAACACTAGAGCTAACATAGTTCT</ns2:sequence><ns2:name>KY698976.1_Leishmania_guyanensis_strain_MHOM/GF/2008/HZ2008_clone_HZ2008_63_minicircle_kinetoplast,_complete_sequence</ns2:name></ns2:Sequence><ns2:Sequence dsseqid="sq950" id="sq950"><ns2:sequence>TAACATTAATTTTATATTTTTAGAAAATAATTTTAATTCTCTGTGTTATGATGCATTATATCTCTAAAATTCGTATAAAATCGTACCACCCGACATGCCTCTGGGTAGGGGCGTTCTGCGAAAATCGATTTTTGGCATACAGAAACCCCGTTCAAAAATCCTCGAAAAATGCCCATTTTTGGCCTCCCCGTGCACAATTAGGGGTTGGTGTAATATAGTGGGCCGCGCACCCCGACTCGGGCTAGACACTCAATAATATGGCCTCTAAGAGGCTTGTTTCTAGAATTTTAATATTGTTTTGGCTAAACTTATTTTATTAATTATAATTTAACATTTAATTTCACTATTATGCTCTGATTAGTTAATAATATTTATTTGTAATTATATTTTAGATTTTAATGTAGCATTAGTGTTATATGTGATAGTAGTTTTATTTAATAGTAACACTAGTTTATACTTATTGTTATAGTTGCATTACATCTATTATAACATGGTATTACTAGATGTCGCTCATATAGAATATATTCTATATCTAATATGACTAGATAGGTATACTATTGGTTACATAATATTAATAATTTTATACAATGATATACTTACTGTTACTATACTTGAGCTAACATTGGACTATTATTATAAATATGATAGAGTTGTAATATTAAATGATATAACACTTATATATTCTTTTTTATCTCTTATGATGCTCTTACTATGCTCTGATGATAGTAACAATTAGTTTTATTTTAATAG</ns2:sequence><ns2:name>KY698977.1_Leishmania_guyanensis_strain_MHOM/GF/2008/HZ2008_clone_HZ2008_64_minicircle_kinetoplast,_complete_sequence</ns2:name></ns2:Sequence><ns2:Sequence dsseqid="sq952" id="sq952"><ns2:sequence>TATACAGTGACATAACATTAATAATACTCGTGTGTTACTGCTTCATAAATTTATAAATTCTCTATAAAAATCCTATAAAATCGTACCACCCGACATGCCTCTGGGTAGGGGCGTTCTGCAAAATTCGATTTTTGGCATACAGAAACCCCGTTCAAAAAATGCCCGAAATTCACGATTTTTGGCCTCCCCGTGCACAATTAGGGGTTGGTGTAATATAGTGGGGCGCGCACATCCGGCAGAGCTAGAACTCGTGGAACTAGGCCTCTTAGAGGCTTGGAAATTGGATTACTACATTATTTTAAATATTATTCTAATTTTAGACTATAATTTATTTTCTAGTTCGCTGTTCTCATAATATTACTTGTTATTAGATTATTAATAGCACTAGTTTGTATAACTATAATATAATAGTTAATATTAGTTCTCTATTATCGTAATAATACATCTATCTAATACTATGCTCCACTGTGTTATATGATGTTACTCAATAATGCTAATAATAGCTCACAATTGCTTTGTAACTTGTTTTATATTGATGTTTCGGGGTAATACAGCTAATAAAGTTTAATAATACGTGGTTAGGCTTATGATAGAGTTAAATTTTAATATAATATTGATTCATTACACATCTTATTAATACTATTATTGTTACATACTTGCACTAGTTATGTTCTCTGTAGTATACTAATATTAGAACTGTTATGTGTATGTATGACTTGTATTTAGATAAATAATATTATAA</ns2:sequence><ns2:name>KY698978.1_Leishmania_guyanensis_strain_MHOM/GF/2008/HZ2008_clone_HZ2008_65_minicircle_kinetoplast,_complete_sequence</ns2:name></ns2:Sequence><ns2:Sequence dsseqid="sq954" id="sq954"><ns2:sequence>AATAACATTATAAATTATTTTTGTAATCTAGTGTTACACGTTTTTAGTTTTATGAATTTATCGTTAAAATGGGGGCAAAATCGTACCACCCGACATGCCTCTGGGTAGGGGCGTTCTGCAAAATCGCAAAAATGGCATACAGAAACCCCGTTCAAAAATCCCCCAAAATTCGCGTTTTTTGGCCTCCCCGTGCACAACTAGGGGTTGGTGTAATATAGTGGGCCGCGCACTCCGACTCGGGCTAGCTCTCGTGAAACTAGGCCTCTTAGAGGCTTGATTTATCGTTGCTAACGTGGAACAACATAAAATTAATTATTTGGTTAGGATTGGAATATATTTATTAATAGATTGCATATAAATTATATTTTGATAACAGTTTTAATACTACACTGTACCGATTAGTTTTCTGTTTATGATTATTGATTAATGCTATTACGTTACGTATATTGATAATGATAGAATTATAATGTTATCTAATAGTTCTCGCTGTGTTATATACGATAATACTAGCAATTACAATATATTCTGATATATGTTACACTCATTACTATAGTATTACATTAGCTATCTATAAAGTTTAGACTAGTGATAATAATTTTGTTATTGCATGATTATAATTAATTTAACTTTTTGTTTACAATATAATTTTTATTTTACTAGATTTTATTTACTATATGCTTTATCTAAATTTGAACTGAGTTAGTGCTAATTAATGTTACTATGTGTTCTGATCAATATTAAATTAATA</ns2:sequence><ns2:name>KY698979.1_Leishmania_guyanensis_strain_MHOM/GF/2008/HZ2008_clone_HZ2008_66_minicircle_kinetoplast,_complete_sequence</ns2:name></ns2:Sequence><ns2:Sequence dsseqid="sq956" id="sq956"><ns2:sequence>AATTTTAAATAAATTTATTTTTTATTTTTTAGAGTTTTATTATGTCTTCGTTGCATTACCGCGCTAAAATTGCAATAAAATCGTACCACCCGACATGCCTCTGGGTAGGGGCGTTCTGCGAAAATCGATTTTTGGCATACAGAAACCCCGTTCAAAAATACCCCGAAAATCACGTTTTTTGACCTCCCCGTGCACAATTAGGGGTTGGTGTAATATAGTGGGCCGCGCTCCCCGGCTTGAATTAGAATGACGTGAAATAGGCCTCTAAGAGGCTTAAATTTATAAAATTGTTATAAATGAATGAAATAATATTTATTAACTTATAATTTGACTTTAAACTACTAATATTGATTATATTGATTATTTGATTATAATTATTATTTAATTTTATTGTGGTATTAATATGGAACTAGTTTTATATATTTATAATTTTACTAGCTCTATACTGTATTAGTGCTGTGTAATGCATGTATTAGACTTGTAATAGGTCTATTATAATATAAAAGCAATTGTAACTAGTAATGAGTCAAATTATGAGTATAACAATGATATTACTCTGACTATACTATGTCAAAGTATACTTTTAATAAATTATAATTATGATATACTATATCGTTTATTTATATAATCTTTTATATACAATTTATTTTCTAATCTAGCTATAAACTTTGATCTATAATGAGCTTGACAATGTTATCTTATTATGTTTATTAATAAT</ns2:sequence><ns2:name>KY698980.1_Leishmania_guyanensis_strain_MHOM/GF/2008/HZ2008_clone_HZ2008_67_minicircle_kinetoplast,_complete_sequence</ns2:name></ns2:Sequence><ns2:Sequence dsseqid="sq958" id="sq958"><ns2:sequence>CTAGTCTGTAATAAATAATATTGTTTTGAATTTATGTTTCATAATAATTCAAGCTATTACCTCCAAAAATAGTGATAAAATCGTACCACCCGACATGCCTCTGGGTAGGGGCGTTCTGCAAAATCGCAAAAATGGCATACAGAAACCCCGTTCAAAAATACCCCAAAAATCGCGTTTTTCGGCCTCCCCGTGCACAATTAGGGGTTGGTGTAATATAGTGCGGGGTGCGCTCAGTTTTAGGCTAGCTCCTCGGAAAGTAGGCCTCTCAGAGGCTTGTTTTTTAATTTTAAAATTATTTTCAATTTAAATTATTATTTTGCTTTTAATTGTGATATTTATTTAATTAAACTAGTTATAATATTTATTTTGAATTTAATTGTTGCTAAATAAGATAATAATATTTTATACTATGTTATTACTGTTATTAATCTTATAATTTAATCTATATCTATGTTCTATCTAGTCTAGTTTATATAATGTTACTCGTTATGGCTATATTATTAAAATACGTGAAATAACTAATATCTCCTTTGCTTTATTCTGATATTATCGCTAATTTTGCATTATTAGAGTATTATAATACGTTACATCGTGTTACTATTTAATCGGACATTTATTTATAATATATTATAATTTTATTTCGATACACTTACATATAACTATTACATATACTTATTAAACACTGGCTATACATATTATTACAATGTTACACTATCTATGCACTAGTATATTATGATTATAAAATAGATTAACTTTATTG</ns2:sequence><ns2:name>KY698981.1_Leishmania_guyanensis_strain_MHOM/GF/2008/HZ2008_clone_HZ2008_68_minicircle_kinetoplast,_complete_sequence</ns2:name></ns2:Sequence><ns2:Sequence dsseqid="sq960" id="sq960"><ns2:sequence>TTGAATTATATTTTGATTAGAAAATATTTTTATTTAAATGTTAGATTACAATTCTATGTTGTCTGAAAATAGTGATAAAATCGTACCACCCGACATGCCTCTGGGTAGGGGCGTTCTGCGAAATTCGATTTTTGGCATACAGAAACCCCGTTCAAAAATTCCCCAAAATTCGCGTTTTTTGGCCTCCCCGTGCACAATTAGGGGTTGGTGTAATATAGTGGGCCGCGCACATCCTCTCGAGTTAGAATGCCTCGAAACTGGCCTCTTAGACCGTATGTTTTTCGAAATTAACTTTTAATATCTAATTTTGATTTATATTTTATTTTAAATTAGTTTTTAAATTATTTTAATTGCTAATAAAATTTATTCTAGCTTAGATAATATTATTGCGTATAGAGTTTGATGATATTGAATAAACTTATATAATACTATTTGCTACTACTTATCTATACTATGAAACTACAATGTCGCTATACATAGTTATGGTTAGTATGATGAGGGTAACAATATTAGTACAATATATATTTATATTATATTAGTATCACTATATTATACGTTATTAGCTCAATGATAGTTAATAAAATTGATATACTACTATGATTATATAACTTTAATAACATTATTGATTTTAATATGCTTTATTATATTTAATTCATTTAGTTAAATAAACTTTACATTGACTTATCTCTTTTTACTTCTTGGTTTGATTATATTTATTGATAAGATTAAATAATTGTTACGCTATAGT</ns2:sequence><ns2:name>KY698982.1_Leishmania_guyanensis_strain_MHOM/GF/2008/HZ2008_clone_HZ2008_69_minicircle_kinetoplast,_complete_sequence</ns2:name></ns2:Sequence><ns2:Sequence dsseqid="sq962" id="sq962"><ns2:sequence>AATTGAAAATAATAATTCTGGCTAAACACGATGTTATGATGCATTACGAATTAGATAAATATTATAAAATCTCGATAAAATCGTACCACCCGACATGCCTCTGGGTAGGGGCGTTCTGCGAAAATCGATTTTTGGCATACAGAAACCCCGTTCAAAAATTGATCGAAAATCACGTTTTTTTGCCTCCCCGTGCACAATTAGGGGTTGGTGTAATATAGTGGGCCGCGCACCCAGACCTGAGCTAGCTCGATGAAATATAGGCCTCTTAGAGGCTTGAAATTATAATTCTAGAATTTTAAGATTTGATTTGGAATATTGACTTATAATATTAGTTTATTTTAAATTATATTCGCTACATACTTATTATATTATCTGTTCATTGCTAATATTATATTTTAATGCTAGTTCAATTGTAATAGTATGTGTTAGTTCAAATAATGATTATATAATTAACTCTATCTATGCGTTACTATGTTCACTATGATAATACTCTTGATAATAGCTCGTAACATATATTTATATTAGTTATATTAGTAATACTAGTGTTATATAATAGGATAGCTTAGTATTATTAGAATTTAATTTATAGTTATACACATTGACTATATATTTATTTATTTACAGTTTTAATTGATTAATAACATTGATATTTATATATGATTAGTGTTGCTATAAATTATAATTTTTATTTACTACTATAGATTTATGTTTCGCGATTATTACTAAATTAATTTTACTA</ns2:sequence><ns2:name>KY698983.1_Leishmania_guyanensis_strain_MHOM/GF/2008/HZ2008_clone_HZ2008_70_minicircle_kinetoplast,_complete_sequence</ns2:name></ns2:Sequence><ns2:Sequence dsseqid="sq964" id="sq964"><ns2:sequence>CTATTATATAAGATTAGAGTGTTACGTTACGTGATAATTATTTTAAAATATTTATAAAATTGATAAAAATGGGGGTTAAATTTTACTCCCCGACATGCCTCTGGGTAGGGGCGTTCTGCAAAATCGCAAAAATGGCATACAGAAACCCCGTTCAAAAATCACCCGAAAATCGCATTTTTTGGCCTCCCCGTGCACAATTAGGGGTTGGTGTAATATAGTGGGCCGCGCACCCCGACTTGGGCTAGCTCCTCGGAAACTAGGCCTCTTAGAGGCTTGTTTTTTAATTTTTAATTTTATATTCGATGATTTCACTTTTAAACTTGATATTGTAATTATTTTATTTATTTTAGTAATAGTTTTTGTTATATACTAGTAATAGAACTAGTTTTGAATTAGTTTTATAATTGTTGGTATTACTAGTGATTGATATAGTTAAATTATTATAATTATATTCGTTACCCTATGTTACGGGTATGATGATAATCTATAATGAGTTATTACTCCACACTAGCAATTAATATATAAGTTATTCTGTAATAGCACTGGCTTAGTAATACTAAACGTTATATAACTATACTCTATCTTTATACTCATCAATGTTACTTTTATATAATAATAATTTTATTTATATGATGTGTTGTTAATATGATGTTATTTCTATATTTTAATTTTATTAACTCTCTTTTACATAGACTATATCCAGTTTCATTGGTTACATTATTTAATTACTATTATTTAATAAAATTAAAA</ns2:sequence><ns2:name>KY698984.1_Leishmania_guyanensis_strain_MHOM/GF/2008/HZ2008_clone_HZ2008_71_minicircle_kinetoplast,_complete_sequence</ns2:name></ns2:Sequence><ns2:Sequence dsseqid="sq966" id="sq966"><ns2:sequence>GATAATAATTTTAATTTTGTGTTATACGTGTTAATAATTGCCTAAGGAGTCGACTCATTACCCCACAAAAATGGGGGAAATCGTACCACCCGACATGCCTCTGGGTAGGGGCGTTCTGCGAAATCGCGTTTTTGGCATACAGAAACCCCGTTCAAAAATCCACGAAAAATGCCCATTTTTGGCCTCCCCGTGCACAATTAGGGGTTGGTGTAATATAGTGGGCCGCGCACTCCAGGTCGAGCTAGGATTGATAAAATGTGGCCTCTTAGAGGCTTGGATTATGGTTTGGAAATAAAATTGAGATTATATTGATTTAGAAGTTAAATTTATTTGTTAATTTGGATATTATTTAATAAATATATCACTAGCTTTGTTCTCTATTAAATTAATATTAGTTATCATTAGTTTATTTAATTGTTTTTAATTTTAGATAATTAATAACTATAATAGATAATACTATGGACTATGATATAGAGCTAATGATGTTACTATGTTAGCCTGTTCATTGCATAGAATAACTTATATTATAATATATTCTGTATAGTATTATAGTGTTAGTAATTATAACTTTAATGAATACATAAATTTATATACTTATATAGTTCCATCGTTGTTCTAATATTGTCGCTAACATTAAATAATATTATTACGTATAAGTTTATAATTATTTATACTATCTTTACACTGATTAACTCTTTGCTGGTAATGATGCTAGTTTGTTACTCTCTAGCTATATACTTTTTGTGTTA</ns2:sequence><ns2:name>KY698985.1_Leishmania_guyanensis_strain_MHOM/GF/2008/HZ2008_clone_HZ2008_72_minicircle_kinetoplast,_complete_sequence</ns2:name></ns2:Sequence><ns2:Sequence dsseqid="sq968" id="sq968"><ns2:sequence>ATTTAATTAGAAAATAAATTTAATTTTTACGGTGTTACGCCTCTAATGCCTCATTATAAATTTTAAAAAATCGATAAAAATCGTACCACCCGACATGCCTCTGGGTAGGGGCGTTCTGCGAAAACCGAAAAATGGCATACAGAAACCCCGTTCAAAAATCCCCCAAAATTCGCGTTTTTTGGCCTCCCCGTGCACAATTAGGGGTTGGTGTAATATAGTGGGCCGCGCACCCGACTCGAGCTAGGATCATAAAAATATGGCCTCTAAGAGGCTTGTTTCTTGCGGATTAAGATTGTTTTGGAGATGATTTATTTTAGACTTTAATTTGATATTTATTTTGATTATTATTATTGAATAGATGTTATTTTATATTAATAGCTTTGATTTGTTACTAATTAGACTATAATATTACTATATCTTGTTACTAGCTTGTTATTACATATAATTATTATTACTCTATATACAGTTCTATAATGTTACGTGTATTATACTGATATAGCTCAAAATAGGGCTAACAATATAAGTTGTAACTAATATTAACTTGTATTATATAGTATTATATCGATTATAACTATCTATACGTTACTAGTTTCATTGAGCTAATATTTTACTATTATTGATTGATAACTATAACATTTTAATACTAGTCAAACTATAAATTATATTTTTATTAATATGATTCGAAACATTACATCACCTGCCGCTTATTATTAGAAATATTTAATTTGTTAATTTAATTATTTATGTTTATAATAAAAT</ns2:sequence><ns2:name>KY698986.1_Leishmania_guyanensis_strain_MHOM/GF/2008/HZ2008_clone_HZ2008_73_minicircle_kinetoplast,_complete_sequence</ns2:name></ns2:Sequence><ns2:Sequence dsseqid="sq970" id="sq970"><ns2:sequence>AGTCAATATTATATTTTAAATTATAATTTTATAAATATTTTTAAATCAAGTTTTATTATGTCTTGAAAATAGCGATAAAATCGTACCACCCGACATGCCTCTGGGTAGGGGCGTTCTGCAAAATCGCGATTTTGGCATACAGAAACCCCGTTCAAAAATTCCCGAAAAATGCCCATTTTTGGCCTCCCCGTGCACAATTAGGGGTTGGTGTAATATAGTGGGCCGCGCACTCCAGCTCGAGCTAGGATCTACAATTATAGGCCTCTTAGAGGCTTGTTTTTATAAAATTAAACTTAGAATGGAGGATTAATATTTAGATGGGATAATTGAACTTATATTTTTTATTTTTAATATTATTTGCTCATTATTACGTTGTTATGGCTATCAATAATATAGTTTTTATTTAATATTTAATTAGTAATAGTTTTAGTATAATGATTGTTACGCATATAGTGATAATGATATTAGTATCGGTGTAGTAATGTTATAATGCTAGATAATACTCGTAACTAGAATATATATTATATTATATTACTATGTAGACACTATATCTATACTGTATTATAACTATGCACACTATACCATACTATATCAGTACTATGACAGTAATAATTTTATTTAATGTAATAGTTCGATTTAATGTTATAATATTTAATCTAGAACTTATATACTTTTATATTTTAACTAATATAGTTACTGATCTATTACTAATGTGTTGCTAACGTTGTATGCTATTAGACT</ns2:sequence><ns2:name>KY698987.1_Leishmania_guyanensis_strain_MHOM/GF/2008/HZ2008_clone_HZ2008_74_minicircle_kinetoplast,_complete_sequence</ns2:name></ns2:Sequence><ns2:Sequence dsseqid="sq972" id="sq972"><ns2:sequence>AAAATTATAATTATCACTTTGTTAGTGTAGAGTTTAGTTTTAAATAATTTTTATAATTTTGTCTAAAAATGGGGTCCGAAATTTACTCCCCGACATGCCTCTGGGTAGGGGCGTTCTGCAAAATCGCGTTTTTGGCATACAGAAACCCCGTTCAAAAATCCCCCAAAATTCGCGTTTTTTGGCCTCCCCGTGCACAATTAGGGGTTGGTGTAATATAGTGGGCCGCGCACATCCTCTCGGGTTAGAGTTGTGGAAAAGTGGCCTCTAAGGCCTTACATTTTTAATTTTGGAACTAAACTGCACTATTACGCTTATTATGTTGATATTATATTTAATTTTTAGTAATAATATTGATTTTATTTATTGCTGTTTCGTTACTAGCATTGAGATAGTTTTGTTATATAATATTTTAATTAAATTATAAATATACTACTATTCAATGTTATTGTTATTATTGTTATCTCATACTCGTGCTATCTTACTACTATACATTATGCTCCCTCTCGTAACTAATATTAATATTAATTAGTAATATGGTATTATATAATATTGTATAACTATAACGCTAATGATACAGTTTATAATTTTAAACTATACTATAATGATAGTTGTTATTATGGTGCATATTATTTTACTAATTATACTTATTTTAATTTTATATTTAAATTCACAATTAACAAGCTCTAGACTAGTAACGTTACGATTTATTACTATGAATTAAATTGTTATAACCATAAAT</ns2:sequence><ns2:name>KY698988.1_Leishmania_guyanensis_strain_MHOM/GF/2008/HZ2008_clone_HZ2008_75_minicircle_kinetoplast,_complete_sequence</ns2:name></ns2:Sequence><ns2:Sequence dsseqid="sq974" id="sq974"><ns2:sequence>ATTTAATTAGAAAATAAATTTAATTTTCACAGTGTTATGCCTCTAATGTCTCATTATAAATTTTAAAAAATCGATTAAAATCGTACCACCCGACATGCCTCTGGGTAGGGGCGTTCTGCAAAATCGCAAAAATGGCATACAGAAACCCCGTTCAAAAATCCCCCAAAATTCGCGTTTTTTGGCCTCCCCGTGCACAATTAGGGGTTGGTGTAATATAGTGGCCGCGCACCCCGACTCGAGCTAGGATCATAAAAATATGGCCTCTAAGAGGCTTGTTTCTCGCGGATTAAGATTGTTTTGGAGATAATTTATTTTAGACTTTAATTTGATATTTATTTTAATTATTATAATTGGTTAGATGTTATTTTATATTAATAGCTTTGATTTGTTACTAATTAGACTATAATATTACTATAACTTGATACTAGCTTGTTATTAAATATAATTATTATTACTCTATATACAGCTCTATAATGTTCCGTGTATTATACTGATATAGCTCAAAATAGGGCTAACAATATAAGTTGTAACTAATATTAACTTGTGTTATATAGTATTATATCGATTATAACTATCTATACGTTACTAGTTCCATTGAGCTGATATTTTATTATTATTGATTTATAACTGTAACATTTTAATACTAGTCAAACTATAAATTATATTTTTATTAATATGATTCGAAACATTATATCACCTGTCGCTTATTATTAGAAATATTTAATTTGTTATTTTAATTATTTATGTTTATAATAAAAT</ns2:sequence><ns2:name>KY698989.1_Leishmania_guyanensis_strain_MHOM/GF/2008/HZ2008_clone_HZ2008_76_minicircle_kinetoplast,_complete_sequence</ns2:name></ns2:Sequence><ns2:Sequence dsseqid="sq976" id="sq976"><ns2:sequence>AACTGGGCTAACTAAATAATGTTTACTAATTATAAAATTATTTTAATCTTAACAATAAAACTTCAAAAATAGGCATTAAATTTTACTCCCCGACATGCCTCTGGGTAGGGGCGTTCTGCAAAAACCGAAAAATGGCATACAGAAACCCCGTTCAAAAATCCCCCAAAATTCGCGTTTTTTGGCCTCCCCGTGCACAATTAGGGGTTGGTGTAATATAGTGGGCCGTGCATTCCGATTCGGGCTAGCATCAATAAAAAGTGGCCTCTAGACCCTTATGTTTTTCTCTGCTAAACTATTTTCGCTAATTTCACTTATTTGACTTTATAAATTAATATTTTTAAATTATTATATTGAGTTTGCGTGTTAATAATATTATAAGTTTATTAGAATTTATATTTTAACTTAATTATTATCTGACTTAGCTTATAACTTTACTAATATGTGCTGCATTGATACATCTATTATATAATTTTATAATACTCTATCATAATACTATTCATTAGCCGATATTACTAGTTTATATTAGTTACAATTGCTCAAAATGGGTAATATGTCATGTATAATGGTAATAGAGTTAGTTTTAATAAAATTATATTATTTATAACTTTGATAACTATATAAGCTTGATTATACTATTTTATGTTCTCGTTATGATAAATATTTATTACATTATGATTTTATTTTAATATCTTGATTGTACTATATTGTTACTATTATTTAGATAATTAGATATAACTAGCCTATAATGACTAG</ns2:sequence><ns2:name>KY698990.1_Leishmania_guyanensis_strain_MHOM/GF/2008/HZ2008_clone_HZ2008_77_minicircle_kinetoplast,_complete_sequence</ns2:name></ns2:Sequence><ns2:Sequence dsseqid="sq978" id="sq978"><ns2:sequence>TTATCAGTGTTCTACGTGGAGATAAAATTAAAAATAATATTTTATTAATTTCATAATAATATTTAAAATTTAGTCAAAAATCGTACCACCCGACATGCCTCTGGGTAGGGGCGTTCTGCAAAATCGCAAAAATGGCATACAGAAACCCCGTTCAAAAATACCCCAAAAATCGCGTTTTTCGGCCTCCCCGTGCACAATTAGGGGTTGGTGTAATATAGTGGGCCGCGCATCCCAGTTCAGGCTGGAACTCGATAAAAGTGGCCTCTTAGAGGCTTATAATTATGGAATTTAACTTTTCTCACTTAATAATTATATTTGATTACTATTCTTATACTCTCTTATCTATATTTTAATCTATACTAGTTCTCATGTTGCTATATTAATAGTGTTATGATTGTACTGTGTTATTACTATGATACGTTACATAATTAGCTCTATCATTGGGCTATTATATTAGATTATAAATAGTTTTATATAATGTTATACAGTTTTAACGTATTACTAGATTTTTCATATTTGAACTGCTTTCTGCATGCTTTGTTACATATTTTAGCTAGTTTCATTGATAATTATTTAATAATACTACTAGCTCAATACTATCATATACTTATAATATAACTTTATTGTTACTAAATATTATTGACTATTATCTATACAACTTTATATGTTCTAACTTAACTATTGATGTTCGAATATTACATTATACAGTTTGCTATTACATAAATAAAATTATACTCTTATTATAGGCTAG</ns2:sequence><ns2:name>KY698991.1_Leishmania_guyanensis_strain_MHOM/GF/2008/HZ2008_clone_HZ2008_78_minicircle_kinetoplast,_complete_sequence</ns2:name></ns2:Sequence><ns2:Sequence dsseqid="sq980" id="sq980"><ns2:sequence>AACTATGTTCTATACTAGTGTGTATTAATGTGTGATAAAATTTATGACATTGATAAAATATCGTAAAAATTAGCTTCAAAATTTACTCCCCGACATGCCTCTGGGTAGGGGCGTTCTGCGAAAATCGAAAAATGGCATACAGAAACCCCGTTCAAAAAATGCCCGAAAATCACGTTTTTTGGCCTCCCCGTGCACAATTAGGGGTTGGTGTAATATAGTGGGCCGCGCACCCGACTCGGGCTAGCATCACACAAAACTGGCCTCTAAGGCCTTATATTTTTTAATTTTGACATTGGATGGGAATATTAATTATATTTTATCTTTAAATTTAAATTTTTATTTAATAATCAATACTAGTAATGATTAGTTTTATAATTTGTAATGAGTTGGCTTATGTAATAAATTAATTTTAGTTTTTATTTTATAACTATGTTTGATGATGATTGTTATACTCAATGTTACTAGTGCATTATGAGTAACGATTATAGACTATGATATTAGCTCCAATATATATTACAATTGCTTTTGTAGGGTAATGTGTCTAGTAATGATATAATATAAATAATTTTATAAAGTTTATTAACTATCTATAATTACATGCTATACTTATCTATACTATACTGTTCTAATACGTGACATACTATTACTCTATAATAATATTTATTATTTAATTTAAACTTGTTAATACTACTATGTTCTTCGATAATATATTTAATTATAACTTGACTGAATAAAGCT</ns2:sequence><ns2:name>KY698992.1_Leishmania_guyanensis_strain_MHOM/GF/2008/HZ2008_clone_HZ2008_79_minicircle_kinetoplast,_complete_sequence</ns2:name></ns2:Sequence><ns2:Sequence dsseqid="sq982" id="sq982"><ns2:sequence>GTCTAAATTTGATTTGACAGTTTTATAATCTTTGTTATTATTTTGTTAAACTATAAAAATCATCAAAATTGGGCATTAAATTTTACTCCCCGACATGCCTCTGGGTAGGGGCGTTCTGCGAAATCGCATTTTTGGCATACAGAAACCCCGTTCAAAAATTCCCCAAAAATCACGTTTTTCGGCCTCCCCGTGCACAATTAGGGGTTGGTGTAATATAGTGGGCCGCGCACCCCGACTTGGGCTAGCTCCTCGTAAAGTAGGCCTCTTAGAGGCTTGTTTTTAATAATTCTAACTTGAAACTAATTTTATTTGTTATATTGATATTTAATTTAATTTAATAACTAATGATTAGCTTGTGTTAGTAGTTTTATTAGTTTGTGATTATTATAAATATTATTTAATAAATATACTCAATACAGTTCTCACTAGTTTATATTATAATGATGCTAACTATACTTTTGTGACATCTATACTATCATTATTATACTCTCATTATCGCTAATATCATATATAATATAACTTCTCCTTTATATTAATAGTATTATGTCTAGTATAATCATTGAACTATTTAATAATAACTATACATTACTGATATTATTACTAATGATATACTGAGATAGAGTTAATAATAGAATTAATGATTATTATTTTATAAAATTAATTTATATATATTTCTATGTTTATGATTCGTGCTATTACGTGAACAATAAACTTTACTAAATTGTTATTCTAATGTATA</ns2:sequence><ns2:name>KY698993.1_Leishmania_guyanensis_strain_MHOM/GF/2008/HZ2008_clone_HZ2008_80_minicircle_kinetoplast,_complete_sequence</ns2:name></ns2:Sequence><ns2:Sequence dsseqid="sq984" id="sq984"><ns2:sequence>TTACACTGTTAAATTTAAATTTTAAAATAAACTAAATTAGTGTGTTACTCGCTATAAAATTATTAAAAATTGAGATAAAATTTTACTCCCCGACATGCCTCTGGGTAGGGGCGTTCTGCAAAATCGCAAAAATGGCATACAGAAACCCCGTTCAAAAATCCCCCAAAAATCACGTTTTTCGGCCTCCCCGTGCACAATTAGGGGTTGGTGTAATATAGTGGGCCGCGCATTCCAGCTCAGGTTAGAACTCGATAAATGTGGCCTCTTAGAGGCTTATATTTTCATTTTTAAACTTAAATTTAGATATATTATTTTTAAATATAATTTTAACATTAGTTTCTATATTTATGCTGGTTTATTACTTGCGTTAGATATTTGATTTTAATTTTATTGATTGCAGTGTTATAATATAGTTTGGATAGTTTATTATTAAATTAATAATTATATAACTATAATAGTTCCGCTTGCGTTATTACTATACGTGATAGATTAGATAATGACTAGATACTAATATAACTTATATTGTAATATAACTGCTCCTATATTGACTCTATAATACTCTAATACATCGCTATAACATTGATTGGTTAAATGATAAAATATATTTAATGTTATTATAACTTAGTGTATTACTATGTTAATTTAATTAATTCTTTTTTATAACTTTTATTTTTAACTTTACTCTTGCTTGGTAATGTAGCATTTAGATAAAAATAATTTAATAATAACTAGTTGTTACACTCA</ns2:sequence><ns2:name>KY698994.1_Leishmania_guyanensis_strain_MHOM/GF/2008/HZ2008_clone_HZ2008_81_minicircle_kinetoplast,_complete_sequence</ns2:name></ns2:Sequence><ns2:Sequence dsseqid="sq986" id="sq986"><ns2:sequence>ATAATTTTGTTATTAATTTGTGTCATTATGCGGGTAACATTTAGTTTTTATTTTTTAAAATTCAAAAATTCACGATAAAATCGTACCACCCGACATGCCTCTGGGTAGGGGCGTTCTGCGAAAATCGAAAAATGGCATACAGAAACCCCGTTCAAAAAATGCCCGAAAATCACGTTTTTTGGCCTCCCCGTGCACAATTAGGGGTTGGTGTAATATAGTGGGCCGCGCACCCCGACTCGGGCTAGCTCTTCGAAATATAGGCCTCTCAGAGGCTTGTTTTAATAGTTTTAAACTGAATTGACATAATATTAGAATTTAAATTTAGAATATATAATTATTATTTGTTATGCTTGTTTATATTACTATACTAGCTCTAATATAGTTCTGTGTTAGTAATATTAGTGATTATATGTAATAGATTTAGTAATAACTATGATAATAATACAATGTTACTAGTATTAGACACTGTTCCGTTACTATGTATGTATTAGCCTCGATATAGCTTCAATATATAATATATTCCTATTTATATTGTAATTGCTCGATATTTTAACTATAATTTTATAATTGTATCACTAAGAGTAACATTGATGTATAATGATAGCATTGACTATAACTTAATGATGTTTTTGTTATGAATTTAAATAATTTGATTGACATAACTTTATTATCTATCTTGTTACATATCAGTTCTCGCTATTAACTATTTATGTTACTATATACACTAGACATAGTTCTATTATAAGTTAA</ns2:sequence><ns2:name>KY698995.1_Leishmania_guyanensis_strain_MHOM/GF/2008/HZ2008_clone_HZ2008_82_minicircle_kinetoplast,_complete_sequence</ns2:name></ns2:Sequence><ns2:Sequence dsseqid="sq988" id="sq988"><ns2:sequence>TTGTTAAATTTATTTTCGTTTGCAATATTAAATTTTAATTGTTTTCATTTTATTAAATTTCATCAAAAATTGGGTCCGAATCGTACCACCCGACATGCCTCTGGGTAGGGGCGTTCTGCGAAAATCGATTTTTGGCATACAGAAACCCCGTTCAAAAATACCCCGAAAATCACGTTTTTTGGCCTCCCCGTGCACAATTAGGGGTTGGTGTAATATAGTGGGCCGCGCACTCTGGCTGGGGTAGGATTACATAAAAGTGGCCTCTAAGGCCTTATAAAATTAAAATTTGACTGATTAGAGGGGTGTGTTATTATATTTTAGATTTAAACTTATTTTTAACTTTAAATTTAATATTACTATTACTAGTCTACATTATTTGCTCTATTACTTGGTATAATAATATTAGTTCTGCGTTGTTATGTATGTTTAGTAATAATTTATAAAATTTATTGATAACTATGATAGCTCTATACTAGTGTTGTTATATGCTCTAGATACGATAAAATAACTAACTTGTAACTAATATTAATATATGTTATATGCTAGTTTAACTATTATCATTATTAGAGCTAACCTTATACTATAATAGAACTATATCATTGATACTAATTATATTAAATGTTATTATACACAATAATTATATTTTATTCAATACATACATTATATCTAACTCTGTGCACTGCTTGTTCTAATGTTGTTACTAATGATATGATATTATTTGTAACGTTAGCATTAATAATTTATTTTG</ns2:sequence><ns2:name>KY698996.1_Leishmania_guyanensis_strain_MHOM/GF/2008/HZ2008_clone_HZ2008_83_minicircle_kinetoplast,_complete_sequence</ns2:name></ns2:Sequence><ns2:Sequence dsseqid="sq990" id="sq990"><ns2:sequence>CGATGTTGGATTATAATATGAGATAATCACTGTGTTATGTCTTTATAAATTTTATAAAATTAGTAAAAATGGGGGATAAATTTTACTCCCCGACATGCCTCTGGGTAGGGGCGTTCTGCGAAATCGCATTTTTGGCATACAGAAACCCCGTTCAAAAATTCACGAAAAATGCCGTTTTTTGGCCTCCCCGTGCACAATTAGGGGTTGGTGTAATATAGTGGGCCGCGCATCCCGGGCTGGGTTAGGATTGATAAAATATGGCCTCTAAGAGGCTTGTTTTGCCGTATTACAGCTATTCAGACATAATAAATTTATTTTTAAACTTTACTTTATAATTGACTTGAATATGCATTGATAATTAATAAAATTTATAATGTAATAATTGAATTGATGTTGTATTCGCATTAGATATAATTTATATAAATTTAATATATAGTTTATCTAGTAATTATAACTATGTGCTACGTTGTTACATCTATTGACTCATTACTGCACTAATATAAATAGCAATTAGTAATACCTCATAATACTATATCTATCACTGTGTTACACTCTTATACTATTACTACTATCGACACTATAATCAATAATATAATGTTGTATCGTTAGCATTGATTAGTAAATTTATAACTTTAATTATATAATACTTTTTCTATTTATCGTTACAATTTTATTAAATGATTATTACTCTATAGTAGTGCTCGCTTGC</ns2:sequence><ns2:name>KY698997.1_Leishmania_guyanensis_strain_MHOM/GF/2008/HZ2008_clone_HZ2008_84_minicircle_kinetoplast,_complete_sequence</ns2:name></ns2:Sequence><ns2:Sequence dsseqid="sq992" id="sq992"><ns2:sequence>TTTAAAAATAAAAATTAATTTATACTTTTGTGTTATGATGCATGAGGCACAACGTTATAGTTCCAAAAAATGCTATAAAATCGTACCACCCGACATGCCTCTGGGTAGGGGCGTTCTGCGAAATCGCAAAAATGGCATACAGAAACCCCGTTCAAAAATAGGCCGAAAATCACGTTTTTTGCCCTCCCCGTGCACAATTAGGGGTTGGTGTAATATAGTGGGCCGCGCACTCCGGCTAGAGCTAGGATTGGAGAAATATGGCCTCTAAGAGGCTTGTTACGCGTGTTTCTAACTAAACTCGCATTAAAGTTGAATTAATATTATTTTTAGATTAATATTTTATTTATTTAATTAATTTTGGTTATTAATATGCTAGCTTTGTTATTATATCTTGTTACTAATCTGCGCTGATCAATACTAGTATAATTATTATTTTATTATCTATATAGTTTCGTATTAGACTATAATAATAATATCATTACCATGTTACTCGTTACATCAATAATATGCTCCTTTTATATTAATATTAATTGCAGTTACGTAATAATAGAGTATTAAAGTTAGTAACATAGAGCATAATGTTATAGTTTAATAAATAGTTTTAAATTTTTGATAATGATAGTTTATTGTGTTCATGATAAATGATAATATTAATTTTACTAAATATAATCTATTGCTACACTGTCTTAGCTATGATTAGAACTAAATTTGACTAGCATTAGTTATTAATTTGTATCATTATAGTTTGA</ns2:sequence><ns2:name>KY698998.1_Leishmania_guyanensis_strain_MHOM/GF/2008/HZ2008_clone_HZ2008_85_minicircle_kinetoplast,_complete_sequence</ns2:name></ns2:Sequence><ns2:Sequence dsseqid="sq994" id="sq994"><ns2:sequence>ATAAAATATATTTAAATAATGTTGTGTTAGAATTTTATGTGACGTTAGAGCTTATTAAATTTATAAAATTAGGGTCAAAATCGTACCACCCGACATGCCTCTGGGTAGGGGCGTTCTGCAAAATCGCAAAAATGGCATACAGAAACCCCGTTCAAAAATCCCCCAAAATTCGCGTTTTTTGGCCTCCCCGTGCACAATTAGGGGTTGGTGTAATATAGTGGGCCGCACACATTCTCTGAGGTTAGAACACGTGGAACTAGGCCTCTTAGAGGCTTGATTTTATAAAATTGGGATTGAAATTGAATTAATTATAATTTGACGTTAATATTATGTTATAGTTGATTTATTAGTTCAATTAATTAAATTATTTTTAGTTAACATGTGCTGTTTCATATTAGCGCTGTATTAGATTATATAATTTTAATAATACGTTGATTTTAATAATTTTATATATAAATAGTTCCATTACCCGGCTATAACTATGTGTTGAATATAATAGCTGGAATATGCTAGAATAAACTAATATTAAGTTATATTACACTAGTATTACACTATCTTATTTATACTCTATAATGACATAGTTTGATACTATAGTAATAAATGTTGTGTTAATGTTATTTATCTTTTATAATTATCTTTTACATTTTTCTGATTACTCTCATCATTGTTTGTGATATTAGGACACTACATTGGCTATATAATTTTTATAATAGTGTGTTTATATGTAATGATATCGCTAAATTAAAACT</ns2:sequence><ns2:name>KY698999.1_Leishmania_guyanensis_strain_MHOM/GF/2008/HZ2008_clone_HZ2008_86_minicircle_kinetoplast,_complete_sequence</ns2:name></ns2:Sequence><ns2:Sequence dsseqid="sq996" id="sq996"><ns2:sequence>ATTACTAAATTGTTACTAGTGTTGTTAACGTCGAATTAATTTATAAATTTATTTATAATAGTTCAAAAATCAGCTCCAAATTTTACTCCCCGACATGCCTCTGGGTAGGGGCGTTCTGCGAAATCGCAAAAATGGCATACAGAAACCCCGTTCAAAAATTCCCCGAAAATCGCGTTTTTTGGCCTCCCCGTGCACAATTAGGGGTTGGTGTAATATAGTGGGCCGCGCACTCCGGCTAGAGTTAGAATGCCATGAAATAGGCCTCTTAGAGGCTTAAATTTTAATTTCTAACTTGAACTGGTTTATATGGAATAATAAACTGTAATTAATATTAAATTTATATTATTTTATATTATTGCGCTACACAGTTCATATATTTATCTGATTGAGTAATGTTATTAGTTCTGGTTAGTATAATTTTTATTTAATGTTTATGATTATAAATGTTACGTTACTATTATGATCTTATATGATAATGGTATAGTGTCGTGGGGCTAATAATGTCTCTGATATAACATAATATATATTTATATTGTAACATATTAGCACTATTTTAGTATCTTATAACTATAGCTAACTTTATAAACTATAATTCAATCATACATCTATATCGTATTACAATGTTATTAGATTTATTATTAAAGTTAATTTTAATTTTACTTAGATTAAATTTTATATTAATTTATTTTCTTTTACTTTTTGGTTTGATCTAATACGCACTGACATCATACTAAAATGATAAACTAATGTT</ns2:sequence><ns2:name>KY699000.1_Leishmania_guyanensis_strain_MHOM/GF/2008/HZ2008_clone_HZ2008_87_minicircle_kinetoplast,_complete_sequence</ns2:name></ns2:Sequence><ns2:Sequence dsseqid="sq998" id="sq998"><ns2:sequence>ATATTTAATTTTGTTTCGACATAGTTATGTGTTTATTGCCTAAGGAGTCGACTCCTTACCCCTCGAAAATGGGGGCAAAATCGTACCACCCGACATGCCTCTGGGTAGGGGCGTTCTGCGAAATCGCGATTTTGGCATACAGAAACCCCGTTCAAAAATCCTCGAAAAATGCCCATTTTTGGCCTCCCCGTGCACAATTAGGGGTTGGTGTAATATAGTGGGCCGCGCTCCCCGGCTGGAGTTAGAAACTCTAAAACTAGGCCTCTTAGAGGCTTGATTTTATATTTTTGCTCGTTTGTTGATATAATACTAATTCGTAACATAAATTTAACTTTACTTATTTGTTACTTGATAATATACTTGCATAGTTACATTTAATTATTATAATATATAAATTATTTTAATATTGTGTTATTATACTCAATTATATTTATTATTTTAGTTAATATAGTTTATAATATTGTTCCGCTATCGTATACTATGTTATAGGTTAGATAATAAGCTAGAAGTTATATTACAATTGCTTTTATTCTAGTATTTTATAATATTACATCATACTATACGTGTCAAGCTTATAATAGTTTATTATTTTAAATAATTATTATTACGTTACTACGTGTTCTATGTTATTACTAATTTATATCTAATCTTATTACTGCTATGTTCTCGTATTATTACACTAGCTTGTTACTAGTATGATATAATGTTACATCACTTGATATAATTTATTTATTAGATATA</ns2:sequence><ns2:name>KY699001.1_Leishmania_guyanensis_strain_MHOM/GF/2008/HZ2008_clone_HZ2008_88_minicircle_kinetoplast,_complete_sequence</ns2:name></ns2:Sequence><ns2:Sequence dsseqid="sq1000" id="sq1000"><ns2:sequence>ATACTATAATAAAATTAATTTTAATATTTTGTTAAATTATTGTGTTACCCGCTATGACATCATCAAAAATTGGTATAAAATCGTACCACCCGACATGCCTCTGGGTAGGGGCGTTCTGCAAAATCGCAAAAATGGCATACAGAAACCCCGTTCAAAAATCACCCGAAAATCACGTTTTTTGGCCTCCCCGTGCACAATTAGGGGTTGGTGTAATATAGTGGGCCGCGCACCCCGACTTGAGCTAGCTCTCACAAAACTAGGCCTCTTAGAGGCTTGATTTAATGAATTTAGACTTGGATTGAATTATATTATTTTTATATTTGAATTTGATATTATTATTTACGATCACATTGTTATTATTAGTTTATATTTTTGTTACATTATAAATAACATTAGTATTGCATTAGTTGTGTTATTATGGTGTTAGATTAGTAATAGATTTTGATAATTATAATTGCACCGCTTGCGTTGTTACTATGTATAGTATGGGTAACATTGACTAGATACTAATATAACTTATATTGTAATATAACTGCTCCATTACTAAGTTAATACTAGTCTATTACATCTCTATGATAACATTAGCTTTACTATAAAGTTTGAATATAATAACTTCACTGTACTGTGTTACATTCTTTTAACTATTAAATCTTTTTTATAATTTTTACTTTTAACTTTACTCTTGCTTGGCATTGCATCATTTAGCTGTTATTATCTTTGTTATAGCTAATTGTTACTCTGC</ns2:sequence><ns2:name>KY699002.1_Leishmania_guyanensis_strain_MHOM/GF/2008/HZ2008_clone_HZ2008_89_minicircle_kinetoplast,_complete_sequence</ns2:name></ns2:Sequence><ns2:Sequence dsseqid="sq1002" id="sq1002"><ns2:sequence>AAAATAAAATTAATTTTATGTTAACATTGATGTTACGTGTTGTTATAAATTTAGTAATACCTCGAAAAATGAGGTTAAAATCGTACCACCCGACATGCCTCTGGGTAGGGGCGTTCTGCAAAATCGCATTTTTGGCATACAGAAACCCCGTTCAAAAATACCCCGAAAATCACGTTTTTTGGCCTCCCCGTGCACAATTAGGGGTTGGTGTAATATAGTGGGCCGCGCACCCCGACTCGGGCTAGGATGTCGTGAAACTGGCCTCTAAGGCCTTACATTTTTTTAATTCTAGCTTTGTTATGGTTGTTTTTGATTTAACTAGATTTAAACTTATATTTTATTATTAGCTCTCTATTTAGTTTGTTATATGTTTGATTATATCTAATATTTAAATTAATAATTTTATTGCATACTATAATGTTGTTATACTCTCATTAGAACTATTTATTACTCTATCATATACTATACTTGTAACCCTATTATGGGTATGATAATACTGTCTAGTACATATTAATATTAATTGCAATTGCTAATATAGTGGTAATGAGTGAACTATGGATAATAATGGATGATAAAGTTAACATTATGATTATTGAATTTAAATAATACTTAATTTACTTTTGACATTATAGTTTATCTTTTTATTAATTTTATCTACTCTTTGCGCTAAGTTTGTTACAATGTTAGAACTGGTTATTAAAATAATAATTGTTCTCTTACGTTACTAATAATTAGATTT</ns2:sequence><ns2:name>KY699003.1_Leishmania_guyanensis_strain_MHOM/GF/2008/HZ2008_clone_HZ2008_90_minicircle_kinetoplast,_complete_sequence</ns2:name></ns2:Sequence><ns2:Sequence dsseqid="sq1004" id="sq1004"><ns2:sequence>AATTTAAATTTTAATTTTATGCATTGACTGTGTTACGTCTATGATGATATTATTCAAAATTTATAAAAATGAGCATAAAATCGTACCACCCGACATGCCTCTGGGTAGGGGCGTTCTGCGAAATCGCGATTTTGGCATACAGAAACCCCGTTCAAAAATTCCCGAAAAATGCCCATTTTTGGCCTCCCCGTGCACAATTAGGGGTTGGTGTAATATAGTGGGCCGCGCTCCCCGGGCTGGGATAGGAATGCATAAAGTAGGCCTCTTAGAGGCTTAATTTTTATTTTCTAGCTTAACTGCTGGATATGATGTTAATAGTGACATTTATTTTTATTATTTTTATTTATTTCTAATTTTAGTTTACTATTTTGTTCTAATTATATTCTGTTTAATGATATAATGATTGCTTTGTTATAGTATTGTATGATTATTGATAAGATATAAATTTATTTATTATCTATACTATCTGTGCACTATCATTGTTACATGGTTATACTACATCAAACTAGCCTAACTTATATTGATATTAATATATATTATGTAGTAAATTCGATAATAACACTCATTAGCCCTAACACTAGATAATACTATGTTATTGATAGCATTGATTGTATAATTATATAATAAATTTAATAACTATTATTTATCTGATATACATACTATATTTAACTCTGTGCACTGATTATTATAATTGTTATGTTAGTTAAATGTTAGTTACTCGTAATGTTAAAATAATAATTTTATTTGAAT</ns2:sequence><ns2:name>KY699004.1_Leishmania_guyanensis_strain_MHOM/GF/2008/HZ2008_clone_HZ2008_91_minicircle_kinetoplast,_complete_sequence</ns2:name></ns2:Sequence><ns2:Sequence dsseqid="sq1006" id="sq1006"><ns2:sequence>ATTAAACTTTTTAATAAATTATTTTTATCACTTGTGTTACGTGTTTCAATTATTTAAAATTTATAAAATTCGAGGGAAAATCGTACCACCCGACATGCCTCTGGGTAGGGGCGTTCTGCGAAATCGCGTTTTTGGCATACAGAAACCCCGTTCAAAAAATGCCCGAAATTCACGATTTTTGGCCTCCCCGTGCACAATTAGGGGTTGGTGTAATATAGTGGGCCGCGCACATTCTCCTGGGCTAGAACATCATAAAAGTGGCCTCTAAGAGGCTTAGTTTCGCGTATTACAGCTTTGGAGACATAATTGTTATTTATAAATTGGATTTTAATGTTAATGTGCACTGATATGTAAATAATATTATTACTAGTCTGTGCTGTTACTAGTTCTATTAGTATATGTAATAGTTTCACATATAGTTACTGTATTAGTGCGATATAGTTTAATGTTATATTAATTTTATATTCTAATAATACTATTAACGTGTTACATCAATTATATCGAAAAATAGCAGTTTTATATTAGTTATAACTAGTATTCTAGCCTTATTACAGGGTTATTACTAGATAATTATTAAATTTATAATATACATTGACTATAACAATATTATATACTTGTAATGATATAGTTCTCTATGATATACATTTTAATTGATAAAGTTATATATATTAATTGAATAAATTATTTTATATGCAGCTAGTTGTTCTATATTACACTGTATGTTCTGATGCTTTTGATTTTATAATACTA</ns2:sequence><ns2:name>KY699005.1_Leishmania_guyanensis_strain_MHOM/GF/2008/HZ2008_clone_HZ2008_92_minicircle_kinetoplast,_complete_sequence</ns2:name></ns2:Sequence><ns2:Sequence dsseqid="sq1008" id="sq1008"><ns2:sequence>AATTAAATTTTGATTTTACCGTGTTACGTGATGATATTGATATTTTAATTTTAATAAAACTTCAAAAATTGAGGTCAAAATCGTACCACCCGACATGCCTCTGGGTAGGGGCGTTCTGCGAAATTCGATTTTTGGCATACAGAAACCCCGTTCAAAAATTCCCCAAAATTCGCGTTTTTTGGCCTCCCCGTGCACAATTAGGGGTTGGTGTAATATAGTGGGCCGCGCACCCAGACTTGAGCTAGCTCCTCGAAAAGTAGGCCTCTCAGAGGCTTGTTTTTTTAAATTCTAACTAAACTTTGAATTATATGTTATTATTGAATATGATTTTAATATTAGTTTGTTATTATACTAATGTTAGCTAAATTGGATATAAATGTTTCGTATTAGTATACTATTAGTAACTATATTAGATCTATTTATTGTATTCTATCATTACACTACATAGCTCTATTTTGAATTAATAATTTTACTACTATCATGTCACTATGGTTATACTATCACTAGAGCTACAATATAACTTCTCTTTAATATTAAATTAGTATATTCTAGTATATATTCAATAACACTATCTATACCTTACTCTTATGGTTAATAATGAATTTAATAATTTGATTGTGTTATGCGTTTATATATGATTCAATCGATATTAATACTTTTATTTCTTAGTTTATAATCTCTTTCATTGTATTGCATTTTAATAGTTAGTTTGTATTGTTATTTAAATACTAAATTGCGCTAACGTTGATTA</ns2:sequence><ns2:name>KY699006.1_Leishmania_guyanensis_strain_MHOM/GF/2008/HZ2008_clone_HZ2008_93_minicircle_kinetoplast,_complete_sequence</ns2:name></ns2:Sequence><ns2:Sequence dsseqid="sq1010" id="sq1010"><ns2:sequence>AATGAGTTAATTATTAAATGATATTACAACGTTGTTATGTGTTTAAATATTTATAATTTTGTCTAAAAATCAGCTCCAAATTTTACTCCCCGACATGCCTCTGGGTAGGGGCGTTCTGCGAAATCGCGTTTTTGGCATACAGAAACCCCGTTCAAAAATTCACGAAAAATGCCCATTTTTGGCCTCCCCGTGCACAATTAGGGGTTGGTGTAATATAGTGGGCCGCGCACATCCTCTCGGGTTAGAATTTTGTGAAACAAGCCTCTAGACCCTTATGTTTTTGTGATTCTAAATTTTAAACTTATATTTGTTATTTAAATTGAATTTGAATTAGAATTAAGATTAATTTTGAATTTATAATGTTGCTAATATTTAATTTTATTTGGAACTAGTTTTGTTTTTTATTTAATAAATAATTTAATTCTAATGTTATGGCTAATTAACGTTACTATTACTATTACTATTATTGTCGCTAGTGTTATAATACTGGTTAGTAATATGTATACTCTCCCTTTGATATTAGAATAAGTTGTAATATATCAGTAATGAGTCGATACATAACTATATTCAATGATAATACTACACTAGCTCCATTACGTATAATATTATTGATATCGATGGGTTTAATAGTATGTTATATTTTATAATTTTGATTTACAGTTTTACTATACTTTATACTATTCTATTCTAACTTTGATTCTACTATATTACACGCATTAGATACTAATAATGTTTATAATATAATCACT</ns2:sequence><ns2:name>KY699007.1_Leishmania_guyanensis_strain_MHOM/GF/2008/HZ2008_clone_HZ2008_94_minicircle_kinetoplast,_complete_sequence</ns2:name></ns2:Sequence><ns2:Sequence dsseqid="sq1012" id="sq1012"><ns2:sequence>CTATTATATAAGATTAGAGTGTTACGTGATGTGATAATTATTTTAAAATATTTATAAAATTGATAAAAATGGGGGTAGAATTTTACCACCCGACATGCCTCTGGGTAGGGGCGTTCTGCGAAATTCGAAAAATGGCATACAGAAACCCCGTTCAAAAATCCCCCGAAAATCACGTTTTTTGGCCTCCCCGTGCACAATTAGGGGTTGGTGTAATATAGTGGGCCGCGCACCTCGACTTGGGCTAGCTCCTCGGAAACTAGGCCTCTTAGAGGCTTGTTTTTAAATTTTTAATTTTATATTCGATGATTTCACTTTTAAACTTGATATTAAAATTATTTTGTTTATTTTGGTAATAGTTTTTGTTATATACTAGCAATAGAACTAGTTTTGGAATAGTTTTATAATTGTTAATATTACTAGTGATTGATATAGTTAATTTATTATAATTCTATACGTTAGCCTGTGTTACGAGTATGATGATAGTTTATAATGAGTCATTACTGCACAATAGCAATTAATATATAAGTTATTCTATGTTAGTACTAACTTAGTAATACTAAACGTTATATAACTATACTCTATCTTTATACTTGACAATGTTACTTTATATAATAATAATTTTGTTTATTTATTACGTTATTAATATGATGTTATATTTACATTTTAATTTTATTAATTCTCTTTTACATAGACTATATCCAGTTTCATTGGTTGCATTATTTAATTAATATTATTTAATAAAAATAAAA</ns2:sequence><ns2:name>KY699008.1_Leishmania_guyanensis_strain_MHOM/GF/2008/HZ2008_clone_HZ2008_95_minicircle_kinetoplast,_complete_sequence</ns2:name></ns2:Sequence><ns2:Sequence dsseqid="sq1014" id="sq1014"><ns2:sequence>TTTAAATTAGAAATAAACTTTATTACCGCAGTGATATGCCTCTAATGATTCGTGATGATAGTGATAAAATTTGAATAAAATCGTACCACCCGACATGCCTCTGGGTAGGGGCGTTCTGCGAAAACCGAAAAATGGCATACAGAAACCCCGTTCAAAAATCCCCCAAAATTCGCTATTTTTGGCCTCCCCGTGCACAATTAGGGGTTGGTGTAATATAGTGGGCCGCGCACCCCGACTCGAGCTAGGATCATAAAAATATGGCCTCTAAGAGGCTTGTTTCTCGCGTGTTAAGGTAGAATTGGAGATAAATAATTTTAGACTTATATTTGGCATTATATTTTATTTATAACAATTATTATTTATTATTTTAATATCAATAGTTCTAATTCGATACTAGTTAGTTCTATTATTGCTCTACTATGTTACTAGTTTTATGCTATGTATAATTAGTATGAATTTATATAATACTATGAGCTGTTCCGTGTATTACATGATATTAGCTAAAATAGTGCTCACAATATAACTTATAACTAATATTAAAGTATATTTATGGTATTATGTCTATTATAACTATCAATACAATACTAGTTTCATTGAGCTAATAGTTTTATTATAATTTAGTGATGTGATGGGATGATAATTACGATAATATAATAATTAATATTTTTATTAATATGATTCGAAACATTATATTACCTGTCGCGTATGATTAAACTAGTTTTATTAAAATAATTATCACTAGCTGTTCCATATAAAATA</ns2:sequence><ns2:name>KY699009.1_Leishmania_guyanensis_strain_MHOM/GF/2008/HZ2008_clone_HZ2008_96_minicircle_kinetoplast,_complete_sequence</ns2:name></ns2:Sequence><ns2:Sequence dsseqid="sq1016" id="sq1016"><ns2:sequence>AAATAATATTTTTAATTAACACTAATATGCCTCTAATGCCTTTCTATTTTTATAAAATTATCTCGGGAATGGGGACAAAATCGTACCACCCGACATGCCTCTGGGTAGGGGCGTTCTGCGAAATCGCAAAAATGGCATACAGAAACCCCGTTCAAAAATACCCCAAAAATCGCGTTTTTCGGCCTCCCCGTGCACAATTAGGGGTTGGTGTAATATAGTGGGCCGCGCACCCGGACTCAGGTTAGATTGGTGGAAAGTAGGCCTCTTAGAGGCTTGTTTTTTGATTTTGAAATTTAATAACTTGTTTGGAATATTATTTGATTGATAAATAGAATTTTAGTTATTGCTAGCTTGTGATATGTTAGCTGATTGATATAAAATATTTATTAAATTAGAACAGTGATAGAATTAATATGAATGGTATTAGATAAGATATAGTTAGTTATAAAATTAATAATTCTATACCTTACCTTGCATATGCTATCTATTACATCTTTATTACCCTCTCTTTAATATTAATTGCCTTTTATATTGTATTCTAGTTAGTAATATTATAGTTATAATGATAGTAATACCATTGAGTAAGCTTTATTATCTAATCATTAACTATATGGTGGATTCAATGTTACTATTTATAATGTTATTATCATTTTACTAGTCAGTGATAAATTTATATTTTTATTAATAGTTATGCTCCATTACGTGTCTTATTAGTTTTATAATTTGAATAAAAACATTTAAATTAATATA</ns2:sequence><ns2:name>KY699010.1_Leishmania_guyanensis_strain_MHOM/GF/2008/HZ2008_clone_HZ2008_97_minicircle_kinetoplast,_complete_sequence</ns2:name></ns2:Sequence><ns2:Sequence dsseqid="sq1018" id="sq1018"><ns2:sequence>AAATAATTTATTTTAAAATAATTTTAATTTTAGTTTTGATGGGTTTATAATATTCAAAAACTATAAAAATGGGGGTAGAATTTTACTCCCCGACATGCCTCTGGGTAGGGGCGTTCTGCGAAATTCGATTTTTGGCATACAGAAACCCCGTTCAAAAATTCACGAAAAATGCCCATTTTTGGCCTCCCCGTGCACAATTAGGGGTTGGTGTAATATAGTGGGCCGCGCACCCAGGCTTGAGCTAGCTCGTTGAAATATAGGCCTCTTAGAGGCTTAGTTTCGCATGAATTAAATATTTTTAAACATTTATTATTTTATATCTTATTTGAACTAATTTTATCTCTACTTTTATATGCTAGACTAGTATTATTAAGTTTTAATATTTATTGCTAACATTAAATTATATTATTACTATGTCTACTAGTTTTGTATACGTAACGGATAAATAATTAATATTATATCGTCTATACACCATCTATTACACTATCATTGACTCATTACCCATAAATAGCAATTACAAGTTATATTGTAGTGTATTTGAGCTAATATATACGATAATATTATAATTTTATAACACTAACATTTTATATAGAATTGATAACTACACTAAAGATATAATTATTATATATTTGATTTTATATTTAACAATTTTACTATCTATTCGAATCTATACATTTATTGCTTATAGTTGTGTTGCTATTAGAGTAATACGTTTGCTAAATAATATCGTAACAGTTAT</ns2:sequence><ns2:name>KY699011.1_Leishmania_guyanensis_strain_MHOM/GF/2008/HZ2008_clone_HZ2008_98_minicircle_kinetoplast,_complete_sequence</ns2:name></ns2:Sequence><ns2:Sequence dsseqid="sq1020" id="sq1020"><ns2:sequence>TATAATTTTATTGATTTAATAATATTTTAATTTTATGTTTTTTATAGTTTAATTTTAAAATCTAAAATTTAGTGATAAAATCGTACCACCCGACATGCCTCTGGGTAGGGGCGTTCTGCAAAATCGCAAAAATGGCATACAGAAACCCCGTTCAAAAATCCTCGGAAAATCGCTATTTTTGGCCTCCCCGTGCACAATTAGGGGTTGGTGTAATATAGTGGGCCGCGCTCCCCGACTCGGGCTAGCTCACGTAAAAGTAGGCCTCTTAGAGGCTTGAATTTTATTTTCTGCGCTAACGTTACATATAATTAATAAATTGATAGTTAAATTGTTTTAATATGTTATAATATGGCTAGTCATAATTATATTTAGTAATGATTATCTATAAACTATATTTGTTCTTGCTAGTATAATATTGATTTGACTGTGTTATTAATAATGATTATAACTCTATTACAATTCTATACAGTTCCATCATAGTTTTGATAATGTTACTAGAGGGTTACTAGAATAGAATATATTGTAATTAGTAATGAGTCTATAATGATACATACTAATACTAAACTTTATAACCATACGCTAGACACATACTATATAAAATTGATATACATAGTTTTATTGTTGTAATGATGTTACTATTATCTATAAATATTATTTACATTTACACTTCAGTTCTCTTGCATACGATATTATATCTCTCATTAGATAATAAATTTAGTTTTGTATTGTAACACGTTAAT</ns2:sequence><ns2:name>KY699012.1_Leishmania_guyanensis_strain_MHOM/GF/2008/HZ2008_clone_HZ2008_99_minicircle_kinetoplast,_complete_sequence</ns2:name></ns2:Sequence><ns2:Sequence dsseqid="sq1022" id="sq1022"><ns2:sequence>GTTAGTTTATTAGTGATAATGTTATTATTGTGTTACATGTTTTTATAATTTTCAAAAATATATTAAATTTCACACCAAATTCGTACCACCCGACATGCCTCTGGGTAGGGGCGTTCTGCAAAATCGCAAAAATGGCATACAGAAACCCCGTTCAAAAATCCCCCAAAATTCGCGTTTTTTGGCCTCCCCGTGCACAATTAGGGGTTGGTGTAATATAGTGGGCCGCGCACCCCGACTCGGGCTAGCTCTCGTAAAAGTAGGCCTCTTAGAGGCTTAGTTTTTAAATTTTAAATGATTTTAACTTTAGATATAAAATTCTAACTTATTAAATTTGATTTATTGTTATTATGCTAGATAGAGATAATATTTATTTTAATTATAAAGTTATATATCAATTTATTATTATATTTTGTTTATCTATAATTTAATAGTAATACGCTAGTTTCATATTTTTATAACTATGGTGTGCTATGATGTAGTATGGTGTTAGAACTATGTCTAGAATGTAATATATATTAATTGTAATTGATATTAGTGTATTACTATTACTATTACTATCTATAACGTTACTAACACTGTACTATCTTGTTACTATATAGTTTATAAAATTATTATTACTTTGAATGTACTGATTATATTTACGTATTATACTTCTAATATTTATTTACTCATTGGCTTATATGCTTACTATTAATAGATTTAATTACTGCTGATCAATGTATTATTAGAATTTAATTATA</ns2:sequence><ns2:name>KY699013.1_Leishmania_guyanensis_strain_MHOM/GF/2008/HZ2008_clone_HZ2008_100_minicircle_kinetoplast,_complete_sequence</ns2:name></ns2:Sequence><ns2:Sequence dsseqid="sq1024" id="sq1024"><ns2:sequence>AAAATAAAATTAATTATATACTGATAACGGTGTTACGTGTTGTTATAAATTCAGTAATACCTCGAAAAATGAGGTCAAAATCGTACCACCCGACATGCCTCTGGGTAGGGGCGTTCTGCGAAATTCGATTTTTGGCATACAGAAACCCCGTTCAAAAAATGCCCGAAATTCACGATTTTTGACCTCCCCGTGCACAATTAGGGGTTGGTGTAATATAGTGGGCCGCGCACCCCGACTCGGGCTAGGATGTCGAGAAACTGGCCTCTAAGGCCTTATGTTTTAATAATTCTGCACTGAATATGGTTATTTATGATTTGAATAATTTTAAACTTATAATTTACTATTAATTTTATATGTGCTCTGTTATATGTTTGATTAGATTTAATATTTTATTTATTGATTTTATTTTATACTATAATGTTGTTATGCTCTTATTAGAACTATTTGTTACTCTATAATAGACTATACTTGTAACCCTGTTATGGGTATGATAATACTATCAATTACATATTAATATTAATTACAATTGCTAATATAGTAGTAATGAGTAAACTATGGATATTATTGATGATAAAGTTGACATTTTGATATAGAGTTATTAATAATACTTGTTATACTTTTGTTATTAATAATTTATCTTTTTATTAACTTTATTTATTCTTTGTGCTAAGTTTGTTATAATGTTAGAGCTGATAATTAATATTATAATTGTTCTCTTACATAGCTAATAAATAGATTTA</ns2:sequence><ns2:name>KY699014.1_Leishmania_guyanensis_strain_MHOM/GF/2008/HZ2008_clone_HZ2008_101_minicircle_kinetoplast,_complete_sequence</ns2:name></ns2:Sequence><ns2:Sequence dsseqid="sq1026" id="sq1026"><ns2:sequence>TTTTGATGAATAGATTTTAATGTTACAATGTGTTACGCGTTTAGATAGTTTTTATAAATATTCAAAAAATAGCTCCAAAATCGTACCACCCGACATGCCTCTGGGTAGGGGCGTTCTGCAAAATCGCAAAAATGGCATACAGAAACCCCGTTCAAAAATCCCCCGAAAATCACGTTTTTTGGCCTCCCCGTGCACAATTAGGGGTTGGTGTAATATAGTGGGCCGCGCACCCCGACTCGGGCTAGCTCAATAAAAACATGGCCTCTAAGAGGCTTGTTTTATGGGTTTGAGTTATAATTCGATTTAATATTATTATTTCAATTAATAAATTTATGTTTTACTTTATTATGTGCATATCTAGTTTAATTTATAGTTAGATAATATGTTTTGATATTATGATAAATGTAATTAGTATTATTTAGTTATTATAATAGAACGGTATAGATACTATTGTATAACTATCACATACTCGCTCATATACTCTGTTAGACCATTATAATGCTAGAATTACATATTATAACTGCTTTGTAACTTATATTTACTAGTATTAGCTATAATTTAATGATATAGTAGCATTGATAATAACATTACTATACTATGGCTATGAATATAATATTTTATTTATTTGATAACTATACATTTTAATTATTGTATTACGTTGATTGAATTTAACTTGTGATAGACGTTTTGGTATAATTACTAAATTGGATTTTATTAATGCTAATTGAACATTAACTGTTACTAACATAG</ns2:sequence><ns2:name>KY699015.1_Leishmania_guyanensis_strain_MHOM/GF/2008/HZ2008_clone_HZ2008_102_minicircle_kinetoplast,_complete_sequence</ns2:name></ns2:Sequence><ns2:Sequence dsseqid="sq1028" id="sq1028"><ns2:sequence>AAATATTATTTAACTAGTTTTAGATAAAATTAATATTACTGTATTGTTAGATTCGAATTATCAATAAAAATTCAATAAAATCGTACCACCCGACATGCCTCTGGGTAGGGGCGTTCTGCAAAATCGCATTTTTGGCATACAGAAACCCCGTTCAAAAATCCCCCGAAAATCACGTTTTTTGGCCTCCCCGTGCACAATTAGGGGTTGGTGTAATATAGTGGGCCGCGCATCCCAGCTCAGGTTAGATTGGTGCGAAACTGGCCTCTAAGGCCTTATAATTTTGGATTTCTAAATAATTCGCGTTTTATTGTTGATAAATAGAATATTATTTAATTTTAATTTATAATTTAGCTTGTTATATGTCACTTATCATTGTTCTGATTAGAAATAATATTTTAAATTTAATCAATTGTTATAGTTTTAGTAATTTTATATTATGGTAGTTATAATTAGATGATATAGTTGTGTGTTATTGGTAATCATACTGGTAACCACTCATTAGCTCAAATTTGATATTATATATTAGTTATAACTTGTTTTGTATTACTATTTTAATACTATATCATTACACTCTATAATACTATCTATATACTCGCTAACGATAATTATAATGTAATGGAACTAGTGTTATATGATATCTTTGACTATACATTATATTAAATATATTTATTATATTATAACTTTACTTTAGTATTTCGATTGTATTACATTGTTATTACTACTATACATGAACATATATGCACTGTAATAGATA</ns2:sequence><ns2:name>KY699016.1_Leishmania_guyanensis_strain_MHOM/GF/2008/HZ2008_clone_HZ2008_103_minicircle_kinetoplast,_complete_sequence</ns2:name></ns2:Sequence><ns2:Sequence dsseqid="sq1030" id="sq1030"><ns2:sequence>AACTTTATTTATAAATATATTATAACACTTTTTAATTTTATGTGTCATGTGTCTCATAGTCAGTGAAAATTCGTATAAAATCGTACCACCCGACATGCCTCTGGGTAGGGGCGTTCTGCAAAATCGCATTTTTGGCATACAGAAACCCCGTTCAAAAATCCCCCGAAAATCACGTTTTTTGGCCTCCCCGTGCACAATTAGGGGTTGGTGTAATATAGTGGGCCGCGCACCTGACTCGGGCTAGCTCTCGTGAAACTAGGCCTCTTAGAGGCTTGATTTTATCTTTTTAAATTTTCTCTTTATTATTTTGCTTTTAAATTTATGTTTTTCTAATTTTTAATTATTTTTATTTTAATTAAATGTTTTAATAAATGATAAATAATTTTATTATGTTTGATTAAATATTTTAATTGAATAGAACTATTATTTAGTTAATTGATAAGTTTTATATAATTATTTGATAACATAGATCTATACACTGTGCTATTATAGTATGGCTAGAAACTATCAATTTGATATAATATATAACTGCTTTAATATTAGATTTCGGGGTAATACATGGTTATACGATACAATACAATATTATAAATTTATAAATAACGTAATTATATAAGTTTGAATGTGACGTGTTATAAGTTTAGTGATGGTTTAAATGTAATTATATATTTATTTTTTCTATTTATGATTATTATATAATGCGCTGATATTATTACTAATACGTTACTGATATTATACTAACTTAGTGCTTGCATAGTTTT</ns2:sequence><ns2:name>KY699017.1_Leishmania_guyanensis_strain_MHOM/GF/2008/HZ2008_clone_HZ2008_104_minicircle_kinetoplast,_complete_sequence</ns2:name></ns2:Sequence><ns2:Sequence dsseqid="sq1032" id="sq1032"><ns2:sequence>TGTCGATAAACAAATTTTATTTTTACATTACACGTTGATGCTGCTATAATTTTATAAATTTGGTAAAAATGAGCATAAAATCGTACCACCCGACATGCCTCTGGGTAGGGGCGTTCTGCGAAAATCGATTTTTGGCATACAGAAACCCCGTTCAAAAATTCCCCAAAATTCACGTTTTTTGGCCTCCCCGTGCACAATTAGGGGTTGGTGTAATATAGTGGGCCGCGCACCCCGACTCGAGCTAGCTCTGGTGAAACTAGGCCTCTTAGAGGCTTACTTTTCATAAACTAAACTTTTCTCTTTTAAAATTAATATTAGATTGACATAAAATTATTATATGATATTGCTGTGATTAGATTTATTATTTATTTTGAATATAGATTTGTTATTAGTATGTAGTTAGATTTTTATTTTAGTTTTTATAATAGTTCTTATACGTTACGTTATAGTGCTATCATTGTGCTAACGTTGTATTAGATAGTGCATAGTGTTATACTACATGGAGCAATTAGATATTAATATAAATTGATATTAGAGTGGTTACATAATATTATAATACATTACTCTATTGAATAGCTCTATACACTGGCTAATGATAGTATACTATAGTGTTGCGTGATATAATTATAATTGCATAGTTACATTTTATAAATGTTATATTTAATCTCTTACTTTGAACTCTTGTCTATGTTAGATCATTATCTTGTTTATTTTAATTATTCATTTTATATCGTAACAT</ns2:sequence><ns2:name>KY699018.1_Leishmania_guyanensis_strain_MHOM/GF/2008/HZ2008_clone_HZ2008_105_minicircle_kinetoplast,_complete_sequence</ns2:name></ns2:Sequence><ns2:Sequence dsseqid="sq1034" id="sq1034"><ns2:sequence>AAATAAATTTAATATAACACTGTTAATGTGATGTAACGATTAGCAGATAATTTTATAAAATTTAAAAAATAGCCATAAAATCGTACCACCCGACATGCCTCTGGGTAGGGGCGTTCTGCGAAAATCGATTTTTGGCATACAGAAACCCCGTTCAAAAAATGCCCAATTTTCACGATTTTTGGCCTCCCCGTGCACAATTAGGGGTTGGTGTAATATAGTGGGCCGCGCACCCCGGCTTGAGCTAGCTCGATGAAAAATAGGCCTCTTAGAGGCTTGGTTTTATAGTTTCTAGAATTCAAACTAATATTTAACTTTTAAAATAAATAAATTTGTGTTACGGTGATTAATGAGTTAATTAAATTAGATAAATTAAAATATTTATTTAGTTATTATTATATTGCTTATATTGTTACTAGTTTATAACTATTTATTAGATTACTATGATGTTACACTATCTATACTATTATCTCTAACGGTTAGTAATATAGTAGTAATAGGGCTAGTTCCCTTTAATATAAACTTATATTGTAATATGTTAGTAACACTGTAGTAACACTATATAGTACACGGTATTACACCGTTGATAGTTATAATAATATGAGTTTGATTATAATTACGTCTTATTATGTATAATACTTTATAAACTTTTATTACTAATCTTTGTTGTTAATTACACTGATTATGCGCTGTCATTACACTATAATATTGTTCTTACTATTACTAGTTTAATTATTAGTAA</ns2:sequence><ns2:name>KY699019.1_Leishmania_guyanensis_strain_MHOM/GF/2008/HZ2008_clone_HZ2008_106_minicircle_kinetoplast,_complete_sequence</ns2:name></ns2:Sequence><ns2:Sequence dsseqid="sq1036" id="sq1036"><ns2:sequence>TAATAATTTTGATAAATGAATTTTAATTTTGCTATTACTGTTTGAATAATTTTAGAAATTTAATAAAAATCGGGGGAAAATCGTACCACCCGACATGCCTCTGGGTAGGGGCGTTCTGCGAAAATCGAAAAATGGCATACAGAAACCCCGTTCAAAAATAGGCCGAAAATCACGTTTTTTGGCCTCCCCGTGCACAATTAGGGGTTGGTGTAATATAGTGGGCCGCGCATCCCGAGTTGAGCTAGGGTTACTAAATTTAGGCCTCTTAGAGGCTTGTTTATTGAGTTTTAAACTTTAGCTAGACATATATTATTTTTTAGTTTAATATTTATAAAATTAGTGCTGTTATGGTACTAGTTTAGCTAATAATATTAATTTAGTTTAGTAACAATTGAAATTATGGTGTTATATGCTGTGTTTGAATAATAATTAATATTTATAAATTTATATAACGATACTAGTATAGTTGTAATAATGTTACTCGTGTATTACATCATTACCCCTCAATATCAATTGCAACTAATATTAGACTAGTAATAGTATCTTAATAACACTATTATTATAAAGTTTATAACATTGAATAGACATATACTATATATCAATGGTTTTGTATACTTATGACGTTACTCGCTATTGATACTAACTTTACACTACAATTTTACTTGTAATGAGTAATAACATTAGTTTTATTTTATAATTTTTATTAACTAGCTTGATTTAATTTTATAAATGTTAAA</ns2:sequence><ns2:name>KY699020.1_Leishmania_guyanensis_strain_MHOM/GF/2008/HZ2008_clone_HZ2008_107_minicircle_kinetoplast,_complete_sequence</ns2:name></ns2:Sequence><ns2:Sequence dsseqid="sq1038" id="sq1038"><ns2:sequence>CAATAGATAAAATAAAATTTAGAAATTAAATAATAACAATTTTAGATTATTGTCTTATAACGTTAAAAATCTGCATAAAATCGTACCACCCGACATGCCTCTGGGTAGGGGCGTTCTGCAAAATTCGATTTTTGGCATACAGAAACCCCGTTCAAAAATTGGCCATTTTTCGCGTTTTTCGGCCTCCCCGTGCACAATTAGGGGTTGGTGTAATATAGTGGGCCGCGCACCCCGGCTAGAGTTAGAAACTATAAAATGTGGCCTCTTAGAGGCTTAATTTTTAATTTTTAATATTTTTAAATTAAATTTAGATTTTAAATTATGATATTGCTTGTTAACATTGATTTTATTTATATTTTTAATTTATAGTTCTAGTTTGGATATATTATTTGATTTATTAGTGATAGACTAGTTTTAATATTAGAGTGATTATAATTATACGTTGACTATCTCATTACTATACATAGCTGCTCTATACGTTACTATGATGTATTCTAATGGTTACATAACAAGTACAACTTATATTAGATATATTCTATAGTATATTATTAGCTCATCTTAGACTATACAACTATGATACTATTATAGTTACTAACATTGAATATAATTATAGTTAATATATAAAATTAATTTAGTAACGTAGCTGTTCATATACAATTAACATTATGTTTAATATTATACTTATTTAACTGATTAGTTTTAATAATTAGATAGTAATATTGCTGTATGAGAATTTAAATTTGATTAA</ns2:sequence><ns2:name>KY699021.1_Leishmania_guyanensis_strain_MHOM/GF/2008/HZ2008_clone_HZ2008_108_minicircle_kinetoplast,_complete_sequence</ns2:name></ns2:Sequence><ns2:Sequence dsseqid="sq1040" id="sq1040"><ns2:sequence>AAAATTATAATTATCACTGTGTTAGTGTAGAGTTTAGTTTTAAATAATTTTTATAATTTTGTCTAAAAATGGGGTCCGAATTTTACTCCCCGACATGCCTCTGGGTAGGGGCGTTCTGCAAAATCGCGTTTTTGGCATACAGAAACCCCGTTCAAAAATCCCCCGAAAATCACGTTTTTTGGCCTCCCCGTGCACAATTAGGGGTTGGTGTAATATAGTGGGCCGCGCACATCCTCTCGGGTTAGGATTGTGGAAAAGTGGCCTCTAAGGCCTTACATTTTTAATTTTGAAACTAAACTACACTATTACGCTTATTATGTTGATATTATATTTAATTTTTAGTATTGATATTGATTTTATTTATTGCTGTTCCGTTACTAGCATTGAAATAGTTTTGTTATATAATGTTTTGATTAAATTATAAATATACTACTATTCAATGTTATTGTTATTATTGATATCTCATACTCGTGCTATCTTACTACTATACATTATGCTCCCTCTCGTAACTAATATTAATATTAATTAGTAATATGGTATTATATAATATTGTATAACTATAACGCTAATGATACAGTTTATAATTTTAAACTATACTATAATGATAGTTACTATTATGGTGCATATTATTTTACTAATTATACTTATTTTAATTTTATATTTAAATTCACAATTAACAAGCTCTAGACTAGTAACGTTACGGTGTATTACTATGAATTAAATTGTTATAAACATAAAT</ns2:sequence><ns2:name>KY699022.1_Leishmania_guyanensis_strain_MHOM/BR/78/M5378_clone_M5378_1_minicircle_kinetoplast,_complete_sequence</ns2:name></ns2:Sequence><ns2:Sequence dsseqid="sq1042" id="sq1042"><ns2:sequence>ATTTTAATCTTCAGTGTGTTATGCGTCAATGTGATAATTATTTTTAAAATATTTAATAATTCTAAAAATACCGCTCAAAATCGTACCACCCGACATGCCTCTGGGTAGGGGCGTTCTGCGAAATTCGATTTTTGGCATACAGAAACCCCGTTCAAAAATTCGTGAAAAATGCCCATTTTTGGCCTCCCCGTGCACAATTAGGGGTTGGTGTAATATAGTGGGCCGCGCACCCCGACTTGGGCTAGCTCTCGTGAAACTAGGCCTCTTAGAGGCTTGATTTTTATTTTTTAACTTTTTCTGTTTTATAATTGTGATCTTATTCATGAAATATAATATTTTTAATAATTAGTTACATCGTTGTTCTGGTTTGATTATATTGATTAGTAAAATTATTATTTAATTATATTAACTTTGTTATTACGTTGTTATTATATTGAATGATATTATATTTTTTAAATAACATTATTATCTCAACGTTACGTGTATTAGATAATAGCTCATTACTAGGATATTCTAATATAAATAGCAATTACAGTTATATTACGTGGTTATAATTATAATTATACTGATAATACTATAAACGTTCTCGCTAACAATAATAACTATGTCTACACTTATATGCTGCATTGTGATAGTAAAAGAATAATAAATTTAATTAATGTGATATTGTTAATATTATACTTTACATTAAACTTTTATCTGATAGCTTTAATCATTAGTGCAGTGACATTAACTTGCTTAGAAATA</ns2:sequence><ns2:name>KY699023.1_Leishmania_guyanensis_strain_MHOM/BR/78/M5378_clone_M5378_2_minicircle_kinetoplast,_complete_sequence</ns2:name></ns2:Sequence><ns2:Sequence dsseqid="sq1044" id="sq1044"><ns2:sequence>ATATAATTTTGTTAATTAATAAGATTTTAATTTTATGTTTTTAATAGTTTTATTTTAAAATAACAAAAATGGGGGTTAAATTTTACTCCCCGACATGCCTCTGGGTAGGGGCGTTCTGCAAAATCGCAAAAATGGCATACAGAAACCCCGTTCAAAAATTGGTCGAAAATCGTGTTTTTTGGCCTCCCCGTGCACAATTAGGGGTTGGTGTAATATAGTGGGCCGCGCACTCTGGATTGAGCTAGGATAGATAAAACTAGGCCTCTTAGAGGCTTGAATTTTATTTTTAACACTGGCACGGAATATTATTTATAAATTGACAATTAAATCAATATATAAAGTTGTGTTATGGTAATTTATAATTTTATTTAATGATGATAATTTATAAACTATATTTGTTCTCGTTAGTATACTATTAGTGTCGCTATATTATTACTATTGATTATAATTCTAATACGTATCTATACAGTTCCATCATAGTTTTAATAGTATTACTAGAGGGTTACTAGAATAGAATATATTGTAATTAGTAATGAGTCAATAATACTATATAATAATAATAAACTTTATAACTATGAACTAGATATACACTAGATGAGATTGATATGTATAGTTTTATTGAGTTAAACAATATTACTATTATATATAAATATTATTTACATTTATACTTCAGTTCTCTTGTATGCGATGACATGTCTCTCATTAGATAATATATTTAGTTTTTCTTTGTAATACGTGAA</ns2:sequence><ns2:name>KY699024.1_Leishmania_guyanensis_strain_MHOM/BR/78/M5378_clone_M5378_3_minicircle_kinetoplast,_complete_sequence</ns2:name></ns2:Sequence><ns2:Sequence dsseqid="sq1046" id="sq1046"><ns2:sequence>TTTTAATTTGTATTTTATGGTGTTACGCTCTATTAGATGTGTCATTATAATTTATAATTTTGCTAAAAATCAGCTCCGAATTTTACTCCCCGACATGCCTCTGGGTAGGGGCGTTCTGCAAAATCGCAAAAATGGCATACAGAAACCCCGTTCAAAAATCCCCCAAAATTCGCGTTTTTTGACCTCCCCGTGCACAATTAGGGGTTGGTGTAATATAGTCGGCCGCGCACCCCAGCTCAGGTTAGAATTGCGTGAAACTGGCCTCTAAGGCCTTATGTTTTTAACTTTTAACTTTGAATTGAGATTTAATGTTATTTTCTAATTAAATTATTTTTAAAATTAGATTTTATATTGAACTAGCTTGAATAAATTTATTATGTTGTTTGATAATTAATAGTTTTGATTTAATTAAATTTATATTTACTGATTTTAAATTATTTGTTATATCAACAATTGACAATAATGATTAGCTCTAAACTTTATAAATTCACTGTATCACATCGTATATATTAGCATAGAATAAGTTTATATTAGATATATACTAGACTAGATACTAGCTTTTACTATAGCATTGATAGACATACATAATACTAATGATACTATATTTAACTATAAACTATATGAGTATGTGATGATATATGAATAGATAGAGTTTGTTATAAACATATAAATTGAATGTTATTAATATTCATGTTCATAATAATTATTCTCTGCGTTTCTATTTTATTAATTTTTATAATTATGATATAA</ns2:sequence><ns2:name>KY699025.1_Leishmania_guyanensis_strain_MHOM/BR/78/M5378_clone_M5378_4_minicircle_kinetoplast,_complete_sequence</ns2:name></ns2:Sequence><ns2:Sequence dsseqid="sq1048" id="sq1048"><ns2:sequence>TGTCTTACGTTGCTATGCGATTATATTTTATCTAAATAATATTTTAATTCTTTTATAAATTTAATAAAATGGGGATAAAATCGTACCACCCGACATGCCTCTGGGTAGGGGCGTTCTGCAAAAATCGATTTTTGGCATACAGAAACCCCGTTCAAAAATTCCCCAAAATTCGCGTTTTTTGGCCTCCCCGTGCACAATTAGGGGTTGGTGTAATATAGTGGGCCGCGCACCCCGACTCGGGCTAGCTCTCGTGGAACTAGGCCTCTTAGAGGCTTGATTTTTAAATTTAAAATTATTTTTGATTTGAGATAATTATTAACTTGATTTTGATATTAAAATTGAGCTATACGTTGTTATTAATATTATTTTATATCTACATTAGTGCATAATATTGTTTCGAATTAGAACTATGTTATTAGCCTATGTTAGCATTGTTATAGTACTGTATTGTAATATTATTGATTGGTTATCTCATCTTTATCTATACTCTATAATAGCTCTACTTCCCTTTAATATAAATATAAGTTATGTTAGTAATAGATACATTAGATATATAATCAATGAAACTATAATTTGATAATGGTATTGTTACTATACAATTATTACTATATAGAGTTAATTACATTTTACTATTACACTTTGATGTGTTTGTGTTTTATAATTATATTCACTGTGATCTCTATATACATGTTTATCTAATTTTAATTTATACGTAACAATAATAATTTTATTTTGTAA</ns2:sequence><ns2:name>KY699026.1_Leishmania_guyanensis_strain_MHOM/BR/78/M5378_clone_M5378_5_minicircle_kinetoplast,_complete_sequence</ns2:name></ns2:Sequence><ns2:Sequence dsseqid="sq1050" id="sq1050"><ns2:sequence>AATTTATTTTAATGTTTGTTATGCTGCAATGCGTTTTGAATTTTATAATTTATTAAATTTCATCAAAAATGGGGTCCGAATTTTACTCCCCGACATGCCTCTGGGTAGGGGCGTTCTGCAAAATCGCAAAAATGGCATACAGAAACCCCGTTCAAAAAATGCCCGAAAATCGCTATTTTTGGCCTCCCCGTGCACAATTAGGGGTTGGTGTAATATAGTGGGCCGCGCACATTCTCCTGAGCTAGAACTCGTGGAACTAGGCCTCTTAGAGGCTTGATTTTTGATTTTCTAGTTTTATATGTGATAAATAGATTTAAAACTTGATATTATATAATTTTGATTAACAATTGAATATGTTTTGATGTTATATTTATTTTATTTAGTTTGCTATGATTATAAATATTAAATAATACTAATACAGTTCCATTACGTTACTATTACTTGTCAATATTATACTCGGCTAGCGACAATGATATAGTATGATACACTGGGTAATGAGTCGAGAACAAGTTGATATTAATATAAGTTGTAATATAATTGTAATACTATAGTTTATAATACTTAGACTATACTCATTCTATACTAGTTTTATTTATAATTTTATATTTAACGTTTTATGTGTTTGTTGATTATATAATTCATGCTTACACTTTTTATTTTTCATTTTAGTTTTATTATACTTGTGGTGTTACTATTGTTATAGTAATGATATGTTCTCTATTAGCTAATGATAATTAATA</ns2:sequence><ns2:name>KY699027.1_Leishmania_guyanensis_strain_MHOM/BR/78/M5378_clone_M5378_6_minicircle_kinetoplast,_complete_sequence</ns2:name></ns2:Sequence><ns2:Sequence dsseqid="sq1052" id="sq1052"><ns2:sequence>ATATTAGTAATGCTGTGTGGTGTTACATGTAGTTTTAGTTTCAATGAATCTATTAAATTTTGTGAAAAATAGGCATTAAATTTTACTCCCCGACATGCCTCTGGGTAGGGGCGTTCTGCAAAATCGCAAAAATGGCATACAGAAACCCCGTTCAAAAATACCCCGAAAATCACGTTTTTTGGCCTCCCCGTGCACAATTAGGGGTTGGTGTAATATAGTGGGCCGCGCACTCCAGCTCAGGTTAGAATTGCGTGAAACTGGCCTCTAAGGCCTTATAAAATTAATTTTTAAACTATTATGGTTATTTTAATTTAGAAATGATATTAATTTTATTTTTGACTAGTTTGGTTATCTAGTTTGATGTAATATTAAGCTGTTTTGAATTAGATAAATTATAATATAGATTTTATTATTTAGATTATTTTTATAATATTATATTTTTAATAATTATGTTCTCTATCGTAACTATATGCCACTGTGTTATACTCGTTAATCGATACTATTACAATATAATATAAGTTATAACTAATATCTACGCTAATATGATGCCTAATAACCATACTTATACTATTATCATAAACTTAGAACTATAATGCACTAATGCTATTACTAGAGTGATACTATGTTAGTGGTAATGTGAGATAATAATATTAATAATAAAATTAATTTACATACATCTTTACATCTATGACTCGTGTTATTATTAGTAATACATAGTTAGATTAGTTATAGCTATTGGTA</ns2:sequence><ns2:name>KY699028.1_Leishmania_guyanensis_strain_MHOM/BR/78/M5378_clone_M5378_7_minicircle_kinetoplast,_complete_sequence</ns2:name></ns2:Sequence><ns2:Sequence dsseqid="sq1054" id="sq1054"><ns2:sequence>AATAAAATATATAAATTAACGTTATTATGCCTCTAATGGATTGATGTTTTTATAAAATTATCGTGAAAATGAGAACAAAATCGTACCACCCGACATGCCTCTGGGTAGGGGCGTTCTGCGAAATTCGAAAAATGGCATACAGAAACCCCGTTCAAAAAATGCCCGAAATTCGCTATTTTTGGCCTCCCCGTGCACAATTAGGGGTTGGTGTAATATAGTGGGCCGCGCACCCCGACTCGGGCTAGCTTCAATAAAAAGTGGCCTCTGAGGGCTTATAATTTTAACTTTGAGTTTTATGGTTAATTTAGAATATTATTTTTATTAATAATTAAATTTTATTCTATTACTAGTTTGGATTAGCTTGTTTGATTAGTATAAATATTTTGTTAACATTTGATAACATTATTTGATATATAGTGGTTATTATATTGAATTAGTTTTAGATATAGTTTAATAATTTTATCTATTACGCTCACTATACTGTCTATTACATGGTTACTACTCTCATTATAATATCAATTGCTTTTATATTGTAATCTAATTAGTACTATTATACGCTAAATGATACTATAACATTGAACTAACTTTATTAACTATTTTATAATTAGATGTTAAACTTTATTTAATATGTAATAATTTGATTATAGTTTTTAATAATTTATTTAATTAATATTTTTATTTACACTTATGATTCGTTGCGTATTTGGATAGTTAATTGATTTGAATATAATGTTATTGCTAAGGATAA</ns2:sequence><ns2:name>KY699029.1_Leishmania_guyanensis_strain_MHOM/BR/78/M5378_clone_M5378_8_minicircle_kinetoplast,_complete_sequence</ns2:name></ns2:Sequence><ns2:Sequence dsseqid="sq1056" id="sq1056"><ns2:sequence>CATGTAATAAATATTTTTTATTTAGAGTGTTATTACTGCCTAAGGAGTCGACTCCTTACCTCACGAAAAGTGGGGGAAAATCGTACCACCCGACATGCCTCTGGGTAGGGGCGTTCTGCGAAATCGCGTTTTTGGCATACAGAAACCCCGTTCAAAAATCCCCCGAAAATCACGTTTTTTGACCTCCCCGTGCACAATTAGGGGTTGGTGTAATATAGTGGGCCGCGCACTCTGGGTTGAGCTAGCTCCTCGGAATATAGGCCTCTCAGAGGCTTGATTTTATAATTTTAGATTGGGATGGGAATAATAGAGTTTTAATATTAATAATTAATTTATTTTTATGATATTATATAGATTTAAATATATTTATTATTATAATTATTATATCTACTCGCTTGCGATACTATACTAGTTTAATGCTAGTTCAATTATTATTTTATATTTAGTATGTTAATATAATACTACTCTATCGTTACTCTGTATGATATGGTTACATAGACTAGTGATATGTAGAATAAGTTATATTGTAATATATTCTATACTGTTACATCACTATTAGCTCTATTACTATTTTTAATTTTACTCATAATACTAACTTTATACATTCAATTATATCTTTACAATTAGATACAATAACATTACTAATACGTTATTACATTAGATAATTATTTACACTGTTCTTATATTAACTAACTTTTTGTTGATAATATTATTAATATTGATTGCGCTATAATCAAACTTATATTTTA</ns2:sequence><ns2:name>KY699030.1_Leishmania_guyanensis_strain_MHOM/BR/78/M5378_clone_M5378_9_minicircle_kinetoplast,_complete_sequence</ns2:name></ns2:Sequence><ns2:Sequence dsseqid="sq1058" id="sq1058"><ns2:sequence>TACGTGGCTCTATTAGGCTAGTAATGATGTGAATTTTATTTTTATAATTTATATAATTTTCTCGAAAAATGGGGGTTAAATTTTACTCCCCGACATGCCTCTGGGTAGGGGCGTTCTGCAAAATCGCAAAAATGGCATACAGAAACCCCGTTCAAAAATCCCCCGAAATTCGCGTTTTTTGGCCTCCCCGTGCACAATTAGGGGTTGGTGTAATATAGTGGGCCGCGCACCTCGACTTGGGTTAGGATGTCGTGAAACTGGCCTCTAAGGCCTTATAATTTTATAATTTGGGGTTTTAATATTGATTTTGATAATAAACTTAATTTATAATTTATTTTTAAACTTGTATTACGATATGTTCTAAATTATTATAATATTTGAAATTAAATTTATGTTATTACTAGTGCATTGCTATCTATTGAATACATATAATAATAATTTAATATAGTTCCATCATATAGCTTATCTATAACGTTGTAATGGTGCGTAATAATATGGATACTATATAATATTAATTGCCTTTTATTCTATATTAGTATGATACTACTCTATACACTAGTCTATTACATTATAATACTGATGATGCTAGATAGAACTAGTATCGTGATAATAATAACTATTTAATTTAATAAAATGATAATATACTTTTATACTATTAGCTTAAATATATAATTCTAATTTAACTTGTTTCACATTGATAGCATTGTTATTACTTCACTAATAAATAATAATTTAGAAACTA</ns2:sequence><ns2:name>KY699031.1_Leishmania_guyanensis_strain_MHOM/BR/78/M5378_clone_M5378_10_minicircle_kinetoplast,_complete_sequence</ns2:name></ns2:Sequence><ns2:Sequence dsseqid="sq1060" id="sq1060"><ns2:sequence>CTTAGAGGCGGTTTATGCCGTTGCATTATTGTGTTACACTGTTTTATATTTTAATAAAATTAGTAAAAATGGGGTCGAAATCGTACCACCCGACATGCCTCTGGGTAGGGGCGTTCTGCGAAAATCGATTTTTGGCATACAGAAACCCCGTTCAAAAAATGCCCGAAAATCACGTTTTTTGGCCTCCCCGTGCACAATTAGGGGTTGGTGTAATATAGTGGGCCGCGCACCTCGACTTGGGCTAGCTCTCGTGGAACTAGGCCTCTAAGAGGCTTAAATTTATAATTTTGGAATGGAATTAATATATTTATTTTTATAAACATAAACTAGATCAGTACTCGCTTGCGATATTATATTTTGTATTAGAACATAATTAGTATGCTATAGTAGACATAATAATATTAATTTAAATAGTTCCGTTATAAGCTCATGTTAGTAACATTATAATATTATTAACTTTAGTGATAGTTAGTTATATGCATTATCTATAAAATTGGCCATAACATAATATAATATCAATTGTAATTGCTCATTTCTAGCATTATTACGTATTGTTAATAGTTACTAACCCATAGACAGGGTAATACTATAATTTTACGTATAGATTGGTATAATGTTATAAGATATGATAATACAACTTTATTAGTATACTTTATTATTACTCTCTTCTCTATCTTTGTTATCTATAGTTAGTTTCAATAACATTGGTTATTATGTATTATTAAGTTCATTTATGCTTA</ns2:sequence><ns2:name>KY699032.1_Leishmania_guyanensis_strain_MHOM/BR/78/M5378_clone_M5378_11_minicircle_kinetoplast,_complete_sequence</ns2:name></ns2:Sequence><ns2:Sequence dsseqid="sq1062" id="sq1062"><ns2:sequence>AATATTATCTATAAATAGACTATAACAGTTTTTAATTTTATTTGTCTTATACCTTATAGTCAGTGAAAATTGGTATAAAATCGTACCACCCGACATGCCTCTGGGTAGGGGCGTTCTGCAAAATTCGATTTTTGGCATACAGAAACCCCGTTCAAAAAATGCCCGAAATTCACGATTTTTGGCCTCCCCGTGCACAATTAGGGGTTGGTGTAATATAGTGGGCCGCGCACCTCGACTCGGGCTAGCTCTCGTGAAACTAGGCCTCTTAGAGGCTTGATTTTATATTTTTAAATTCTCTCTTTATTATTTTGCTTTTAAATTTATGTTTTTCTGTTTTTTATTATTTTGATTTTAATTAAATGATTTAATAGTTGATGAATAATTTTATTTGTTTGGATTGATATTATTAATTTAATAGAATTGTTATTTAATATATTGATAAGTTTTATATAATTATAAGATAACATAGCTCTATACACTGTGTTGTTATAGTATGGCTAGAAACTATCAATTTGATATAATATATAACTGCTTTAATATTAGATTTCGGGGTATTACATGGTTATACGTTATAATACAATATTATAAATTTTTAGATAACATAATTTTATAAGTTTAGTTATAGTGTGTTATATGTGTAGTGATAGTTTAATTATAAGTATACATTTATTTTCTCTATTTATGATTACTATATAATGCGCTGTTATTATTACTAATACGTTACTAATATTATACTGACTTTGTGCTATCATAGTTTT</ns2:sequence><ns2:name>KY699033.1_Leishmania_guyanensis_strain_MHOM/BR/78/M5378_clone_M5378_12_minicircle_kinetoplast,_complete_sequence</ns2:name></ns2:Sequence><ns2:Sequence dsseqid="sq1064" id="sq1064"><ns2:sequence>TAATAATTTTGTTGAATGGATTTTAATTTTGCTATTACTGTTTGAATAATTTTAGAAAATCAATAAAAATGGGGTCGAAATCGTACCACCCGACATGCCTCTGGGTAGGGGCGTTCTGCAAAATCGCAAAAATGGCATACAGAAACCCCGTTCAAAAATAGGCCGAAAATCACGTTTTTTGCCCTCCCCGTGCACAATTAGGGGTTGGTGTAATATAGTGGGCCGCGCATCCCGAGTTGAGCTAGGATTACTAAATTTAGGCCTCTTAGAGGCTTGTTTATTGAGTTTTAAACTTTAGCTAGACATATATTATTTTTTAGTTTAATATTTATAAAATTAGTGCTGTTGTGGTACTAGTTTAGCTAATAATATTAATTTAGTTTAGTAACAATTGAGATTATGATATTGTATGCTATGTTTGAATAATAATTAATATTTATAAATTTATATAACAATGCTAGTATGGTTGTGATAATGTTACTCGTGTATTACATCATTACCCCTCAATATCAATTGCAACTAATATTAGACTAGTAATAGTATCTTAATAACACTATGATTATAAAGTTAATAACATTGAATAGACATATACTATATATCAATGATTTTATATACTTATGATGTTACTCGCTAGTGATACTAACTTTACACTACAATTTTACTTGTAATGAGTAATAACATTAGTTTTATTTTATAATTTTTATTAACTAGCTTGGTTTAATTTTATAAATGATAAA</ns2:sequence><ns2:name>KY699034.1_Leishmania_guyanensis_strain_MHOM/BR/78/M5378_clone_M5378_13_minicircle_kinetoplast,_complete_sequence</ns2:name></ns2:Sequence><ns2:Sequence dsseqid="sq1066" id="sq1066"><ns2:sequence>TTTATTTGTTTTTATAATATGATGTTACACGCGCATTACTCGTTATAAATTTTATAAAATGTTGAAAAATGGGGGTCAAATTTTACTCCCCGACATGCCTCTGGGTAGGGGCGTTCTGCGAAATTCGATTTTTGGCATACAGAAACCCCGTTCAAAAAATGCCCGAAAATCACGTTTTTTGGCCTCCCCGTGCACAATTAGGGGTTGGTGTAATATAGTGGGCCGCGCACATCCTCTCGAGTTAGAATGGTTCATTATAGGCCTCTTAGAGGCTTGTTTTGCTCATCTCTGCGATACTTCGCGTTTGATGTTGAATTACTATTTAATTTAGACTAGTTTTTATTCTAATATTGATAAAATAGTTTGTTACTAGTGTAATATCTAGTTAATAATAATAGTAATGTAGCTAATCTATTACTAGTTCAATATAATTTAAATTTATACGTTATCGATATACATACTACTCTGTTACTACGCTGTATCATCATGATAGTATAATACTAGCTCCCCTTTAATATTAATATTAGTTGTACTTATGTAGTAATAGGTTAGTAACATTAATATTATTATACTCTATACGTAACTATAATAGAACTATCATATACTAACTATTAGATGTTATTACGAGAACATTGATAGATAAATTATTAAAATATATTTATTACATTAGCTGAATTATAACTTTTATTCTCTTTATCTATTTATGTGTTTCGTGATGTTACATTAATTCAAATAATTTAAT</ns2:sequence><ns2:name>KY699035.1_Leishmania_guyanensis_strain_MHOM/BR/78/M5378_clone_M5378_14_minicircle_kinetoplast,_complete_sequence</ns2:name></ns2:Sequence><ns2:Sequence dsseqid="sq1068" id="sq1068"><ns2:sequence>TAATCTTATGTATCATTTTGTTATGGTGATGGATGATGTGAGATTATATTTTTTAAATTTTATTAAAAATCAGATCAAAATCGTACCACCCGACATGCCTCTGGGTAGGGGCGTTCTGCAAAATCGCAAAAATGGCATACAGAAACCCCGTTCAAAAATACCCCAAAATTCGCGTTTTTTGGCCTCCCCGTGCACAATTAGGGGTTGGTGTAATATAGTGGGCCGCGCACTCTCGCTGAGGTTAGGATGTCGTGAAACTGGCCTCTAAGGGCTTATAAAATTCAATTTTAACTTTGGATTGGCATTTGATGTTATTTTAGACTTGATAATATATTTATTTTTAAAATTTAATTTAATTTTGTTAATTGCGTTGTTTAATATGTGTGGTCAATTTAATATTTAATTATTCTTTTTATATTTATATTTATTCTTATTATATCCATCATGCTCTATCTTAGCTTTAGTGGTTAGCTCAATTATACATAGCTCCACGGTGTTATACCGTATACTCTAATATAGAATATATTCTATATTAGATATATAGTAGTATTGAGTTACTATTATTACTATTATTGAATACATACATAGACTTATAACTTTACTGATAGAGAACTATGATAGAGTATATAATAGAGTAACGATATGGACTGAATAGTATTATAAATATATCATTACAATGTTATTAGCATCTATATTCGTGACAATAACTCTCTGCGTCTTTATCTATTACATTTATTTACATTTTAGTTAATT</ns2:sequence><ns2:name>KY699036.1_Leishmania_guyanensis_strain_MHOM/BR/78/M5378_clone_M5378_15_minicircle_kinetoplast,_complete_sequence</ns2:name></ns2:Sequence><ns2:Sequence dsseqid="sq1070" id="sq1070"><ns2:sequence>ATAATATGATAAATTAAATTTTGTTTATGGTGTTATATGTGTCATTGAGAATTATAAATTTATTAAAATTAGGGATAAAATCGTACCACCCGACATGCCTCTGGGTAGGGGCGTTCTGCAAAATCGCAAAAATGGCATACAGAAACCCCGTTCAAAAATCCCCCAAAATTCGCGTTTTTTGGCCTCCCCGTGCACAATTAGGGGTTGGTGTAATATAGTGGGCCGCGCACTCCATCTTGGGCTAGCATTGCTCGAAACAGGCCTCTTGACCCGTATGGTTTTATGTTTTCATATTTTAAACTTATATTTCACATTTAAATTTAAATTTTATTTATTTTTATTTTAGATTGGATTAAAATTATTAATATTGATTAGCTTTAATTAAACTTTATTTGAATTTATTATTTTTATTAATTATTATTGATTTATAATGTTACTGTTATTGGCTACTACTATTGTTACTCTATCATCGCTATCGTTATACTGCTATACTAGTAATAGGGTTAGTATCCCTTTAATATTAGAATAAGTTGTAATATGTGGGTAATGAGTATAATACATAATAATATACACTGATAACACTATGATAACGTTACTATATATACTGAGAATAGAATTTGTTTGAATTAATGTTATAGTATTGATTAATATAATGTTTATAATTCTATTACGCTCTATATTATTTTACTCTAACTTTGCTATTAGACTGTTTACTTGTTAATTGCTAAATTTAACTGTAACATAATTTTT</ns2:sequence><ns2:name>KY699037.1_Leishmania_guyanensis_strain_MHOM/BR/78/M5378_clone_M5378_16_minicircle_kinetoplast,_complete_sequence</ns2:name></ns2:Sequence><ns2:Sequence dsseqid="sq1072" id="sq1072"><ns2:sequence>TAGTTTTGATGTATAAATATATTTTTGTCTTTGTGATGATGCTATACTTTTTCTAAAATTTTATAAAATTAGCGACAAAATCGTACCACCCGACATGCCTCTGGGTAGGGGCGTTCTGCGAAATTCGATTTTTGGCATACAGAAACCCCGTTCAAAAATACCCCGAAAATCACGTTTTTTGGCCTCCCCGTGCACAATTAGGGGTTGGTGTAATATAGTGGGCCGCGCACCCCCGGCTTGAGTTAGGATAATGGAAATATGGCCTCTAAGAGGCTTGTTACGCGTGTTTCTAACTAAACTCGCATTAAAACTAGATTTATTATATTATTCATGTTAATATTTATTTATATTTACTTATAGCTACTCGCTTTGCGATAATATATACTAATACTAGTGCTCGCTGTGCGATTATACTGTGATATTAGTAAAACTATAGTGTACTATGTAGTATAACATTTTATAACTCTATAATACTGTCAATACTATGTGTTATTACTCATTATATGCTCCCTTTAATATCAATATAAGTTACAGTTATAGTATTAGGTTAGTATTACGTATATTAACTATTACTATTCTCGATACATACATTGAACTATATCTATACTTAGTGTTACTATGTTATGCTGATGTAATAATATTTTTAATTGAATTTAATTTTATATTTTACTAATAGATTATAACTTTCATCTTTTTTATTTACTCGTATGTTATTATTGCATATTGTGATAGATAGATAAAT</ns2:sequence><ns2:name>KY699038.1_Leishmania_guyanensis_strain_MHOM/BR/78/M5378_clone_M5378_17_minicircle_kinetoplast,_complete_sequence</ns2:name></ns2:Sequence><ns2:Sequence dsseqid="sq1074" id="sq1074"><ns2:sequence>TATAACATAAAATTATTTTTATAACACAAATAAAATTTATGCGCACAATGTTTATAAAATTATGAAAAATAGGGTCTAAAATTTACTCCCCGACATGCCTCTGGGTAGGGGCGTTCTGCAAAATCGCAAAAATGGCATACAGAAACCCCGTTCAAAAATAGGCCGAAAATCACGTTTTTTGCCCTCCCCGTGCACAATTAGGGGTTGGTGTAATATAGTGGGCCGCGCACCCGGCTAGAGTTAGAAACTATAAAATGTGGCCTCTTAGAGGCTTAAATTTAAAAATTCTAGCTTATTATGGCTAATTAAAGTTTAGATTTTAATAAATATGATTTGGCAATTGATAATTATTATTTTTATAATTTAGTTTAATAACAGTTCGATATTAGCGCTATCATAATTTAAATAGTTTTAATAATAGTTAAATTAATTAATAATGTTTTATTATGTCTCTTATTATTGCACTATAACGTTACTCGTGTATAACTATAGTAATAGCTTCGATAATAGTAAAATATATTAGTTGTAACATATGTTATTTGATAATTTTAATGATTTAATAGAACTATAACCATACTATGTTAGGCTAGCGTTGAGATAACTTTATTGTATTAATTGAATGTATTGCTATTAAATTTATTGTTATTATTTTATTTATTCATATTACATTACTCGCTTATTTATACTTTGTTTGTTACATTGTAGTTTTATGTTTGCATTACAATTTAGATTTGATGAAGTTTTATT</ns2:sequence><ns2:name>KY699039.1_Leishmania_guyanensis_strain_MHOM/BR/78/M5378_clone_M5378_18_minicircle_kinetoplast,_complete_sequence</ns2:name></ns2:Sequence><ns2:Sequence dsseqid="sq1076" id="sq1076"><ns2:sequence>ATTGTTACGTAACGATGCTAGATAAAAATATTATTACTCGTGTGTTACTATGTCATAAAATTTAAAAAATACCCATAAAATCGTACCACCCGACATGCCTCTGGGTAGGGGCGTTCTGCGAAATCGCAAAAATGGCATACAGAAACCCCGTTCAAAAATAGCCCGAAAATCACGTTTTTTGGCCTCCCCGTGCACAATTAGGGGTTGGTGTAATATAGTGGGCCGCGCTCCCCGGCTAGAGTTAAACTGGCGTGAAATAGGCCTCTAAGAGGCTTGATTTTTAAAAACTAACGTTGGAATGGGAATATTATTATTTTAAACTAGAATTAGATGTTATATATTTATTTTGTTAACTAAATTTTACTATACATTATATCTATACTAGTTCTGTTACGTGATAGTGCTAGTTATATGTATTATATTAAATCTAGTGTATATAAATTTTAATAATAGTTTTTATCTGGTCAATACTAGTAATGGTTTTGATTTTAGCTCTAATACCACATAATATATATTGCCTTTAATATGATATCTAATGTATTACCCTCTATTACGTATCAATAAAGTTTATAATATTATTATTTTAATTATAAGATACATTTATAGTTCTCGTTGTGTTATGTTATTGCATAGATTTTAATTTATGAGTTTATTAATTATTTGATATTAAATTTAACTTTTTATTTTTCTCTTTAGCGTTGTGATTAGATGGTGTTATTAGAACTAATAATTAGACTAT</ns2:sequence><ns2:name>KY699040.1_Leishmania_guyanensis_strain_MHOM/BR/78/M5378_clone_M5378_19_minicircle_kinetoplast,_complete_sequence</ns2:name></ns2:Sequence><ns2:Sequence dsseqid="sq1078" id="sq1078"><ns2:sequence>TTAGTATTACGTTGTATGCATGTGTTACACTAAAATAATTTTATAAATGTTTATTATAAATTCAAAAATATCAGCCAAAATCGTACCACCCGACATGCCTCTGGGTAGGGGCGTTCTGCGAAAACCGAAAAATGGCATACAGAAACCCCGTTCAAAAATACCCCAAAATTCGCGTTTTTTGGCCTCCCCGTGCACAATTAGGGGTTGGTGTAATATAGTGGGCCGCGCACATCGGTTTGAGCTAGGATTGATAAAATATGGCCTCTAAGAGGCTTGTCTACGCTATTACTGCGATAAACTGAATAAAATTTGAATTAAACATAAAATTGATATTAATAATTGATAGATAGACTAATTTAATGTGTTCTCTACTATTACATCTATTTATACTAGTTTTGATGTTAGTAATTATTATAGTACACGTTAGTAATGTTATGTATTGATAGTAACTATTATATTTAATTTTATATAGCTCGATGTTAGACTAGTGTTATTATAGCTTGAGATACCATAATATAACTAATATGTAATATAAGTTGTGCTATTATAAGTCTATACTATTACTATCATATAATGCTATACTTACACTCTATTATATACTAATCACTGGCTAATAACATTACTGAATAATACTATATTATACATTGTGCACATATATTTGACTATATTAATATTATAATCTTTTCTATTCCTTATCTATTATTAATTCATCTCTATGCTTGATGTGCTCGCTATTATTAGTAATGAATG</ns2:sequence><ns2:name>KY699041.1_Leishmania_guyanensis_strain_MHOM/BR/78/M5378_clone_M5378_20_minicircle_kinetoplast,_complete_sequence</ns2:name></ns2:Sequence><ns2:Sequence dsseqid="sq1080" id="sq1080"><ns2:sequence>TAATTAGTTTTTAATAAATATTAATTTTAGATAATTCAGTTTATGATTTTATCATGATGAGTGTTGAAATTGCATCAAAATCGTACCACCCGACATGCCTCTGGGTAGGGGCGTTCTGCAAAATCGCAAAAATGGCATACAGAAACCCCGTTCAAAAATCCTCCAAAATTCGCGTTTTTTGGCCTCCCCGTGCACAATTAGGGGTTGGTGTAATATAGTGGGCCGCGCACCCCGACTCGAGCTAGCTTCAATAAAATGTGGCCTCTTAGAGCGTATGTTTTTGGATTTTAACTTTTTATTCGCTGTTTTGATTTTATCTTTAAATTTAAGTTTAGTTTTGATTTAAATTATTTTTATTATTTTGTTTTAATAGTTTGGCTAGTTTGTTGGATTGATATAATTAGTTTTAAAATTAGAATTTGATAATGTTACTATTAGAATACTAATTAGAATTATAAATTTGATATAACTATAGTTTGGCTATGATAGTCTATGATACGTGTCTAATATTAGTACAACTTATATTTATATTATGTTATATTAGCTCTGTTACACTCTATTATAAGAGTAGATAGTTTTTAATTTTATAATTTTAATAGATAACTCTATGATACTAAACTGGAACTGATTATTACATTTATAAATTTATAATTGTGATACATATTAAACTTTACATTAACTTACTTCTTTTTATCTCTTAGCTTGGTTATGTGCATGATAGTGATATAAATTTGATTATAATAATGTTC</ns2:sequence><ns2:name>KY699042.1_Leishmania_guyanensis_strain_MHOM/BR/78/M5378_clone_M5378_21_minicircle_kinetoplast,_complete_sequence</ns2:name></ns2:Sequence><ns2:Sequence dsseqid="sq1082" id="sq1082"><ns2:sequence>TTATTTTATTTTAAACTATGTCATTACGCTGCATCACTATGTATTAAATATTTATAATTTTCTATAAAATGCCAATAAAATCGTACCACCCGACATGCCTCTGGGTAGGGGCGTTCTGCGAAATTCGAAAAATGGCATACAGAAACCCCGTTCAAAAATACCCCGAAAATCACGTTTTTTGGCCTCCCCGTGCACAATTAGGGGTTGGTGTAATATAGTGGGCCGCGCACCCCGACTCGGGTTAGATCCTCGGGAACTAGGCCTCTTAGAGGCTTGATTTTTATTTTTTGACTTTTTATTTTAATATTTTAATTTATTTGGGATAATAAGTTTAATTTTAGAAATATAATTAGTTTTATTAAATTGGATGATAATGATTTTAACTGTTGCATATAAATTTGATTTTATTTAATTATATAATTATAGATTTTATTTTAAATAATTTATTATACTTGTCTATCATAGTTGTTATATCGTCGCTGTGTTATTATAGTGATAGTGAGAATAGTGTAGAATATATTAATATTAACTTATATTACGCTAATTATGATACTATTCAATACTATTTATAATCTTATAATTATACTGACTATGATACTATTATATAACTATATCTATACTATGTTATGTTCTAATCAGTACATTTATTAATTATATACATTTGCACTAACTCTATTCTTCTATTTACGCTGTAGATAACTATTTAAATATTATTCGCTGATATACACTAATACATACTAGCATTGAACT</ns2:sequence><ns2:name>KY699043.1_Leishmania_guyanensis_strain_MHOM/BR/78/M5378_clone_M5378_22_minicircle_kinetoplast,_complete_sequence</ns2:name></ns2:Sequence><ns2:Sequence dsseqid="sq1084" id="sq1084"><ns2:sequence>AATTTTGTTTTAGAAATAATTTAATTCAACGCTGTTATGCCTAAGGAGTCGACTCCTTACCCACAAAAATGGGGGCAAAATCGTACCACCCGACATGCCTCTGGGTAGGGGCGTTCTGCGAAAATCGATTTTTGGCATACAGAAACCCCGTTCAAAAATTCCCCAAAATTCGTGTTTTTTGGCCTCCCCGTGCACAATTAGGGGTTGGTGTAATATAGTGGGCCGCGCACATCCTCTCGAATTAGAATGCCTCGAAACTGGCCTCTTAGACCGTATGTTTTTGGATTTTAAGATTTTATGGCTATATTGTTGATAATTAACTTTAAATTTATATTTATTATTATTTATTTAATATTAGTTTTGTTATTAGTTATCTAATTAGTTCTAGTTTAGTTAAATAATTGTTTCGATGATATTACTTGTTATAGATTACAATATTGAATATTATTAAATATAAAATTATAACTATGCTTCGTTACTATCATGTCTATACTCATTACATACTCTCACATTACATAATATATATTAGTTATATTTGATATTGGGCTATTATATCGTATTATGATACATTATAAAATAGTTTTATTAATATACTATAACTTTATATAACTATGCTCGTTGTTGTAATAATTTAATTGAATATGATTAGATCTAATAATTAATAATTAATATATTACTTTGACTTTATCAATTAAATTAACTATTGTTAGCACTGATTAGAACTATATTAAATAATTTTATTTAGCTATTATGTTTATT</ns2:sequence><ns2:name>KY699044.1_Leishmania_guyanensis_strain_MHOM/BR/78/M5378_clone_M5378_23_minicircle_kinetoplast,_complete_sequence</ns2:name></ns2:Sequence><ns2:Sequence dsseqid="sq1086" id="sq1086"><ns2:sequence>TAGATTATAAAATTAAATTATTAAATTATGGTGTTACTAATGTGTTACTCGTTATAAAATTCATAAAAATGGGAACAAAATCGTACCACCCGACATGCCTCTGGGTAGGGGCGTTCTGCGAAATCGCAAAAATGGCATACAGAAACCCCGTTCAAAAATAGGCCGAAAATCACGTTTTTTGCCCTCCCCGTGCACAATTAGGGGTTGGTGTAATATAGGCGGCGCGTCACACAGTTTTGGGCTAGCTCCTCGAAAAGTAGGCCTCTCAGAGGCTTGTTTTTTCATTTTTAAATTTTTCTCTTTTATATGTTAATTTATAAGTTGAATTTAATTAAATTATAGCTATTAAATAGTTTGGTAATGTTATTGCTATTGTTACTATATTTAAACTTTGCTAAACTAGAATTATATTTTACTATATTATGGTATTGATGTTGTTATATAATAATATACATGTAATACTATCTTGCACTGTTACTAGTATCATTAGAGTTACGATATTAGCTCTTATTAGTTACAATATATTCTAATATGTAATATGTTAGTATCTTATTAGCTATATTATGATGTATAACGCTACAACTATAATACAATTTTATAATTATAATTTATAACTTTATCTGTTACTAATGTTATTGAATAGTTTGTATACTTAATATTATTTATTTCTTTTTTCTTTATTATGCATTGACATGATTTTATCTAAATTAGAATTTAATAAATTGTTATTAATACATTACTAGCTACACT</ns2:sequence><ns2:name>KY699045.1_Leishmania_guyanensis_strain_MHOM/BR/78/M5378_clone_M5378_24_minicircle_kinetoplast,_complete_sequence</ns2:name></ns2:Sequence><ns2:Sequence dsseqid="sq1088" id="sq1088"><ns2:sequence>TTATAACGATAATAAATTTTAGTTCTACAGTGTTACATCCTAAGGAGTCGACTCCTTACCCCGCAAAAATGGGGGCAAAATCGTACTACCCGACATGCCTCTGGGTAGGGGCGTTCTGCGAAAACCGAAAAATGGCATACAGAAACCCCGTTCAAAAATACCCCAAAAATCGCGTTTTTCGGCCTCCCCGTGCACAATTAGGGGTTGGTGTAATATAGTGGGCCGCGCACCCCGGCTTGAGCTAGCATCATCGGAAACTGGCCTCTAATGCCGTATAAAATTGGGAAATTAACTTTTATGATTATTATTTGATATTTGAATATTTAATTTTAGTTTTTAAATAAATTTTTATTCTAACGTTGTTATATCTAATTAGCTGTTCGATAATAATTAATTATTTAGTTAAAATTAGAATTGATATTGTATTATTACGTGTTAGATTAATTTAAAGTTTATAATTTTATATATCGATAGTATTGCGTTGTTATGAGTAGATACTAGCTCTATATCATATTAGATATTAATTATATTCTATATTAGCTAATAACACTATCTCACACTATGTATATGGTTAGATAATAACGTTAGATAAAATGATATAGTAACTATAAATAAATTTATTATATACTTTGAATAACAATACTAATATACTTTACTAATTACATTACTTTGATTTTACTAATTGAGATAACCAATGCTAGTTTTGAGTAATTAATAATTAATAATTATATTTACTAGCTCTGTATTAATT</ns2:sequence><ns2:name>KY699046.1_Leishmania_guyanensis_strain_MHOM/BR/78/M5378_clone_M5378_25_minicircle_kinetoplast,_complete_sequence</ns2:name></ns2:Sequence><ns2:Sequence dsseqid="sq1090" id="sq1090"><ns2:sequence>TTAAAATTTTATTAAATTGATGTAGCACGTGTCTTACATGTTTTTAGTTTTTATAAAAATACGTAAAATTAGGGTCTAAAATTTACTCCCCGACATGCCTCTGGGTAGGGGCGTTCTGCAAAATCGCAAAAATGGCATACAGAAACCCCGTTCAAAAATCCCCCGAAAATCACGTTTTTTGGCCTCCCCGTGCACAATTAGGGGTTGGTGTAATATAGTGGGCCGCGCACCCCGAGTTGAGCTAGCTCTCGTAAAAGTAGGCCTCTTAGAGGCTTGATTTTTAAAATCTGACTTAATAATTTATTTATTTTATAATTTAGATTAATAATTAAAATTTATCATTATTATGCTCATGTTAGCTTCATTGAATTAGTTCTAATTAATAAATAATAAATTAATTTGTATAGTTGTATAATATTGTGTTATTAGTTTATAAATATTTGACTATATAGTTACTATCACTGCACCGATTAGATAACTTAGGTGTATTACTATGAGTAGATACTAGACTAATACTAATATCAATTTATATTGTAATATGATACAGCTCCATTACGATAATAGCATTATGATACTATACGATTGGAACATAATAAGAACTATAATATAATAAAATTTATTGATGCTAATGTATACTTATTATGATTTTAATAATTAAACTTTACAATTATATTTTTATTTACATTTATACCTCGCTGTGTATTGTTATATGTTCTCTTAGATATACATAATTTTATTTAAATGTTCTAA</ns2:sequence><ns2:name>KY699047.1_Leishmania_guyanensis_strain_MHOM/BR/78/M5378_clone_M5378_26_minicircle_kinetoplast,_complete_sequence</ns2:name></ns2:Sequence><ns2:Sequence dsseqid="sq1092" id="sq1092"><ns2:sequence>AAATTAAATTTAAATTATTGTCTAACATTAGCGCTATTACGTCATTATAAATTTTAAAAATTAATAAAATTCGTCAAAAATCGTACCACCCGACATGCCTCTGGGTAGGGGCGTTCTGCGAAATCGCGATTTTGGCATACAGAAACCCCGTTCAAAAATCCTCGAAAAATGCCCATTTTTGGCCTCCCCGTGCACAATTAGGGGTTGGTGTAATATAGTGGGCCGCGCTCCCGGGCTTGAGTTAGAATGACGTGGAATAGGCCTCTAAGAGGCTTAAATTTATGAAATTAAAATTATTTTGCTTTATGACATTTAAATTTGATTTTTTATTTAATATCACTTTGTTATCTGCTACATTGACTTGTATAATACTAGTTTAGTTCTGTAATACACTAGTTTTGGTAATAGTAATAATGTTATTATTGTAATATATAGTTTTAGATATAATTATACTCTATTCACTATGACAAGCCTATTATGTCAATGATAATACCTAAACTAGCTCCATAACTGCTTTGTAACTAATATATAATATGAATTTTACTAGTATTATACATTATAGACTGTCATGGATTTAAACTTAATGATACTAGTATTGAATGTTATTGTTATTGAATTTAACATTGAGATTGATGATTACTCTGATTATTAAATAATACTATTACTTGATTATATCTTATACATAGCTGTTAGTATACTTTTACGTTACTAATATAGCACTGATGAGAACATAATTAGTAA</ns2:sequence><ns2:name>KY699048.1_Leishmania_guyanensis_strain_MHOM/BR/78/M5378_clone_M5378_27_minicircle_kinetoplast,_complete_sequence</ns2:name></ns2:Sequence><ns2:Sequence dsseqid="sq1094" id="sq1094"><ns2:sequence>ATTAGTGTTGCATTATTAGATAAACTTTTTATTTTATAAAATAATATTTTTATTTAAATTCATGAAAAATGGGGGTTAAATTTTACTCCCCGACATGCCTCTGGGTAGGGGCGTTCTGCAAAATCGCAAAAATGGCATACAGAAACCCCGTTCAAAAATCCCCCAAAATTCGCGTTTTTTGGCCTCCCCGTGCACAATTAGGGGTTGGTGTAATATAGTGGGCCGCACACCCGGGTTGGAGCTTGGATTGCATAAAAGTGGCCTCTAAGGCCTTACATTTTTAATTTTCTAACTTTACAGTGATATTATTGTTATTTTATGTTTGATTTTATTTTACTAATCTATATTAACTCGTGTGTTCTCTGTTATTAGATAATATACTAGCTCTGTTCTGATAATATGTAATCTATGTGTACTATATCAGTTCCATTATATATAATTTTATAGTAACACGCTGTTACACGCGTAGATAATGATAATACACGATGATATAGAGTTAATATGGCATAGAATATATTGCCTTTAATATGATATTAGAGGTATTACACTATATAATACTATTATACACTATACATCGGAACTATACTTATTACTAAACTATACAGTGTTATGATAGAATAGAGATGGCTATACATGTATTATGATATGATATGAATTTAAAATAATAATAAATTTAATTCTCTATTTCTTCTCTCAATGTTATGTCTAGTTAGCTCTATTAATTTTATTAAATTTAGTTTAT</ns2:sequence><ns2:name>KY699049.1_Leishmania_guyanensis_strain_MHOM/BR/78/M5378_clone_M5378_28_minicircle_kinetoplast,_complete_sequence</ns2:name></ns2:Sequence><ns2:Sequence dsseqid="sq1096" id="sq1096"><ns2:sequence>AAATTAGTTATTATAAAATTAGTTTCACTCTGTTACGTGTTTATAGATTTTAATAAAATATCATAAAAATGGGGGTTAAATTTTACTCCCCGACATGCCTCTGGGTAGGGGCGTTCTGCGAAATTCGATTTTTGGCATACAGAAACCCCGTTCAAAAATACCCCGAAAATCACGTTTTTTGGCCTCCCCGTGCACAATTAGGGGTTGGTGTAATATAGTGGGCCGCGCACTCTCGCTGGAGTTAGATTGTTGCGAAACAGGCCTCTAAGAGGGCATATTTTTAATTTTTACGTGGATTATGGTTGTTTTTAGATTTAACAATTATATTTTATTTTATTAACTATATTTATTACGTTATTAGGCTAGTTTTATTATTTATTATACTATTGTGGCTATATTGTGATTAAATTGTATAAATTAGTTTTAATAGTTGTTATTATTTAAATATTAATAATGAACTAGCTCCGTTACTAGTTTGATGATAGTGTAACATTATTAGCTAAAATTCGTAACATATAACATATATTAATATATATTAGGGCTATTATGATGTCTATAGTATTATACTTTTATAAATTTACTATCTATTACTTATTATTACTCTTTGTTACTATACGTTGTTATATCTATTCGATGATAAATATATTTTATTCTATTTTATATTTTAGTTACCATGTATTAGAATTGATTTAATTAAATTTTATAGATTAGTTTGTTATTGTGCTGATTAGATCTAAAAAATAAATTT</ns2:sequence><ns2:name>KY699050.1_Leishmania_guyanensis_strain_MHOM/BR/78/M5378_clone_M5378_29_minicircle_kinetoplast,_complete_sequence</ns2:name></ns2:Sequence><ns2:Sequence dsseqid="sq1098" id="sq1098"><ns2:sequence>AATAAATTGTTTGAAATAAAAATATTGTTACGCTATGATGTGAGATAAAACTATAAATTTTATTAAAAATAGGGTCCGAATTTTACTCCCCGACATGCCTCTGGGTAGGGGCGTTCTGCAAAATCGCATTTTTGGCATACAGAAACCCCGTTCAAAAATCACCCGAAAATCACGTTTTTTGGCCTCCCCGTGCACAATTAGGGGTTGGTGTAATATAGTGGGGCGCGCACTCGGAATTGAGCTAGCTTTGATGAAACTAGGCCTCTTAGAGGCTTGATTTTAATTTTCTAGATAAAGTTGGAATATGTTTTAGAAATTAATATTTATTTTATTAATATAGCATTGATTAGTAATAATATGATTAATTAAATTTAGCTATTACAGTTTTATTATGTTATATTTTAATAATTAGTTTGATATATTTTGATTTATAAATTTTATTATCTAGTTTCATTGACTAGTTTGTTATACGTTATTACATAGTGTCTATAATTTAGACATTACATATTAGATATCAATTGCAATTAGTAATATATTAGTAACACTATTATAAGGTTACATTATTTAACTTTATAATTATTTTAATAACAATAAACTTTTAATATACTGATTATGATAGTTGATTACATTGAACTAATGCATTACATTTTTAATATTTACTTATCTGCTGGTCTATCATTGGTTACTAATATTGTTTATTATTTTTAATTTTATTGTATGCTAATGTGTTACTAATA</ns2:sequence><ns2:name>KY699051.1_Leishmania_guyanensis_strain_MHOM/BR/78/M5378_clone_M5378_30_minicircle_kinetoplast,_complete_sequence</ns2:name></ns2:Sequence><ns2:Sequence dsseqid="sq1100" id="sq1100"><ns2:sequence>TTAAATTTTTATTATTACGCTGTTATGTGAGTGATTAGTGAAATTAAAATAATATTAAAATTATAAAAATCAGGTTAAAATCGTACCACCCGACATGCCTCTGGGTAGGGGCGTTCTGCGAAAACCGATTTTTGGCATACAGAAACCCCGTTCAAAAATTCGTGAAAAATGCCCATTTTTGGCCTCCCCGTGCACAATTAGGGGTTGGTGTAATATAGTGGGCCGCGCATCCCGGCTGGAGTTGGAATGGTAGAAAAGTGGCCTCTAAGGCCTTATAATTTTGGAAACTAAACTTTGTCGCACAATATTGACACTTAAAATAGAATTATGATTTATTTATTTATTAATTTAATTTATATGTGCTCGCTAGTTATGATTATTTAGTTTTGATTAGCTCTAATATATGAGCAGTTTGGTATTATATAATTTTAATATGGATGTTATAATAACTATTAGATATGCATACACTGGTCAATACTTATAATATAATGTGTCTAGTTACGTTACATATATAGAATAAGTTACATATATATTACTAGTTATTAGCTTACATAGACACTAGCTTGATAATATTATAATGCTAGACTACACTATTATTATACTGTTATAATACATGACAGCTTTATACATTAACTATTTTTGAATATAAATACTTTGACTTGCTTGGTTATATGTGCATGATAAACATAATTATAGTTTTATTTAGTGCTAATAATTTATAAAATACATATTAACTTGATAA</ns2:sequence><ns2:name>KY699052.1_Leishmania_guyanensis_strain_MHOM/BR/78/M5378_clone_M5378_31_minicircle_kinetoplast,_complete_sequence</ns2:name></ns2:Sequence><ns2:Sequence dsseqid="sq1102" id="sq1102"><ns2:sequence>TTTAACTTTGCATTATGATAATTTATATTTAAATAAAAATTTAATTTTATTGTCTAACATCACGCAAAATGGGGGTTAAATTTTACTCCCCGACATGCCTCTGGGTAGGGGCGTTCTGCGAAATTCGAATTTTGGCATACAGAAACCCCGTTCAAAAAATGCCCGAAAATCGCTATTTTTGGCCTCCCCGTGCACAATTAGGGGTTGGTGTAATATAGTGGGCCGCGCACCCGACTCGGGCTAGCTCTCGTGGAACTAGGCCTCTTAGAGGCTTGATTTTATAAATCTAAACTGAAAATGGAACTAATCGAATAAATAAATATTAAATATAGAATTATAGTTGTATTAGGATATTAAATTAATTATATATCTTTATTATAATAATATATGTCGCAATGCGAGTATACAGTTAGTAATGATATAGTATTTGATGTAGTATATAATAATTCTATGTATAATACTAGATATAGTTTCGTTATGTTAATAGTATTGAAATTAGCCTAATATTAGCAATTACAACATATATTGGAGCATATTTAGACATAATACTATACTATTATAATGATAGCCGATAGATGAGATAATATAATGATAATGATACAATACTAACTTATAGTGGATAACAATGTATTTATGATTTTTATCTTATTAGATCTTATTTACTATATGCTTTACTAGTTCTCTCTAATAAAATAATTATTATGCTGGCTTAGTGCTATTATGTTCTAATAAAGATAA</ns2:sequence><ns2:name>KY699053.1_Leishmania_guyanensis_strain_MHOM/BR/78/M5378_clone_M5378_32_minicircle_kinetoplast,_complete_sequence</ns2:name></ns2:Sequence><ns2:Sequence dsseqid="sq1104" id="sq1104"><ns2:sequence>TAACATTAGCTAATAATGCCTCTAATGCACTGTGTTAGGCTGCTGTAAAATTATAAAAATTTATAAAAATGGTAATAAAATCGTACCACCCGACATGCCTCTGGGTAGGGGCGTTCTGCAAAATCGCGATTTTGGCATACAGAAACCCCGTTCAAAAATTCCCGAAAAACGCCCATTTTTGGCCTCCCCGTGCACAATTAGGGGTTGGTGTAATATAGTGGGCCGCGCACCCCGACTCGGGCTAGCTCTCGTGAAACTAGGCCTCTCAGAGGCTTGTTTTTTAATTTTTAAATTTTTATTCTAATAGTGGTTATAATGATTGATTTAAATTAGATTTTAATATAGAATTGATAAATATAAAGTTAATGTTATATTGAATGAATAGATTTATTATTGATAATTAAATATTAATATTATTATAATTCTATTACTCGTTATATACTATTTATACTCATTATAGCTCTACTCTGCACTGTTATAGTATTGGTTAGAGGTGTTATTAGAATATCATAGAATATATTAATATTAACTTATATTATACCTAATTTGACACTAACATAACTATAATTATATCAATGGTGGCTATAAAGTTGTATTAGATAGTAATTATAATTATATTCGATAAATTTACATTATTAGTCTCACTCTGTTATTATATACTCACATTAGCTCTATCTTTTTATCTATGTTGTAGTTATGATTAGTGCATATAATAGTTTCATTTATAAATTTAAATACAAAGTTTATTC</ns2:sequence><ns2:name>KY699054.1_Leishmania_guyanensis_strain_MHOM/BR/78/M5378_clone_M5378_33_minicircle_kinetoplast,_complete_sequence</ns2:name></ns2:Sequence><ns2:Sequence dsseqid="sq1106" id="sq1106"><ns2:sequence>AAATAATTTATTTTAAATAATTTTGTTTTTCTTTACTACGCGTTTATAAATATTCAAAAACTATAAAATTGAGGTCAAAATCGTACCACCCGACATGCCTCTGGGTAGGGGCGTTCTGCGAAAATCGAAAAATGGCATACAGAAACCCCGTTCAAAAATACCCCGAAAATCACGTTTTTTGGCCTCCCCGTGCACAATTAGGGGTTGGTGTAATATAGTGGGCCGCGCACATTCTCCAGAGCTAGAACTCGTGGAACTAGGCCTCTTAGAGGCTTGATTTTATCATAATTAAATATTTCGAAACATATATTATTTTATAACTTAATTTAACTAATTTTATCTCTACTAATGACTGTCTATATTGTATTATTTAGATTTAATAATTGTTGCTAATATTGTTCTATGTCATTACTATATTCGCTAGTTTAATAATAGTTTCATTGTAGTATCATTGTTATTATCGTCTATACATCATCTATTACACCATCATTGACTCATTACCCCTAAATAGCAATTACAAGTTATATTATAGTGTATTTGAGTTGATATAAACGATAATAATATAAAACTATAATACTGACATTGAATGTGTGTTTGAGTATTACATTGAATTGATACTAATAATGAATTTAATTTTATACTATTTAATTTTACTATCTATTCGAATCTATACATTTATTGCTTATAGTTGTTCTGTTATTATAGTAACACGTTAGCTAAATTATATCGTAACATTTAT</ns2:sequence><ns2:name>KY699055.1_Leishmania_guyanensis_strain_MHOM/BR/78/M5378_clone_M5378_34_minicircle_kinetoplast,_complete_sequence</ns2:name></ns2:Sequence><ns2:Sequence dsseqid="sq1108" id="sq1108"><ns2:sequence>ATAAAATATATTTAAATAATGTTGTGTTAGAATTTTATGTGACGTTAGAGCTTATTAAATTTATAAAATTAGGGTCAAAATCGTACCACCCGACATGCCTCTGGGTAGGGGCGTTCTGCAAAATCGCAAAAATGGCATACAGAAACCCCGTTCAAAAATCCCCCAAAATTCGCGTTTTTTGGCCTCCCCGTGCACAATTAGGGGTTGGTGTAATATAGTGGGCCGCGCACATTCTCTGAGGTTAGAACACGTGGAACTAGGCCTCTTAGAGGCTTGATTTTATAAAATTGGAATTGGAATTGAATTAATTATAATTTGACGTTAATATTATGTTATAGTTGATTTATTAGTTCAATTAATTAAATTATTTTTAGTTAACATGTGCTGTTCCGTATTAGCGCTGTATTAGATTATATAATTTTAATAATACGTTGGTTTTAATAATTTTATATATAAATAGTTCCATTACCCAACTATAACTATGTGTTGGATATAATAGCTGAAATATGCTAGAATAAACTAATATTAAGTTATATTACACTAGTATTACACTATCTTATTAATACTCTATAATGACATAGTTTGATACTATAGTAATAAATGTTGTGTTAATGTTATTTATCTTTTATAATTATCTTTTACATTTTTCTGATTACTCTCATCATTGTTTGTGATATTAGCTTACTGCATTGGCTATATAATTTATTTAATAGTGTGTTTATATGTAATGATGTCGCTAAATTAAAACT</ns2:sequence><ns2:name>KY699056.1_Leishmania_guyanensis_strain_MHOM/BR/78/M5378_clone_M5378_35_minicircle_kinetoplast,_complete_sequence</ns2:name></ns2:Sequence><ns2:Sequence dsseqid="sq1110" id="sq1110"><ns2:sequence>AAATAATTTTTATTTATTCGGGTAATACGCGGTGTTACTCTGCATTAGAATTTATAAATTTGATAAAAACTAGCTCAAAATCGTACCACCCGACATGCCTCTGGGTAGGGGCGTTCTGCGAAATCGCGTTTTTGGCATACAGAAACCCCGTTCAAAAATCCCCCGAAAATCACGTTTTTTGGCCTCCCCGTGCACAATTAGGGGTTGGTGTAATATAGTGGGCCGCGCTCCCCGACTCGGGTCAGGATCATTAAAATGTGGCCTCTAAGCACGTATGTTTTTTGATTTTAAAGTTTAGATGGGATAAATGATTTAATATGCATGAATAGAGCTGTGTTAGATAAATTATTTTATTTACTAATAGGACTAATATGTGTTCTGATTAGAAACTATATTTGATTAAATTTATTTTCTGTGTTATTACTATTGTTATACTTTAATTATATAATTTTAACTATCTATTAACTCAATGTTAGTGATATGGTGTTACATCGATATATAGTAAAAATATCAGTTTTATATTAGTTATAACTAGTATTTTGGGGTAATATCATAGCTTATAATGCATTACTAATGATACTTGATAAATTTAATAAACTATACTTATAATTTTAATTTTAATGTTACTTGTTACGTTACTAATTATTATACTCTTATTAGTTCTTATATTAGCTAAAGTGGTTACTCTATATGCTGCTAGTTGTATTGATTATATTCAATTTATTAGTTTAATAATTTATAATAATACATG</ns2:sequence><ns2:name>KY699057.1_Leishmania_guyanensis_strain_MHOM/BR/78/M5378_clone_M5378_36_minicircle_kinetoplast,_complete_sequence</ns2:name></ns2:Sequence><ns2:Sequence dsseqid="sq1112" id="sq1112"><ns2:sequence>ATTACTAAATTGTTACTAGTGTTGTTAACATCGAATTAATTTATAAATTTATTTATAATAGTTCAAAAATCAGCTCCAAATTTTACTCCCCGACATGCCTCTGGGTAGGGGCGTTCTGCAAAATCGCAAAAATGGCATACAGAAACCCCGTTCAAAAATCCCCCGAAAATCACGTTTTTTGGCCTCCCCGTGCACAATTAGGGGTTGGTGTAATATAGTGGGCCGCGCACTCCGGCTAGAGTTAGAATGCCATGAAATAGGCCTCTTAGAGGCTTAAATTTTAATTTCTAACTTGAACTGGTTTATATGGAATAATAAACTGAAATTAATATTAAATTTATATTATTTTATATTATTACGCTACACAGTTCATATATTTATCTGATTGAGTAATGTTATTAGTTCTGGTTAGTATAATTTTTATTTAATGTTTATGATTATAAATGTTGCGTTACTATTATGATCTTATATGATAATGGTATAGTGTCGTGGAGCTAGTAATGTCTCTGATATAACATAATATATATTTATATTGTAACATATTAGCACTATTTTAGTATCTTATAACTATAGCTAACTTTATAAACTATAATTCAATCATACATCTATATCGTATTACAATGTTATTAGATTTATTATTAAAGTTAATTTTAATTTTACTTAGATTAAATTTTATATTAATTTATTTTCTTTTACTCTTTGGTTTGATCTAACACGCACTGACATCATACTAAAATGATAAAATAATGTT</ns2:sequence><ns2:name>KY699058.1_Leishmania_guyanensis_strain_MHOM/BR/78/M5378_clone_M5378_37_minicircle_kinetoplast,_complete_sequence</ns2:name></ns2:Sequence><ns2:Sequence dsseqid="sq1114" id="sq1114"><ns2:sequence>TAATTTTATTAATAAACATTAGTAATACTATTTTAATATTTAGATTATATTTATAAAAATTCATAAAAATGGGGTCTGAATTTTACTCCCCGACATGCCTCTGGGTAGGGGCGTTCTGCAAAATCGCAAAAATGGCATACAGAAACCCCGTTCAAAAATACCCCAAAAATCGCGTTTTTCGGCCTCCCCGTGCACAATTAGGGGTTGGTGTAATATAGTGGGCCGCGCACTCCAGATTGAGCTAGCTTCGATGAAAAGTGGCCTCTAAGGCCTTATAGTTTTATAATTCTGGCTAAATAGAATAATTATTTAGTTTATAATTTAAAATTAATATTTGTTCTCTGTTATACTAATTTATAATACTAGATTAGCACTATTATAGCACTGTGTTAGTAATATTACTAGCTTTATATGTAGTAATAGATAATAACTATGATTATAATTCAATGTTACTCGTATTGGATAATGTATGGTTAGTATGATAGTATTAGCCTCATTATAGCTCCAATATGTAATATATTCTGTAATTGCTCAGTAATATCACTATAATCTTATAATTGTATACCATAATGATACACTAGCATTGAATAATAATATTTATAATAGTTAGAGTTGTATGCGTTACGAATTATAATTATTTAATTAATATAACTTTATTATTTATCTTATTACATATCAGTTCTCATTATTACTGTGTTAGGCTAATGTCTGTACTGAAATTAGTTCTAACTTTAGATAAA</ns2:sequence><ns2:name>KY699059.1_Leishmania_guyanensis_strain_MHOM/BR/78/M5378_clone_M5378_38_minicircle_kinetoplast,_complete_sequence</ns2:name></ns2:Sequence><ns2:Sequence dsseqid="sq1116" id="sq1116"><ns2:sequence>TTTTGATGATTAGATTTTAATGTTACACTGTGTTACGCGTTTAGATAGTTTTTATAAATATTCAAAAAATAGCTCCAAAATCGTACCACCCGACATGCCTCTGGGTAGGGGCGTTCTGCAAAATCGCAAAAATGGCATACAGAAACCCCGTTCAAAAATCCCCCGAAAATCACGTTTTTTGGCCTCCCCGTGCACAATTAGGGGTTGGTGTAATATAGTGGGCCGCGCACCCCGACTCGGGCTAGCTCAATAAAAACATGGCCTCTAAGAGGCTTGATTTATGGGTTTGAGTTATAATTCAATTTAATATTATTATTTCAATTAATAAATCTATATTTTACTTTGTTATGTGCATATTTAGTTTAATTTATAGTTAGATAATATGTTTTGATGTTATGATAAATGTAATTAGTATTATTTAGTTATTATAATAGAACGATATAGATACTATTGTATAACTATCACATACTCGCTCATATACTATGTTAGACCATTATAATGCTAGAATTACATATTATAACTGCTTTGTAACTTATATTTACTAGTATTAGCTATAATTTAATGATATAGTAACAATGATAATAACATTACTATACTATGGCTATGAATATAATATTTTATTTATTTGATGACTATACATTATAATTATTGTTTTACGTTGATTGAATTTAACTTATGATAAATGTTTTGATATATTTACTAAATTAGATTTTATTAATGCTAATTGAACATTAACTGTTACTAACATAG</ns2:sequence><ns2:name>KY699060.1_Leishmania_guyanensis_strain_MHOM/BR/78/M5378_clone_M5378_39_minicircle_kinetoplast,_complete_sequence</ns2:name></ns2:Sequence><ns2:Sequence dsseqid="sq1118" id="sq1118"><ns2:sequence>TTGATAAAATAATATTTAATACTTTAAGTTACGATATTGCCTAATGAGTCTAGTCATTACCAGTGAAATTTAGCTCAAAATCGTACCACCCGACATGCCTCTGGGTAGGGGCGTTCTGCAAAATCGCGTTTTTGGCATACAGAAACCCCGTTCAAAAAATGCCCGAATTTCACGTTTTTTGGCCTCCCCGTGCACAATTAGGGGTTGGTGTAATATAGTGGGCCGCGCATCCCAGCTCAGGTTAGAATGCTGCAAAAGTGGCCTCTAAGGGTTTATAATTTTGGAATTTAAATGTTTTTCTGGAATTAAATAAATCTAGTTTAAAATTAAGTTTGGATATTATTTTATTTTAATTATTAAGTTGATTAGCTATAAATTTATTTTATTGACTTGCTCTATGCTAGCTTGACTATAAATATTTTATTAACTATATACAACTATGATGATTCTAATCTATCTTATAACAATACTATACTCGTTACTCATAATGTCGCTAATATCAGTATAATATATATTCCCTTTGCTTTGTAATATGGTGATAATAGTATAATATCATTGAGTTTATATAATATTAATAAAATTTAATAAATAATGATAAACTATAGTTTTAATATTTGATAGATAACATTATTACATCTTAATTATAAATTTTCTTTTCTGTGATATTACTAGCTTAGATAGAACAATATTATGCTGATACGTACTGATAACTAGCACTGGTCTAGATAAAATTATAGTGT</ns2:sequence><ns2:name>KY699061.1_Leishmania_guyanensis_strain_MHOM/BR/78/M5378_clone_M5378_40_minicircle_kinetoplast,_complete_sequence</ns2:name></ns2:Sequence><ns2:Sequence dsseqid="sq1120" id="sq1120"><ns2:sequence>TTAGTGACATTAAATATTTTTTATTAAAACTGTGTTACGCGTCTATGATGTTTATAAAATTGTGAAAAATAGGGTCTAAATTTTACTCCCCGACATGCCTCTGGGTAGGGGCGTTCTGCAAAATCGCATTTTTGGCATACAGAAACCCCGTTCAAAAATCCCCCGAAATTCGCGTTTTTTGGCCTCCCCGTGCACAATTAGGGGTTGGTGTAATATAGTGGGCCGCGCACCCCGAGTTGAGCTAGCTCGATGAAATATAGGCCTCTTAGAGGCTTATTTTTTAGAATTTAAACTTTTCTCGTTAATATAATTTTTAATCTTAATTTTAGACTGATAATTTGTTATGCTAGCTTTAATGTTATTATTTTATTGATATTATTTTATTTAATAGTTAGAATATATAAATTTAGTTCTATAATAGTTCCATACTTGCGCTGATTATGATGCTATGAGTTATATTTATAGATTTAATAATGTTTGGTGTATATCGATAAAATAATGAAATAATATCAATTATAACTAATATTAGAATATATTATTAGCTCATATTTATAACTTTTATTAAATACTGTTACACTACTATAACTATATTGATACTATTGGTAATACTAGTAAAATGATAGGATAACGGTATATTAAAATGATATTACAATAATTTAATTATATACTTTACCTTGTTATACTCTATGCACTCGAACAGACTATGTGGTGCTGTTAGAACATTGATATAAAATTGTTA</ns2:sequence><ns2:name>KY699062.1_Leishmania_guyanensis_strain_MHOM/BR/78/M5378_clone_M5378_41_minicircle_kinetoplast,_complete_sequence</ns2:name></ns2:Sequence><ns2:Sequence dsseqid="sq1122" id="sq1122"><ns2:sequence>AAATATGAATTATAAAACTGTTGTAACACGTGTTATTATATTTTATTGAATCTATAAATTTGTCAAAATTAGTCATAAAATCGTACCACCCGACATGCCTCTGGGTAGGGGCGTTCTGCGAAATCGCGATTTTGGCATACAGAAACCCCGTTCAAAAATCCTCGAAAAATGCCCATTTTTGGCCTCCCCGTGCACAATTAGGGGTTGGTGTAATATAGTGGGCCGCGCACCCCGACTCGGGCTAGCTCTCATGAAACTAGGCCTCTTAGAGGCTTGTTTTTAAAATTTAATATTGGAATTGGAATAGAACTGAATAATTATATTTATTTGCTTGAATTGTTTTACTAGATTACATATTATTACCGATTGGATTACTATAATTGCATACTTAGATGTTACGTATATGATTGATTATAATTATTATAGCTTTATTTGGATAAGATTATATCTATCTAGCTCGCGTTATTATCTCTGGTTATAGTAATGTGTCTGTGTGGTTACCCCGTAATATCAATTGTAACTAATATTAGCTTTATATGTAATAGTATTATCTATAATATTACTGAATTAACTCTAACATTATTATTATTAACTTTTAAATTATTTTAATTGATTATAATTTTTATTTTATTGTATTACGCTAGTTTTGATTATAAATTAATATTACTAGCTTTGATTAATATAATATTTGCTATACTAGAACTTTATACAGCTATCGTTACTTAATAATATTATTAC</ns2:sequence><ns2:name>KY699063.1_Leishmania_guyanensis_strain_MHOM/BR/78/M5378_clone_M5378_42_minicircle_kinetoplast,_complete_sequence</ns2:name></ns2:Sequence><ns2:Sequence dsseqid="sq1124" id="sq1124"><ns2:sequence>TACTGTTATGATAATAATTTTTTGTTTTACGTTTTTATGCGTAAGGAGTCGAGACATTACTCGTGAAAAATGGGTCAAAATCGTACCACCCGACATGCCTCTGGGTAGGGGCGTTCTGCGAAATCGCGTTTTTGGCATACAGAAACCCCGTTCAAAAATTGGTCGAAAATCACGTTTTTTGGCCTCCCCGTGCACAATTAGGGGTTGGTGTAATATAGTGGGCCGCGCACCCCGACTCGAGCTAGCTCTACATAAAAGTGGCCTCTTAGAGGCTTAAATTATGAATTATAGTTGCTTTTGGGATAACAATTTATTATATGTTTATTTTTAATATTAACTTTGCATACTACTAGTTTGTTATTATTTAGTTCTCGCTTTGCGATTAGAATATTATGTGCACTAATATTATATTAATTTATATCGTTATATATTAATTCTATCTCTATGTATAGCTTCAATGTTACCATAGTTAGTGGTTAGTATAGATAATGTTAAAATTAGTAAAATATAGCAGTTATAACATATATTGTGCACATATTTAGACACTATTATTAGATTTAAACTATAACTTAATAAAATTATATACTGAGTTAGATGATATGGATAAGATAATATATTTTAATATTTTATATGTTTAACAATAACATTCTTATTTAACTTTATTTTCTTTTTCTTCGTTTGCTTTGATTAGTTATTACATTGTTACTATTATTAGCTTTTTATTGTGTGAATTAAATTT</ns2:sequence><ns2:name>KY699064.1_Leishmania_guyanensis_strain_MHOM/BR/78/M5378_clone_M5378_43_minicircle_kinetoplast,_complete_sequence</ns2:name></ns2:Sequence><ns2:Sequence dsseqid="sq1126" id="sq1126"><ns2:sequence>ATTAGAGGCTATTTATAAATTTAAATTATTTGATTATTGTGTTTCGTGTTTTAATAAATTTAGTAAAAATGGGGGTCAAATTTTACTCCCCGACATGCCTCTGGGTAGGGGCGTTCTGCGAAAATCGATTTTTGGCATACAGAAACCCCGTTCAAAAATTGGTCGAAAATCACGTTTTTTGGCCTCCCCGTGCACAATTAGGGGTTGGTGTAATATAGTGGGCCGCGCACCCAGCTCAGGTTAGAGTGCCTCATTATAGGCCTCTTAGAGGCTTGTTTTTATGATTTGAGAATGGAATTGATATATTTATTTTTTATAATTTAAAACTAGTCTTGTGCTCGCTTGCGATATTATATTTATAACTAGCTCTATAATATTATTCTATCTTGTATATTATAATTATATTTTAAATAGTTTTATTGTTAGCGTGTGTTAGTATTGATATGATATTAATAATTTTGATAATAATTGATTGTATACATTAACGTTAAATTGGTGCATAATATAATATAATATCAATTACAATTGCTCATATTTAGCTATAATAAGTAATGTTACTGGTTACTATACTATAGACAGGGTAATACTATAATTTAATAAATAGTTTGACATTATGTTATAAGATTTGTAATACAACTTAATCAATATACTTTATCATTATTCTTTTCTCTATCTTTGTTATTCATAGTTATTATTAGTAAAATTAAATATTACTCTGTATTATGTTCAATTAAGCTTC</ns2:sequence><ns2:name>KY699065.1_Leishmania_guyanensis_strain_MHOM/BR/78/M5378_clone_M5378_44_minicircle_kinetoplast,_complete_sequence</ns2:name></ns2:Sequence><ns2:Sequence dsseqid="sq1128" id="sq1128"><ns2:sequence>CTAATCTTTGACAAATAATATTTTAAATTTTTATAATGCTGATAATTATTTTTTATAAAATTAATAAAATCGGGCAAAAATCGTACCACCCGACATGCCTCTGGGTAGGGGCGTTCTGCAAAAACCGAAAAATGGCATACAGAAACCCCGTTCAAAAATCCCCCGAAAATCACGTTTTTTGGCCTCCCCGTGCACAATTAGGGGTTGGTGTAATATAGTGGGCCGCGCACCCCGACTCGGGTTAGGATGTGTGGAATATGGCCTCTAAGGCCTTATGTTTTTATAATTCTAACTTTGGATGGGAATATTGACTTATAAACTTGAATAAAATAATAAATAGAATTAATATTATGATGTAATACGACAATATTGTTAATGTTATGATATATTTATTAATTAGTTCTCTGATTACACTTTTATAATACTAGTTCCGTTATAGCTCTATATACTAGTGATAAACATTGTGCTGTTAGTGTAGTAATGATAAGTATGATACTATTAGATTACATATAGAATATAAGTTATATTACATATAGTAACCCTATGCTATATTACATCTATTATGATTATACTTACACTATTACTCACTACATACAATTATTATTTGATGTATTTTAAATTTAATTTAGTGTTGTATTAGCTTATAATATTTAATCTAGAATTTACATATTTTTATATTCTAATGTTAGAGATAAAGTTTAGCTCTGATATATTACTATGATATGTGCATTTAATGTTA</ns2:sequence><ns2:name>KY699066.1_Leishmania_guyanensis_strain_MHOM/BR/78/M5378_clone_M5378_45_minicircle_kinetoplast,_complete_sequence</ns2:name></ns2:Sequence><ns2:Sequence dsseqid="sq1130" id="sq1130"><ns2:sequence>ATTAGATTGAGATAAAATTTAAAATTAGTTTATTAATAGAATTGTGATGATATTGAATTTCGTCAAAAATGAGCATAAAATCGTACCACCCGACATGCCTCTGGGTAGGGGCGTTCTGCGAAATTCGAAAAATGGCATACAGAAACCCCGTTCAAAAAATGCCCGAAAATCGCTATTTTTGGCCTCCCCGTGCACAATTAGGGGTTGGTGTAATATAGTCGGCGCGTCACACAGTTTTGGGCTAGCTCCTCGGAAAGTAGGCCTCTTAGAGGCTTGTTTTTATATTTTTAAATCTTTTTTTAATAAATAATTTTTAATTTAGATTTAATATTGATTTGATGTTAATTTGGTTTAATGATTAGATATAATTAGTTCTATATAGTTAATAAATTTGTAATACTATGTTAGACTATATTTTATTATTTAAGTTTTATTATTTAATTTATAATCTTACTTTATTGAACTGTATAGACGCTGTTGATGTAGTATTATATGTGCTCTGAGATACGTAGAATAACTTGTAATATAATATATTCTATAATGTGTCAATACTAATTCATATAACGCTACATTATAGTAATGATGAGTAACAATAATAGTTTTAATTATGGTATTATATATTTTATTATTATATGATAACTTTGATTGCTTATATACAATTAATACTATGTCTAACACTAGAACATTACTATAATAAAATTTGATTATTAAGTTAGTAATATACTGTTAGTAACGATAAAATATAATT</ns2:sequence><ns2:name>KY699067.1_Leishmania_guyanensis_strain_MHOM/BR/78/M5378_clone_M5378_46_minicircle_kinetoplast,_complete_sequence</ns2:name></ns2:Sequence><ns2:Sequence dsseqid="sq1132" id="sq1132"><ns2:sequence>TAGAGGCATAAATAAAGTTTGTCTTACACGTGTTATGCTGCATCATGAGAAATAAAATTTATTCAAAAATGGGAACAAAATCGTACCACCCGACATGCCTCTGGGTAGGGGCGTTCTGCAAAATCGCGTTTTTGGCATACAGAAACCCCGTTCAAAAATCCCCCGAAAATCACGTTTTTTGGCCTCCCCGTGCACAATTAGGGGTTGGTGTAATATAGTGGGCCGCGCACCTCGACTCGGGCTAGCTCTCGTGAAACAAGGCCTCTTAGAGGCTATAATTTTAGTTTTGAGTTTAATTTTATTTTATAACTAGATTTTGTCTATTAAATTATAATAATGTTAGCTTTATGTTAGAAATGAATTGGAATAATATTAGTTTTAAATTTTATTATATTAAATGATTTGAACTGGCTATGTTATTGTATTGTTGTTATTAATTTATACTATCATGTTAATATTATTAGTTCTCTGTCTTGTTACTACATAGTTGCTCCATATTAGCTCGATAATAACATATAACTTGTTTTAATATTAGTTACACGTATAATATCTATGATTATTAATACTTTATTACTATCATTACGCTAGTTTGACTTTTATATTATTATACTAGACATTGAATTGTTCTGATATTGATAGCTATATTACTAGTGCTGTTAATGTTATAGATATTTAATTAATGTTATAATTTTATTTTCTCTTTTCTCTTTTTATAATTTGTGTTTATTTAGTTTTATTATTTTAGCCAT</ns2:sequence><ns2:name>KY699068.1_Leishmania_guyanensis_strain_MHOM/BR/78/M5378_clone_M5378_47_minicircle_kinetoplast,_complete_sequence</ns2:name></ns2:Sequence><ns2:Sequence dsseqid="sq1134" id="sq1134"><ns2:sequence>TATAAATTGAAATTAAAATTGTTTTACTATGAGTATACATCAGTGAAAATTGCTATAACACCTCAAAAATAGGGGATAAATTTTACTCCCCGACATGCCTCTGGGTAGGGGCGTTCTGCGAAATCGCAAAAATGGCATACAGAAACCCCGTTCAAAAAATGCCCGAAAATCGCTATTTTTGGCCTCCCCGTGCACAATTAGGGGTTGGTGTAATATAGTGGGCCGCGCACATTGGCTAGAGTTAGAATTCGTAAAAGTAGGCCTCTTAGAGGCTTGAAATTTAAAAATTGACGCTGATTAGAGGGGTAATGGGATAAATTAATTAAAAGTTGATGTTATGTTATTTTAATATTATTATTTTATTTATAATTCTAATATTTACTAGTTCAGTGCTATTATGTTCTAGTATAGTTAATTGATATAGTTTATATAGTTTATAATGATACTAAATAATAATCTAATCATTGTGATAATTTAATAGTAACGTTAGTAACATTGTATTAGTTACATATTAGTTACAATATATATTACATATCTAGTATTATACCAGTATTACACGTATTAGCATGGTTAGAACAATAATGATATAATGATAACTATACTATGTTCTATTACATGTATTTATTAGATTCAAATTAGATGATATATTTATTTTTGCTTTTACTCTTTTACTTGGATTTGATAAACATTAATTACTAATAAAGATAAAATTTATTTACTAGTTTGATTACAAAATATTATT</ns2:sequence><ns2:name>KY699069.1_Leishmania_guyanensis_strain_MHOM/BR/78/M5378_clone_M5378_48_minicircle_kinetoplast,_complete_sequence</ns2:name></ns2:Sequence><ns2:Sequence dsseqid="sq1136" id="sq1136"><ns2:sequence>ATAAATTTGTTATTAATTTTTGTCATTACGCGGGTAACATTTAGTTTTTATTTTTTAAAATTCAAAAATTCACGATAAAATCGTACCACCCGACATGCCTCTGGGTAGGGGCGTTCTGCAAAATTCGATTTTTGGCATACAGAAACCCCGTTCAAAAAATGCCCGAAATTCACGATTTTTGGCCTCCCCGTGCACAATTAGGGGTTGGTGTAATATAGTGGGCCGCGCACCCCGACTCGGGTTAGCTCTTCGAAATATAGGCCTCTTAGAGGCTTGTTTTAATAGTTTTAAACTGAATTGACATAATATTAGAATTTAAATTTAGAATATATAATTATTATTTGTTATGCTGGTTTTTATTACTACACTAGCTTTAATATAGTTCTGTGTTAGTAATATTAGTGATTATATGTAATAGATTTAGTAATAACTATGATAATAATATAATGTTACTAGTATTAGACACTGTTCCGTTACTATGTATGTATTAGACTCGATATAGCTTCAATATGTAATATATTCCTATTTATATTGTAATTGCTCGATATTTTAACTATAATTTTATAATTGTATTACTAAGAGTAACATTGATGTATAATGATAGCATTGACTATAACTTAATGATGTGTTTGTTATAAATTTAAATAATTTGATTGACATAACTTTATTATCTATCTTGTTACATATTAGTTCTCGCTATTAACTATTTATGTTACTATATGCACTAGACATAGTTCTATTATAAGTTAA</ns2:sequence><ns2:name>KY699070.1_Leishmania_guyanensis_strain_MHOM/BR/78/M5378_clone_M5378_49_minicircle_kinetoplast,_complete_sequence</ns2:name></ns2:Sequence><ns2:Sequence dsseqid="sq1138" id="sq1138"><ns2:sequence>ACTATAATGTTATATTAACGTTGTATGCGCATATATTAATTTTAAAAATATTTATAATTCCCCGAAAAATTGGGTTGAAATCGTACCACCCGACATGCCTCTGGGTAGGGGCGTTCTGCAAAATCGCGAAAATGGCATACAGAAACCCCGTTCAAAAATACCCCAAAAATCGCGTTTTTCGGCCTCCCCGTGCACAATTAGGGGTTGGTGTAATATAGTGGGCCGCGCACATCGCCTCGAGCTAGAACTCTATAAAAGTGGCCTCTTAGAGGCTTATAAATTCGAAATTAAATATTTTTCTTTTAAATGTTATTTTGGTTTTGATTTTGATATAAATTTAGATTAGAACTAGATTAGATTATTATTATAGCTTTACTCGTTACATACAATGCTAGATAATATAATTTTATCTATTGACTAGTTTGATTACTAGTTCTAAATTTAATAATACTATGATAGTTAAATAAAGATACTGTGGTACTGGTATGTTATCATCAATATTAGAAAATAGCCTTTTGAACTGCTTTCTGCATGAATATTTCGATAATTTAATGATTTTAAGCTAATAATAGGATAAATGATTATAACTATACCATACTTATATTATTATGCTCTCACTATACTTATCTATTACTCTTATTACATATTTATATAATTCTATATACGCTAACTTAACTATTAATGCTCGTTGTGTTATGATATTGTATAGAGTAGTGCTAACATTGTCGTACTAATTAATAAAATAAATTT</ns2:sequence><ns2:name>KY699071.1_Leishmania_guyanensis_strain_MHOM/BR/78/M5378_clone_M5378_50_minicircle_kinetoplast,_complete_sequence</ns2:name></ns2:Sequence><ns2:Sequence dsseqid="sq1140" id="sq1140"><ns2:sequence>TACTATTATTTTATACTAGTATACGGTTTGAATAATATTTTGTTTGCATTGTTATGAGATTGAGAAAAATGAGGATAAAATCGTACCACCCGACATGCCTCTGGGTAGGGGCGTTCTGCGAAAATCGAAAAATGGCATACAGAAACCCCGTTCAAAAATCCCCCAAAATTCGCGTTTTTTGGCCTCCCCGTGCACAATTAGGGGTTGGTGTAATATAGTGGGCCGCGCACCCCAGCTCAGGTTAGAATGTTGCGAAAGTGGCCTCTAAGGCCTTATAATTTTAAATTCTAGCCTTGTTATGGTTATTTTAGATTTAATATTATTTAATAATTTATTTTTATAATATATTTCTACTCGTTGCTATTATTGACAATGATTAGCTCTAGATATGATTATTTAAATAGTTAATATAATTTGTGTTGCAATGTTACTAATACTATTTTATAATTTAACTATAGCTGTTTCATTACTGTGTTATTATGTGTCATTAGCAACAATACTAGATAATACTAATTAGTACTAATATATATTCTATATTGGGCTATTATATGACACTAATAGATTACTATGATTGATTAACGTTATCGATAACATAATAATAAAACTATACATTAACTATATGATATAATGATGTGGCTGAAGTATTACTATGTTAGAACATTATAAGTTTGTTAATAAATAATTTAGCTTTTAATCTATCTCTTTATAATTATGCGCTAGTTATATTCTAATTTTATTTTAACATTAGT</ns2:sequence><ns2:name>KY699072.1_Leishmania_guyanensis_strain_MHOM/BR/78/M5378_clone_M5378_51_minicircle_kinetoplast,_complete_sequence</ns2:name></ns2:Sequence><ns2:Sequence dsseqid="sq1142" id="sq1142"><ns2:sequence>GTAAATAATTTTTATAATTTAGTTATGATGTTTTAAATTGAAATTAAATTTTAATAAAATCTAGAAAAATGGGGTCCGAATTTTACTCCCCGACATGCCTCTGGGTAGGGGCGTTCTGCAAAATCGCATTTTTGGCATACAGAAACCCCGTTCAAAAATCCCCCGAAAATCACGTTTTTTGGCCTCCCCGTGCACAATTAGGGGTTGGTGTAATATAGTGGGCCGCGCACATTCTCTCGGGCTAGAACGTGGTGGAACAGGCCTCTTAGAGGCTTAGTTTTTAAAATTTAAATGTTTCTCGAATAATAACTTGATATTGACTTTTATTTTACTTTTATTACTACTATGTTGCTAGTTTATATATACTTATCTAATACTAGTTTCATTACTGCTCTGTATTAGAACACGTTAGATTAATTATTATAACTTTAATATAATTATTTTATTATAATATTTGCGCTAACTATATACTCATTATTACTGTGTTATGATAGTATACATTGAGCAATTAGATATTAATATAAGTTAGCATATATTTAGTATTATTTAGTATACTTAGCTATAACTATAACTTTACTAATGATAGTGATACTAGTAAATGGTATGGTAATATGAGTAGTGTTAATTAATGTTTAAATTATTTATAATATTACATTTAACTTTCTATTCTAAACTTTTATTTATGCTATCTCATGTGATTAGCTCGATTGAATTTAAATTTATAAGTTTATGTTTAG</ns2:sequence><ns2:name>KY699073.1_Leishmania_guyanensis_strain_MHOM/BR/78/M5378_clone_M5378_52_minicircle_kinetoplast,_complete_sequence</ns2:name></ns2:Sequence><ns2:Sequence dsseqid="sq1144" id="sq1144"><ns2:sequence>ATATGAACTAGATTTAGTTTCTAATTTTATAAATAATTAATTTATTAGATTTTATAATTTCATCAAAAATAGCCTTAAAATTTTACTCCCCGACATGCCTCTGGGTAGGGGCGTTCTGCAAAATCGCATTTTTGGCATACAGAAACCCCGTTCAAAAATTCACGAAAAATGCCGTTTTTTGGCCTCCCCGTGCACAATTAGGGGTTGGTGTAATATAGTGGGCCGCGCACTCCCCGCTGGGTTAGGATGTGTGAAATATGGCCTCTAAGGCCTTATGTTTTATGAATTCTAGACTAAATTGACTATTATGTGATAAAACAATTATTATTTTATATTATTGCTAAATGTTACTGATTAATTACACGCTAGTTTAGATTATATAATAATTTTATTTAAATATATTAATTATGTCTGCTCTGTTATCTTATGCTATACTTTCATTGATATTATCTATTATTTTAATAATTATATACTCTAATATCGCTGTGTTATGGTTATCTCAAAAATAGCTAAAATATTCCCTTTTCTAGTTATATTATTACATATTTTATATCAATTTATAGCTTTTTAATAATAACACTTAGATAATATTATTGTTGATATTATAACTAATGGATACATATAAATTTATAAATACTATTACTATTACGATACTCTTATTAGACTGTCATATATACTTATATTATCTTCTATCTCTTGTGAACTTTTATTGCTTGTAATTATCTAGTAATATTAAATTGTTATTATATGTGTTACGT</ns2:sequence><ns2:name>KY699074.1_Leishmania_guyanensis_strain_MHOM/BR/78/M5378_clone_M5378_53_minicircle_kinetoplast,_complete_sequence</ns2:name></ns2:Sequence><ns2:Sequence dsseqid="sq1146" id="sq1146"><ns2:sequence>ATAATTTGAAAATAAAATTTATTAATAACTGTGTTGTTATGCTGCAATGAATTTATAAAATTATAAAAATTGGATTAAAATCGTACCACCCGACATGCCTCTGGGTAGGGGCGTTCTGCGAAAATCGATTTTTGGCATACAGAAACCCCGTTCAAAAATTCCCGAAAAATGCCCATTTTTGGCCTCCCCGTGCACAATTAGGGGTTGGTGTAATATAGTGGGCCGCGCACCCCGGGCTGGGTTAGGAATGCATAAAGTAGGCCTCTTAGAGGCTTGATTTTATATTTTTAAATTTTCTCACTACTATTTGATATCTAATTTGATTATAAGTTAATTTTTATTTTAAATTTATTAGTTTTAGATTAGCACACTATATTGTTTCTAATTAGATTCAATTTTGATAATTAAATTAGTTTTTATTATTTTATTATTACTAGTTTTATTGATATAGCTGAACTAACGATGTTATACTAGTGTGTTACTAGTGTTAGCCTCCATAGGGTTATAATATTAATTACAACTTATTCTATACTGATATTATCTCTAATTATAACACTATTATAGCTCTGACATTAGCTCTATAGACGTAATAGTTTGTTAATAGTTTTATATGTTTTTGTATTTTATCATTTTAATAATTATTTGATTTGATTTGATTTCAATTTTATTTATAATATTTATTTTAATATTTTAATAATTACAGTGTTACGCTACAATTAGACTTTACTTTTACTAAATA</ns2:sequence><ns2:name>KY699075.1_Leishmania_guyanensis_strain_MHOM/BR/78/M5378_clone_M5378_54_minicircle_kinetoplast,_complete_sequence</ns2:name></ns2:Sequence><ns2:Sequence dsseqid="sq1148" id="sq1148"><ns2:sequence>TAGACTGTTATTATAATTTAGAAATAATTTTAAATAAATGTTTATCTTAGTTTTATAATTTCGTAAAAATGGGATCAAAATCGTACCACCCGACATGCCTCTGGGTAGGGGCGTTCTGCGAAATTCGATTTTTGGCATACAGAAACCCCGTTCAAAAAATGCCCGAAATTCACGATTTTTGGCCTCCCCGTGCACAATTAGGGGTTGGTGTAATATAGTGGGCCGCGCACTCTGGATTGAGCTAGGATAGACGGAACTAGGCCTCTTAGAGGCTTGATTTTTAAAATCTGAATTATTAGACTTGTTTTTGACATTTAAAACTTAAAATATATAATTTATTAATAATGTTGCTCGCTATTAGATCTAATTTATTATAATTTAATTAATTTTATTTGTATACAATTTTATTACTATCTATATGCTATGATATTACTAATATAGTTCAATGGTCTGTTCTAATGGTTACATGTAATAGTAGCCGTATTAGCTTCGATATAGTGCATATTATAACATATTATAATATATATTAGTAATACTCTTATATGATACTATAGCATTACTCTTACTCTCTATTAGCATTCAATACGATAATAACATTATTTAATAATTATTGTATTACAGTGTTATAAGTTTATTACTCATATTAAATAATATAATTTTGTTATTCATTTTATTACATGTTAGTTTTATTATTGACTATGATGAACTAGTATTAGCTGATAATAGATTGTTACATTGAGC</ns2:sequence><ns2:name>KY699076.1_Leishmania_guyanensis_strain_MHOM/BR/78/M5378_clone_M5378_55_minicircle_kinetoplast,_complete_sequence</ns2:name></ns2:Sequence><ns2:Sequence dsseqid="sq1150" id="sq1150"><ns2:sequence>GTCTTAGTTCTAATTATTTTAACTATATTCGAATTTAAATTTTATAAATGTGGATAATATCACTAAAAATTCTAATAAAATCGTACCACCCGACATGCCTCTGGGTAGGGGCGTTCTGCGAAAATCGATTTTTGGCATACAGAAACCCCGTTCAAAAATCCCCCGAAAATCACGTTTTTTGGCCTCCCCGTGCACAATTAGGGGTTGGTGTAATATAGTGGGCCGCGCACTCCCCGCTGGGTTAGGATGTCGAGAAACTGGCCTCTAAGGCCTTACATTTTAATCTTTCTAACTTTTTGTTGCTATTATGTTATTTTATTTATTACTACACTTTATTACTATGTTATATGTTCTCTATTGACTAGTTTATTGCTAACATATACTACTAATATCAGTACTATTTCAGTACTATTATCTGTTCCGTTGTTATACTATTATATCTACTATATCTATCTATTATAACTCTATTCATTGTATATTATAGTCTATTAGCTCGATATTACTAAATATTCCCTTTTATAACTGCTTTTGACTAGTATTTTATTATAATTTTACTAAATAATAGGCTAATGATAAGATAACATTATTATACTAGTATAAGCATTATAAATAGAGCTATAATTAGATAAATATAATAGTACTGTTACGAATATAGTTGATAGATATATGATATAAATAATATTTCTTATTCTCTATGTTTACTTGCTATCTAGTTACATTCATTTTAATTTAACATTAGTTT</ns2:sequence><ns2:name>KY699077.1_Leishmania_guyanensis_strain_MHOM/BR/78/M5378_clone_M5378_56_minicircle_kinetoplast,_complete_sequence</ns2:name></ns2:Sequence><ns2:Sequence dsseqid="sq1152" id="sq1152"><ns2:sequence>TATAAATAAAAATAATTTTATATATTGACTGTTAATGTTATGTGATAAATATTTAAATGATAGCAAAATTAGGGTCAAAATCGTACCACCCGACATGCCTCTGGGTAGGGGCGTTCTGCAAAATTCGAAAAATGGCATACAGAAACCCCGTTCAAAAATAGGCCGAAAATCACGTTTTTTGCCCTCCCCGTGCACAATTAGGGGTTGGTGTAATATAGTGGGCCGCGCACATCCTCTCGAGCTAGATGCTCATAAAAGTGGCCTCTTAGAGGCTTGATTATTGAGTTTTAAATTTTTATTCGATAATAATATAATTTTATATTTAAACTAGTCTATTAACTTGTCTATTATTGTTATTTAATTGATGATAACTAAATTTAATAATAGATTAGCATGTTAATTTTGTGTTAATGATATTTAATATTAATAATTTAATGATTTAAGTTTATCGATGATTATCTATAATATTAGCTCTGGTTATCATGCATTATTATGGTATTAGGATTATATCAATTTAATATGACTTCTAATTGCTTTTATATCAATATTTTAATAGTTTTATCATTATAGAATTAATATAATTAGTAACTCATTATGATACTATGATTATCGCTATTATATTATTATACTTTGACTATACATGTTTCTATATAGTTAATATATTTATTTCTTTTACTTGTGATTATTATACAATGCATGTTACACTATAATAGATAAAATTTGATATTACACTTGTATACTGATTAGTAGATTAATAATT</ns2:sequence><ns2:name>KY699078.1_Leishmania_guyanensis_strain_MHOM/BR/78/M5378_clone_M5378_57_minicircle_kinetoplast,_complete_sequence</ns2:name></ns2:Sequence><ns2:Sequence dsseqid="sq1154" id="sq1154"><ns2:sequence>ATATGAACTAGATTTAGTTTCTAATTTTATAAATAATTAATTTATTAGATTTTATAATTTCATCAAAAATAGCCTTAAAATTTTACTCCCCGACATGCCTCTGGGTAGGGGCGTTCTGCAAAATCGCATTTTTGGCATACAGAAACCCCGTTCAAAAATTCACGAAAAATGCCGTTTTTTGGCCTCCCCGTGCACAATTAGGGGTTGGTGTAATATAGTGGGCCGCGCACTCCCCGCTGGGTTAGGATGTGTGAAATATGGCCTCTAAGGCCTTATGTTTTATGAATTCTAGACTAAATTGACTATTATGTGATAAAACAATTATTATTTTATATTATTGCTAAATGTTACTGATTAATTACACGCTAGTTTAGATTATATAATAATTTTATTTAAATATATTAATTATGTCTGCTCTGTTATCTTATGCTACACTTTCATTGATATTATCTATTATTTTAATAATTATATACTCTAATATCGCTGTGTTATGGTTATCTCAAAAATAGCTAAAATATTCCCTTTTCTAGTTATATTATTACATATTTTATATCAATTTATAGCTTTTTAATAATAACACTTAGATAATATTATTATTGATATTATAACTAATGGATACATATAAATTTATAAATACTATTACTATTACGATACTCTTATTAGACTGTCATATATACTTATATTATCTTCTATCTCTTGTGAACTTTTATTGCTTGTAATTATCTAGTAATATTAAAATGTTATTATATGTGTTACGT</ns2:sequence><ns2:name>KY699079.1_Leishmania_guyanensis_strain_MHOM/BR/78/M5378_clone_M5378_58_minicircle_kinetoplast,_complete_sequence</ns2:name></ns2:Sequence><ns2:Sequence dsseqid="sq1156" id="sq1156"><ns2:sequence>ATGTTAAATTTATTTTCGTTTGTAATATTAAGTTTTAATTATTTTCATTTTATTAATTTTCATCAAAAATGAGGTCCGAATCGTACCACCCGACATGCCTCTGGGTAGGGGCGTTCTGCAAAATCGCATTTTTGGCATACAGAAACCCCGTTCAAAAATCCCCCGAAAATCACGTTTTTTGGCCTCCCCGTGCACAATTAGGGGTTGGTGTAATATAGTGGGCCGCGCACTCTGGCTGGGGATAGGATTACATAAAAGTGGCCTCTAAGGCCTTATAAAATTAAAATTTAACTGAATAGAGGGGTGTGTTATTGTATTTTAGATTTAAACTTATTTTTAACTTTAAATTTAATATTACTATCGCTAGTCTACATTATTTGCTCTATTACTTGATATAATAATATTAGTTTCGCGTTGTTATGTATGTTTAGTGATAATTTATAAAATTTATTGATAACTATAATAGCTCTATACTAGTGTTGTTATATGCTCTAGATACGATAAAATAACTAACTTGTAACTAATATTAATATATGTTATATGCTAGTTTAACTATTATCATTATTAGAGCTAACCTTATACTATAATAGAACTATCCTATTGATACTGATTGTATTAAATGTTATTATACATAATAATTATATTTTATTCAATACATACATTATATCTAACTCTGTGCACTGCTTGTTCTAATGTTGTTACTAATGAGATGATATTATTTGTAACGTTAGCATTAATAATTTATTTTG</ns2:sequence><ns2:name>KY699080.1_Leishmania_guyanensis_strain_MHOM/BR/78/M5378_clone_M5378_59_minicircle_kinetoplast,_complete_sequence</ns2:name></ns2:Sequence><ns2:Sequence dsseqid="sq1158" id="sq1158"><ns2:sequence>TAGCTATTGCTGCATCACTAGTGTTACGTGGATATAATAATATTTATAATTTGATAAAAGTTTAGAAAATAGCCATAAAATCGTACCACCCGACATGCCTCTGGGTAGGGGCGTTCTGCGAAATCGCAAAAATGGCATACAGAAACCCCGTTCAAAAATACCCCGAAAATCGCGTTTTTCGGCCTCCCCGTGCACAATTAGGGGTTGGTGTAATATAGTGGGGCGCGCACCCCGACTCGGGTTAGCATTGAGAAAAACAAGCCTCTAGACCCGTATGAAAATGGATTCTAAATTTAGATTGGCTATTATTTATTTTTAATTATAATTTAAGCTTAGATTGGAATTATTATTTACGTTTTGAGATAAATAATTTTATTTAATATGATAATATATTAATTTTAATATTAATAATTTATTACTTTATATCACTGTTATATTATATTATATTTACTGTCTATCTCTATTCATCGCTCGTATTATCATAGTAACATTGGGGTAATAACTATCCCGTAACTAATATGTAATATATGTTATGTTATGTTTAGTAATAGGATAAAGTTAATAATACGACGATATTACTATTATAGATATTATAGTTTGAATATGGTTTGGGTTAATATTATTTTATAGATGGTTATTAATATTATTTATTAACTTTACTTTTATTACACTCTTATGCTACTAGTTTTAGATATTTAATGTTACTGTTAGCTAAATATTTTTATTGATTTTAATATAATAATTAATTA</ns2:sequence><ns2:name>KY699081.1_Leishmania_guyanensis_strain_MHOM/BR/78/M5378_clone_M5378_60_minicircle_kinetoplast,_complete_sequence</ns2:name></ns2:Sequence><ns2:Sequence dsseqid="sq1160" id="sq1160"><ns2:sequence>AGTCAATATTATATTTTAAATTATAATTTTATAAATATTTTTAAATCAAGTTTTATTATGTCTTGAAAATAGCGTCAAAATCGTACCACCCGACATGCCTCTGGGTAGGGGCGTTCTGCAAAATCGCAAAAATGGCATACAGAAACCCCGTTCAAAAATACCCCAAAAATCGCGTTTTTCGGCCTCCCCGTGCACAATTAGGGGTTGGTGTAATATAGTGGGCCGCGCACTCCAGCTCGAGCTAGGATCTATAATTATAGGCCTCTTAGAGGCTTGTTTTTATAAAATTAAACTTAGAATGGAGGATTAATATTTAGATGGGATAATTGAACTTATATTTTTTATTTTTAATATTATTTGCTCAATATTACGGTGTTATGGCTATCAATAATATAGTTTTTATTTAATATTTAATTAGTAATAGTTTTAGTATAATGATTGTTACGTATATAGTAGTAATGGTGATAGTATCGATGTAGTAATGTTATAATGCTAGATAATACTCGTAACTAGAATATATATTATATTATATTACTATGTAGACACTATATCTATACTATATTATAACTATGCACACTATACCATACTATATCAGTACTGTGATAGTAATAATTTTATTTAATGTAATAGTTCAATTTAATAATATAATATTCAATCTAGAACTTATATACTTTTATATTTTAACTGATATAGTTACTAATCTATTACTAATGTGTTGCTAACGTTGTATGCTGTTAGACT</ns2:sequence><ns2:name>KY699082.1_Leishmania_guyanensis_strain_MHOM/BR/78/M5378_clone_M5378_61_minicircle_kinetoplast,_complete_sequence</ns2:name></ns2:Sequence><ns2:Sequence dsseqid="sq1162" id="sq1162"><ns2:sequence>TAATAATATAAAAATAATTTTATTAATTCGCTGTATTACGATGTTATACGTTTCAAATTTATCAAAAAATAGGGTCCAAATTTTACTCCCCGACATGCCTCTGGGTAGGGGCGTTCTGCAAAATCGCAAAAATGGCATACAGAAACCCCGTTCAAAAATCCCCCGAAAATCACGTTTTTTGGCCTCCCCGTGCACAATTAGGGGTTGGTGTAATATAGTGGGCCGCGCACTCCGGCTAGAGTTAGAGTGGCATGAAATAGGCCTCTAAGAGGCTTAAAATTTAGAATTATGGTTGTTTTCGCTGATTAAATATTTAATGTTAAATTTATGTTTACTATTAGTTTTATTTTAGTTAATAATTTGTTATTTATATTTTATTATCTAATTGGGACTATATTTTATTTATTATTTGTTTACTAAATTTATATATGAATAGTTTATAATTATGTTACTATATTTATTCTAATACTGCACTGTTATTATTACTCTTACATACTCCATACTAGCTCCAATATAAGTTATATTTGATATTAACTAGTAATATGGGTAACATGATATTATAGTATTATTAGCGACAACGTTGCACTATATTTATATAAAATTTATGATATTGATAGATGATAACTTTATTAATAGTTTATAATTTAAATAATTAATTGATATATACTTATACGCACATAAACTTGTTCTACTTGGTTGCTGTTATTATACTATACAGTTTTGATAATTAGTAGACAATAGTTTTAA</ns2:sequence><ns2:name>KY699083.1_Leishmania_guyanensis_strain_MHOM/BR/78/M5378_clone_M5378_62_minicircle_kinetoplast,_complete_sequence</ns2:name></ns2:Sequence><ns2:Sequence dsseqid="sq1164" id="sq1164"><ns2:sequence>TATAGTTTCATTAAAATTATTTTATTTGATAGTTTTATTTTTATTAATTTAGTGTTATGTCTGCTAAAATTTGAATAAAATCGTACCACCCGACATGCCTCTGGGTAGGGGCGTTCTGCGAAATTCGAAAAATGGCATACAGAAACCCCGTTCAAAAATACCCCAAAATTCGCGTTTTTTGGCCTCCCCGTGCACAATTAGGGGTTGGTGTAATATAGTGGGGCGCGCACCTCGTCTCGGGCTAGAGACTCATAAAAGTGGCCTCTTAGAGGCTTATAATTTTGAATTTAAATATTTTTTAAATATTACTTTTAATTTGCTTATTAATTAGCTCTTAATTGAGTATAACATTGTTATTATATAATATGTGCACTGAGTAGAACTGTATAGTAATAATATTAGTAATATAGCTGTACCATATAGTAATAATATAGATAACAACGCTAGTATTGACATGATACTATCTGTATTAGACCATTACACGTGTATTAGCATGGATAGTGAAATAATAGCAATTACAGAATAAGTTGTGGGGTATTTTATCATAATTTAGATAATATTGATATAAACATTGAGTAACACTAAGACTATATAATATTGATGTTTAAATGTTATTGGTTGTATTTTGAATAAAATATTTTTGACAATTCTTTTTATAACCGTAAGCTTGCGTTGTTATTTGTTATGGGTTACTTGATTAGATATAAGTATATTACTATGTTTATTGCTAAATTAATTAT</ns2:sequence><ns2:name>KY699084.1_Leishmania_guyanensis_strain_MHOM/BR/78/M5378_clone_M5378_63_minicircle_kinetoplast,_complete_sequence</ns2:name></ns2:Sequence><ns2:Sequence dsseqid="sq1166" id="sq1166"><ns2:sequence>AAATAAATTTAATGTTTAAATGTTATGGTGCAGCAACAATAAATAATTAATTTTATAAAATGTTAAAAATAGCGATAAAATCGTACCACCCGACATGCCTCTGGGTAGGGGCGTTCTGCAAAATTCGATTTTTGGCATACAGAAACCCCGTTCAAAAATCCCCCGAAAATCACGTTTTTTGACCTCCCCGTGCACAATTAGGGGTTGGTGTAATATAGTGGGCCGCGCACCTCGACTTGAGCTAGCTCATCAAAAAGATGGCCTCTTAGAGGCTTGGTTTTAATGTTTCTAGAATTCAAACTAATATTTGACTTTTAAATTAAATAATTTTCTATTATACTAGTTTATGTTTGTAATGGAATAGTAATGTTAGAATATTTAATTAATTGTTAAACTATTACTTATTATTATACTTGGTTATAACTATTTATTAAATTATTATAATGTTACACTCTCTGTACTATTGTCTCTAACGGTTAGTAATATAGTAGTAATAGGGCTGGTTCCCTTTAATATAAACTTATATTGTAATATGTTAGTAACACTGTAGTAATACTATAGAGTACACGTTATTACACTGTATATAGTTATAATAGTTTGAATTGGAATATAATTGTATCTTATCATGTATAATACTTTATAAATCTTTATTACTAATCTTTGCTGTTTATTATACTCATTACGCGCTATGATTACACTATATTATTGTTCTATTGATTACTAGTTTAGCTATTAGTAA</ns2:sequence><ns2:name>KY699085.1_Leishmania_guyanensis_strain_MHOM/BR/78/M5378_clone_M5378_64_minicircle_kinetoplast,_complete_sequence</ns2:name></ns2:Sequence><ns2:Sequence dsseqid="sq1168" id="sq1168"><ns2:sequence>ATGCTAGAGTTAGAGACATAGTTAGATTTAAATTTTAAAGTATTGTTATTGTCTATAAAATCATAAAAATTGAGATAAAATCGTACCACCCGACATGCCTCTGGGTAGGGGCGTTCTGCGAAAATCGATTTTTGGCATACAGAAACCCCGTTCAAAAATACCCCAAAATTCGCGTTTTTTGGCCTCCCCGTGCACAATTAGGGGTTGGTGTAATATAGTGGGCCGCGCACCCCGACTCGGGCTAGGATGTTGAGAAACTGGCCTCTAAGGCCTTATAAAATTGGAAATTAAAATGTTTTCAGAATAAATTGTTTTTAAATTATAAATTTGCTTTAGATTAGTTCTGATGTTAGATGATTATTGCTATACTTATATGTAATATTTATTTTTATTATATTTATTAATTTTATAATTATATTATTATGTTTATGCTGATAGTGTTCTGTTATATTACTTATATAGTTATACTATGTAGTACATGGTTAGTATGTAATGAGTAACACTAGATTAGATATATAACATATTCTATATATAACTTGTTACTATCTAGTAATAATACGTGACACTATAGTTTGATAATAGCTATACATTTTATACTTTTAATATACTATTTAACATTTAATTATATATTATCTTACTTTAATAAATTTATTTGACTGGTGATTATCATATAGTAATGTTCCGTTCAATTTAGTTATACACGATAAATATATTTTATTTAATAACAATAATATCATTACTAGACTATT</ns2:sequence><ns2:name>KY699086.1_Leishmania_guyanensis_strain_MHOM/BR/78/M5378_clone_M5378_65_minicircle_kinetoplast,_complete_sequence</ns2:name></ns2:Sequence><ns2:Sequence dsseqid="sq1170" id="sq1170"><ns2:sequence>TGTTATGAGTAAATAATATTTTAAATAAATTTATTTTAATTGCATTACTAGTTCATAAAATCATAAAAATGGGGTCCGAATTTTACTCCCCGACATGCCTCTGGGTAGGGGCGTTCTGCAAAATCGCAAAAATGGCATACAGAAACCCCGTTCAAAAATCCTCGAAAAATCGCTATTTTTGGCCTCCCCGTGCACAATTAGGGGTTGGTGTAATATAGTGGGCCGCGCACTCTGGATTGAGCTAGGATGTATAAAAATAGGCCTCTTAGAGGCTTGATTATTGTGGATTAAGATTGAACTGAATTAATATTTATTTTGAACTAATATTTGCTATCTCACTGTTCTAATATCTTTACTAGTGGCATATATTTAATTAAAACTGTAATATAATAATTTAATTGTATAGTGTTATGTGTTAATTAGTAATATTAATTTTTATACTATCTATATTATAATGTATAGTTCCGTTCAGTGTGTTACATAGTTAGCCTCGTATTAGGATAATATAGAATAACTTATTCTGTAATTGCTCTATATTGGAACTATTTTAGTAATACTTAGTAACACTGGGTAATACACGATAATATACATAGTTTAATCTTATTATATGATGTTATCTTACATTTTAATAATATGTTCTCTGTTGTTAGATATATTAATTTAAATAATGTTACTAATACACTATCTTTATTAATTCTATGTTCTCTGCATTTTAACTTTATTAATGCTGTAATAGCTTG</ns2:sequence><ns2:name>KY699087.1_Leishmania_guyanensis_strain_MHOM/BR/78/M5378_clone_M5378_66_minicircle_kinetoplast,_complete_sequence</ns2:name></ns2:Sequence><ns2:Sequence dsseqid="sq1172" id="sq1172"><ns2:sequence>ATTAACATTACAGCTAAGATTAGATTTTAAATTTATTTAATAATGAGTCGACTCCTTACCCGTGTGAAATTAGCTCAAAATCGTACCACCCGACATGCCTCTGGGTAGGGGCGTTCTGCAAAATCGCAAAAATGGCATACAGAAACCCCGTTCAAAAATACCCCGAAAATCACGTTTTTTGGCCTCCCCGTGCACAATTAGGGGTTGGTGTAATATAGTGGGCCGCGCATCCCAGCTCAGGTTAGAACTCTATAAAAGTGGCCTCTTAGAGGCTTATAATTCACAAAATTAAAGTTTTAGAATACTTATTTGAAATTAATTAATTAAACTGCTTTATATAGATGATTTATTAGTTGATTAGATTGTTATATTAGATTGAAATTATATTTATTTAATTGATGTTTATTGTTACGTTATTAATTGCATACTACTCTAGTTTAATATAGTTATAGATCGGTACTGGTATAGTGCTATTGGTATTATAGTATTATGCTGGGTAACCCTATTAGTTATATTACAATTGCTTTTATATTAGTAACTAGGTAATACTACTATTATTACACTCAATCTATTACTAACAATGTTGCTAATCTATTACGTTATTTGATATCTATTATTTACTTATTATATTTAATTCATAACTACATTTAACTTTATTATTGCTATGTCTTTGTTACGTAATTGTCACGTATAATAATTTTATTTTTATAAATTACATTGAATAATATTTTATTAGATAG</ns2:sequence><ns2:name>KY699088.1_Leishmania_guyanensis_strain_MHOM/BR/78/M5378_clone_M5378_67_minicircle_kinetoplast,_complete_sequence</ns2:name></ns2:Sequence><ns2:Sequence dsseqid="sq1174" id="sq1174"><ns2:sequence>AAATTTTATTACTGAAATAACATAATACTACGCTGTTATGATTGATTATATTTATCAAATTTAGAAAAATGACCATAAAATCGTACCACCCGACATGCCTCTGGGTAGGGGCGTTCTGCAAAATCGCAAAAATGGCATACAGAAACCCCGTTCAAAAATCCCCCGAAAATCACGTTTTTTGGCCTCCCCGTGCACAATTAGGGGTTGGTGTAATATAGTGGGCCGCGCACCTCGACTCGGGTTAGCTCTCGTGAAACTAGGCCTCTGAGCAGCCATATTTTTATTTTGAAACTAAACTGCACTATTAAATGTTATTATGTGTTATATTTGATTTTAACATTGACTTATATTTAATTTTATCTTATAATGTTACTGTCTCATAAGCTATACATGACAGTCTATATAATATTACTGCTGTTAGTTCATATGCTAGCTTTACATTATAGTTTTGTTATTATATAACGCTGTATTATACTCAATACTACTGTGTTAGCCTCATTACCCGAAAATGCTATTTATAACTAGTTGTAACTTGTATTTTTTAATAATATTTAATAAAAATTATATATTTATGGGCATAGAGTTGATAGTTATAAAATTTAATAATATGATACGTTACTAACTATGTCTATATAATAATAGTATGTTCTACTTTATTTTATATTTTAGTTACCATGCATTTGAGCTAATGATTAGTAATTAATTATGTTTTACTATTTGATGTGCACAATTAGCTATCATATTTAAATA</ns2:sequence><ns2:name>KY699089.1_Leishmania_guyanensis_strain_MHOM/BR/78/M5378_clone_M5378_68_minicircle_kinetoplast,_complete_sequence</ns2:name></ns2:Sequence><ns2:Sequence dsseqid="sq1176" id="sq1176"><ns2:sequence>TAACTCTGTTCAATAAAGTTGTATTATGCTGTGTTGTGTTTTCTATTTGGTCAATAAAATAATTAAAATTGGGCATAAAATCGTACCACCCGACATGCCTCTGGGTAGGGGCGTTCTGCGAAATTCGATTTTTGGCATACAGAAACCCCGTTCAAAAAATGCCCGAAATTCACGATTTTTGGGCTCCCCGTGCACAATTAGGGGTTGGTGTAATATAGTGGGCCGCGCTCCCCGACTTGGGCTAGCTCTCGTAAAACTAGGCCTCTTAGAGGCTTGAATTTTAATTTCTGGATTATTATGCGCATATTATCTTAATTTGAAACTATATTTTATTTTTATTTGATATAACACTTCACTGGTTTAATAGATTTTATTATTTATGTTTTATATTATTAGATTTATGCACGTAATGATTTAGTTTATGATTTTATGATTATATTGTTTCTAATACGTTACTATTATTGACTATACTATCACATACTACTCTATTATCATTATCTCAGTAATACATAATATAACTTGTTTGTAATATATGTTGGTAATAGTATAATATAGTTAATTTAATAATATTTGATTTTATAAAATTATATAATAATAGACTAGCATTGATACGATACTAGACTTATGATTGAATAATGATATATAAATTATAAATGTTAATTACTATTAAGTCTATCTTTAAATTATTATTTTACTCTTTTCTTTCTATTTACTTATTACTATTGTTTCGTTACATAAACTTATAAT</ns2:sequence><ns2:name>KY699090.1_Leishmania_guyanensis_strain_MHOM/BR/78/M5378_clone_M5378_69_minicircle_kinetoplast,_complete_sequence</ns2:name></ns2:Sequence><ns2:Sequence dsseqid="sq1178" id="sq1178"><ns2:sequence>TTAATAATATTATGTTTAGAGATAAGAATTTTATATTTTGTCTATAATAGTTTCAAAATTATCTAAAATTGGGGGTAGAATTTTACTCCCCGACATGCCTCTGGGTAGGGGCGTTCTGCAAAATCGCGTTTTTGGCATACAGAAACCCCGTTCAAAAATCCCCCGAAAATCACGTTTTTTGGCCTCCCCGTGCACAATTAGGGGTTGGTGTAATATAGTGGGCCGCGCACTCCGGCTAGAGTTAGGATTGATAAAAAGTGGCCTCTTAGAGGCTTGTTTATCGTGTTTTAAATATTTTTCTAATTAAACTAGTTTTTAGCTTATAATTTTAACTAATGCTTTGTTATGCTCACTTATTAATAATATTTTATTTAGTAATAATTAAATTTATTTGAATATAGCTTTGATGTTGTTCTTATTAGCTTCATTGATATAATTATTATAAAATTTAAATATTGTTTATAAAACTAGCGCTGTTACGTGAATAGTATGATATTATCTAAAATATATTAATTACAACTAATATAAAAGGGTAATATGTCATTAGATAAGATAATACTATACATACTAGCTAACATTACAATACTATATTACAACTATAGACTAGCTTTGATGTATACATTATAATTTAACTGTGTCATACTATTAATTCATTTAATTATATATTTCACTTTATTATACTCTATGCTTTCGAATAAGTTTTGATAAATTGATTTTATAATTATGATGTGTTATCGTT</ns2:sequence><ns2:name>KY699091.1_Leishmania_guyanensis_strain_MHOM/BR/78/M5378_clone_M5378_70_minicircle_kinetoplast,_complete_sequence</ns2:name></ns2:Sequence><ns2:Sequence dsseqid="sq1180" id="sq1180"><ns2:sequence>ATTAGTGACAAATAAAATTTAAAATAAGTTTATTAATAATTTAATGTTAGTGTTGAATTACGTCAAAAATAGCCTTCAAATTTTACTCCCCGACATGCCTCTGGGTAGGGGCGTTCTGCAAAATCGCAAAAATGGCATACAGAAACCCCGTTCAAAAATCCCCCAAAATTCGCGTTTTTTGGCCTCCCCGTGCACAATTAGGGGTTGGTGTAATATAGTGGGCCGCGCTCCCAGACTCGGGCTAGCTCTCGTGAAAGTAGGCCTCTAAGAGGCTTGTTTTTGATTTTTAAAATCTTTTTCTAATAAATTATTTTAAAGTTGAATTTAAGTTTAATTTATTGTTAATAATAGTTTTTAATTAGAACATAATAAATTCTATTTAGATAATAATTTTGTAATACTATGTTATCTATGGTGTAATACTATAGTTTACTTATTAAATTTATAATTATACTTAAATAAAACTATATGTTCGCTGATGTTGTAGTATTATATGTGTTCTGAGATACGTAGAATAACTTGTAATATAATATATTCTATAATTAGTCAATACTAGCTCTATAACGTTACATTGATGTAATAATAAGATAATATAAATAGTTTTAATTAGAACAATAAATAGTTTTTAACAATATGATAACTTTAATTATTTATATGCAGTTAATACTATGTTTAACATTAGAACATCACTAGAACAAATTTTTATTAAATAATTAGTAATATGATGGTGATTTTGATGTGATATAATT</ns2:sequence><ns2:name>KY699092.1_Leishmania_guyanensis_strain_MHOM/BR/78/M5378_clone_M5378_71_minicircle_kinetoplast,_complete_sequence</ns2:name></ns2:Sequence><ns2:Sequence dsseqid="sq1182" id="sq1182"><ns2:sequence>ATAAATGTAACACTTAAATTTAATTTTGATGATCTTATGGGTTAGAAAAATATTTAAATTTATTAAAATTTCGATTAAAATCGTACCACCCGACATGCCTCTGGGTAGGGGCGTTCTGCAAAATCGCATTTTTGGCATACAGAAACCCCGTTCAAAAATTGAGCATTTTTCGTGTTTTTTGGCCTCCCCGTGCACAATTAGGGGTTGGTGTAATATAGTGGGCCGCGCTCCCGGGCTGGAGTTAGAATTGCATAAAAGTGGCCTCTAAGGCCTTATAAAATTGGAAATGAAAATAATATTGACTATTGTGAATAATAAAGCTGATTTGATCTTATAATATATTTATTTTATTACTATTATTAGACTAATATTAATTATTATAAAGATTAGTTCCGGTGTAGTAATGTGTTCGTAATGATACTAGTTTATTTAATTATAATTATATTTTTAAAACTATATAATACATCGCTGGCGTAATACTGGTCTATACTGATTAGCCTCGATATAATAGCAATTGCCTTTTATATTACATTATTATGATATAGTAATACTATAGTTTATTATAACTTTATACTACTAACGTTACTCTATAATTATAATCTATCTTACGCTATTATATGTTCTTATTATAGACAATAATTTTTATTTTATACAATACTATAATAAATATAACTTTGATTTAACTTGTCTTACACTGGTAGAGTTGTTATTATTGAGTTGATAGAAATAATTTTATAAA</ns2:sequence><ns2:name>KY699093.1_Leishmania_guyanensis_strain_MHOM/BR/78/M5378_clone_M5378_72_minicircle_kinetoplast,_complete_sequence</ns2:name></ns2:Sequence><ns2:Sequence dsseqid="sq1184" id="sq1184"><ns2:sequence>TAGAGGCATAATTAATGTTTGTCTTACGTGTGTTATGATGTGAAATAAGAATTTAAATTTATTCAAAAATAGGGTCAAAATCGTACCACCCGACATGCCTCTGGGTAGGGGCGTTCTGCGAAATCGCGATTTTGGCATACAGAAACCCCGTTCAAAAATACCCCGAAAATCACGTTTTTTGGCCTCCCCGTGCACAATTAGGGGTTGGTGTAATATAGTGGGCCGCGCACCCCAGCTTGGGTTAGGATTGCATAAACTAGGCCTCTTAGAGCGTATAAAATTGATTTGAAATTATTTTTTATTTTATAAATTAAATTTAGCTTTAACTTGTGATGTTATTTGTTTTAATTAGAAATAAATTAACTTTTATTAATATAATTATGCTTGGATATGATTATATAGCTTGAATAGTTTTATCAATATTAGAACATGGCTGTATACTAAAAGTTTGGTGGTGTTATTGTTATGCTCTCGTGTTACTACATTGTTCCGCTATAGTTACTAAATAATAGAATATAACATGTTTTAATATTAGTTACAGGGTTATTAACTATTATTATTAATATTTTATTATACTTGTCATACACTAGACACTATACTTATTACTACTGTTGATTGAATTGAATGATACTATGATTATAATTATTAAATGTTGGTATACTGTTATATTGTTTATTAAATATTATAACTTTATTTTCTCTCTTCTCTTTTTATAACTTGTGTTTATTTTATTTACTGTGATACTCTAT</ns2:sequence><ns2:name>KY699094.1_Leishmania_guyanensis_strain_MHOM/BR/78/M5378_clone_M5378_73_minicircle_kinetoplast,_complete_sequence</ns2:name></ns2:Sequence><ns2:Sequence dsseqid="sq1186" id="sq1186"><ns2:sequence>AAATTGATAATAAAATAATTATAATAATGTCTGTATTATGTTTCATTAAAATTTAAAATTCTATAAAATTAGGGTCAAAATCGTACCACCCGACATGCCTCTGGGTAGGGGCGTTCTGCGAAAATCGATTTTTGGCATACAGAAACCCCGTTCAAAAATCCCCCAAAATTCGCGTTTTTTGGCCTCCCCGTGCACAATTAGGGGTTGGTGTAATATAGTGGGCCGCGCACTCCCCGCTGGGTTAGGATGTCGTGAAACTGGCCTCTAAGGCCTTATGTTTTTAATTTTTTAGATTTTAAGTTTATTTTAAATATATTTTTTCTATTAATTAGATTTTTATTATTATTTGTTTCGAATATTAGCTTGTTAAATTATAATTAATGATTTTATTAAATTTACGTTGTAATAGGCAATAAAATAATAAATTTAGATGACTATTATCTAATTATTGCTAACATTGAGTGGTTATAATGTTATTGTTATAGTATTATGATATTACTCGAATTTATAGCTTATAACATATATTTATATTAGTTGTGGAGCTAGTTTTATTGATAATAATAGATACTAACACTATTATACTCATTATACTATTATACTATACTTATTAGAACTATATTGTATATAATTAGCGTAACGTTGGTGTAACGATATTGTTTGTTATATTGTTATTCGCTGTAATTAATTATTTAACTTTTATTTATTAATATAGACTTATGCTTCGTGATTTTAATATAAATTAAATTTG</ns2:sequence><ns2:name>KY699095.1_Leishmania_guyanensis_strain_MHOM/BR/78/M5378_clone_M5378_74_minicircle_kinetoplast,_complete_sequence</ns2:name></ns2:Sequence><ns2:Sequence dsseqid="sq1188" id="sq1188"><ns2:sequence>GTTTATAATTAACTAAAATAATTTTATTTGATGATAAGAATTTAAATTTACTCCTTATGATGTGGAAAATAGGGTTAAAATCGTACCACCCGACATGCCTCTGGGTAGGGGCGTTCTGCAAAATCGCAAAAATGGCATACAGAAACCCCGTTCAAAAATCCCCCGAAAATCACGTTTTTTGGCCTCCCCGTGCACAATTAGGGGTTGGTGTAATATAGTGGGCCGCGCACTCTCGCTGGAGCTAGAAACTATAAAAGTAGGCCTCTTAGAGGCTTGAATTATTAAAATTCAGCTGAAATTGATGTTATGTTATTTTTAGATTTATATTTGTTATTATAAATTAATTTTAATATTATATTAGCTCTATATCTGTTCTATTATGTGCTAGATTAGTTTATAAGTTTAAATTATTATTTTATTTTGTAGTTAAATAGTTTTATTAGATATATTTATAATTTTACTTAACTATGATGTTGCATCTCATGGGTTACTAGATATAGTGAAAATAGCCAGAATAAAGCAATATATAAGTAATATGAGTGTAATATTGATGTTATAGTTAGTAAACATTAGCTATTAACTATTAATAATAATTAAATTGATTTAAATAATAAACTTTAATAATTATGATTATATCGTAATACTCTTTTATTTATTTTAACTAATATGATCTATTTAACTTTATCTCTTATGGTAATGATTGCATACTGTGTTACTAATCTATTGAGCTAATACGTTACTAACATGTA</ns2:sequence><ns2:name>KY699096.1_Leishmania_guyanensis_strain_MHOM/BR/78/M5378_clone_M5378_75_minicircle_kinetoplast,_complete_sequence</ns2:name></ns2:Sequence><ns2:Sequence dsseqid="sq1190" id="sq1190"><ns2:sequence>AAATAAAAATATAATTTGTTTCGTTATAAAGTTTTATTGTTGCATTAGAATTAATAAAAATCTAAAAATTAGAGATAAAATCGTACCACCCGACATGCCTCTGGGTAGGGGCGTTCTGCGAAATTCGAAAAATGGCATACAGAAACCCCGTTCAAAAAATGCCCGAAAATCACGTTTTTTGGCCTCCCCGTGCACAATTAGGGGTTGGTGTAATATAGTGGGCCGCGCACCCCGACTCGGGCTAGCTCTCGTGAAACTAGGCCTCTAAGAGGCTTGATTTTTGGATTCTAACTTTGACTGGAATATAATTGAATGATAATTGTTATATTTTATTATTGACATTAATTTAACTAGTATTGCTGCTATAATAGTATCTAATCAGTACTGGTATTAGTGACGTTATTAGTATATTGATTTGATTATAATAATTAATGTATTTATTAATTTATTGTATTCTATTATCTGTGCTCTGTTACATCTTATACTATCTCATCTTACTCTAATAGTTCCATAATATAATATAAATAGCAGTTATATGAGTATTTTGAATATGATATAGAGTTTATAAACATTAATGATAATTATTAACATTATTTATAATGTATACTATTCATTGATACTACTAACTAGCTCTAATATTAGAACTGTGATTGTAATGTTACATGTGCTATTATATAATTTATATTAAACTTTTATTTAATAACTTTAATTACTAGTGTTACATGCTATCTGTTACTAGTTTTATAAAT</ns2:sequence><ns2:name>KY699097.1_Leishmania_guyanensis_strain_MHOM/BR/78/M5378_clone_M5378_76_minicircle_kinetoplast,_complete_sequence</ns2:name></ns2:Sequence><ns2:Sequence dsseqid="sq1192" id="sq1192"><ns2:sequence>AAAATGGAAATATTAATTTTAGTAATACGTGGTCTTATGCCGCTATAAAATTATAAAATTAGCGAAAAAGTGGGGTTAAATTTTACTACCCGACATGCCTCTGGGTAGGGGCGTTCTGCAAAATCGCAAAAATGGCATACAGAAACCCCGTTCAAAAATACCCCAAAAATCACGTTTTTCGGCCTCCCCGTGCACAATTAGGGGTTGGTGTAATATAGTGGGCCGCGCACTTCGACTTGGGCTAGCTCTCGTAAAACTAGGCCTCTTAGAGGCTTGAAAATATAATTTTACCGTTTTATGGTTGCTTTTGATTAATAAACTTTAAATTTAATTTTAATTATAATTATAGCTCTGTGTAGTAATGTGATTAGCATGATATTAGTAATAATTATAGTAATTAATTAGATTTATTTTATAAGTTTATTGTTACGTTACTATTACGTATAAATATGCTAACATTAGGGCTATAACGTTATTACTATGTATGTACTCGATAATATAGGCTACAACATATATTTATATTAGTTATGAAGCTAGTTTTATCATTATATACTAGTTAAATTAATAATTTTAATAATATTATTATAGTTCTATTCAATGCTATACTTTGTTATTGTTATATTGAATTGATGTTATCTTATATTTATTTGTTATACTCATTGTTGTACTATAATATAATTTTAACTTTTATTTGTTAATATAGATCTATGTCTCGCGATTAGTGCTAAATAATTTTAAT</ns2:sequence><ns2:name>KY699098.1_Leishmania_guyanensis_strain_MHOM/BR/78/M5378_clone_M5378_77_minicircle_kinetoplast,_complete_sequence</ns2:name></ns2:Sequence><ns2:Sequence dsseqid="sq1194" id="sq1194"><ns2:sequence>AAAAATTTAATATTATGATTTGATAAAATTATTTTATGTGCTGTATTGTGTCAATAAAATTTATAAAAATGAGTCCAAAATCGTACCACCCGACATGCCTCTGGGTAGGGGCGTTCTGCAAAATCGCGTTTTTGGCATACAGAAACCCCGTTCAAAAATCTCCCGAAAATCACGTTTTTTGCCCTCCCCGTGCACAATTAGGGGTTGGTGTAATATAGTGGGCCGCGCACCCCGACTCGGGCTAGCTCTCGTGGAACTAGGCCTCTTAGAGGCTTGTTTATGCAGTTTGGAATTTAACTCTAATATAAAACTAATTTTGATCTAATAAATAGTTCCGTATAGTTATATTATTGCTGGAATATGATTGACTTATATATTTGATGGAGTATAATAATAATTTAACTTGATTGTTATATGCATACACTATTATCTATCTTTTTTATAATGATTTGTTATAATACTTAGTGTTACCCTGTGTTATGCTCATCTATTGACTCATTACCCCGAAATAGCAGTTATAACTAATATTAATATGTAAAATTGGGTAACACATGGTAATACTATATATTTTATTTAAACTTTAAACTTGGTTATTACTCAATAGAGCTATTACTATACTTACTATGTAATGTTACATTAACTGGTTGTATTACATTGAGTGCACGATATAATTTAAATTTATTAGTTAATATGATATTTATTATTAACTTGTTATTAGCTTTATATGTTAGCATTAGATAT</ns2:sequence><ns2:name>KY699099.1_Leishmania_guyanensis_strain_MHOM/BR/78/M5378_clone_M5378_78_minicircle_kinetoplast,_complete_sequence</ns2:name></ns2:Sequence><ns2:Sequence dsseqid="sq1196" id="sq1196"><ns2:sequence>ATAATTGTAATTAATTTTTAAAATAATAAAATTATAAAATTATGTTTTATTGTCTTATGGTGCTGGAAAATCGAATAAAATCGTACCACCCGACATGCCTCTGGGTAGGGGCGTTCTGCGAAAATCGATTTTTGGCATACAGAAACCCCGTTCAAAAAATGCCCGAAATTCACGATTTTTGGCCTCCCCGTGCACAATTAGGGGTTGGTGTAATATAGTGGGCCGCGCACCCCGACTCGGGCTAGCATCACGTAAAACTGGCCTCTAAGGCCTTATGATTTTAGAATTTGGCGTGTTATGGTTGTTTTGAGATTATAAATTAGTTTCATATTTATTTTTAATTATTATTCTCTATATTAGCTTTGAATTAGAACTATTATGATACTATGTTAGTAATAATTAATGTAACTAATGAGTAATATTATTATGTATTAAAATAGTGGTTACTATGGTCTATAATGTAAAATGATTTAATACTGTGTTTGGATACGATAATAATACTAGTTCATATTAGTTATAACATATATTAGACTAGTTATCATACTATACTATTAATAATATTTAATAATACTTATCAATTTACTACTCTATCATTTGATTATAATAATACTTATAACGTTACTAATGTTGTACTGAGTAGATTACTATATTTAGTTAATTATTAATTCTATTTACATTCTATTTAACTATTACACGAATATTATACTATTACTAGTCTGTTATGATAATTTAACTTTTA</ns2:sequence><ns2:name>KY699100.1_Leishmania_guyanensis_strain_MHOM/BR/78/M5378_clone_M5378_79_minicircle_kinetoplast,_complete_sequence</ns2:name></ns2:Sequence><ns2:Sequence dsseqid="sq1198" id="sq1198"><ns2:sequence>TTACACTGCTAAATTTAAAATTTAAAATAAACTAAATTAGTGTGTTACTCGCTATGAAATTATTAAAAATTGAGATAAAATTTTACTCCCCGACATGCCTCTGGGTAGGGGCGTTCTGCAAAATCGCAAAAATGGCATACAGAAACCCCGTTCAAAAATCCCCCAAAATTCGCGTTTTTTGGCCTCCCCGTGCACAATTAGGGGTTGGTGTAATATAGTGGGCCGCGCACCCCAGCTCAGGTTAGAACTCGATAAATGTGGCCTCTTAGAGGCTTATATTTTCATTTTTAAACTTAAATCTAGACATATTATTTTTAAATATAATTTTAACATTAGTTTCTATATTTGCGCTGGTTTATTACTTGTATTAGATAATTGATTTTAATTTTATTGATTACATTGTTATAATATAGTTTGAATAGTTTATTATTTAATTAATAATTATATAACTATAATAGTTCCGCTTGCGATGTTACTATACGTGATAGATTAGATAATGACTAGATACTAATATAACTTATATTGTAATATAACTGCTCCTATATTAACTCTATAATACTCTAATACATCGCTATAACATTGATTAGTTAAATGATAAAATATATTTAATGATATTATAACTTGATGTATTACTATGTTAATTTAATTAATTCTTTTCTATAACTTTTATTTTTAACTTTACTCTTGCTTGGTGATGTAACATTTAGATAAAAATAATTTGATAATAACTAGTTGTTACACTCA</ns2:sequence><ns2:name>KY699101.1_Leishmania_guyanensis_strain_MHOM/BR/78/M5378_clone_M5378_80_minicircle_kinetoplast,_complete_sequence</ns2:name></ns2:Sequence><ns2:Sequence dsseqid="sq1200" id="sq1200"><ns2:sequence>ATTATTTTTCATTACATAGCTTGATAATAAATTTAAATTTAGTGTCTTACGTGTTTATTTTTTATAAAATGGGGACAAAATCGTACCACCCGACATGCCTCTGGGTAGGGGCGTTCTGCAAAATCGCAAAAATGGCATACAGAAACCCCGTTCAAAAATCCCCCGAAAATCACGTTTTTTGGCCTCCCCGTGCACAATTAGGGGTTGGTGTAATATAGTGGGCCGCGCATTCCAGCTCAGGCTAGAACTCGATAAAAGTGGCCTCTTAGAGGCTTTAAAATTAAATTCTAACTTAAATGGAATAGTTTTGATTTAAAGTTAATTATAAATTGAAATTTAGATTATTAATGTGGGATAATATTATTTGTTTTGATTAATTCTATTTTAATTTAATTTGTCGATAGTTAATTTATTTATGTTCTACGTTGTTACTCTATGTATGAGAACACAATGATATCTATAACTAGCTCAACTATGTGTTAGTATGGTATAAGATAGGATAGTATTACTACATATTAATATATAATATATATTGGAGCTAATATTGCTCTATTATCAGTGTATTACGCGATAACATTGACAATAATATAATTTTAATTATTAATAATTTTATTTTATAACTACACTATACATATAACTATACTGGTGATGTTACTATATTATTGTGCTGTATAATTACATATAATACGCTATACTTTATATTTATCTTACAGTGTTTGACTAGTTTTATAATATAGTTCAATTTAGTAAAT</ns2:sequence><ns2:name>KY699102.1_Leishmania_guyanensis_strain_MHOM/BR/78/M5378_clone_M5378_81_minicircle_kinetoplast,_complete_sequence</ns2:name></ns2:Sequence><ns2:Sequence dsseqid="sq1202" id="sq1202"><ns2:sequence>ACTAGTTTGATAATAAAGTTTTAATAAATGTTGGAATGGAAATAATAAAGTTAATAAATTCAGCAAAATTCGACATAAAATCGTACCACCCGACATGCCTCTGGGTAGGGGCGTTCTGCGAAAATCGATTTTTGGCATACAGAAACCCCGTTCAAAAATACCCCGAAAATCACGTTTTTTGGCCTCCCCGTGCACAATTAGGGGTTGGTGTAATATAGTGGGCCGCGCACATCGATTCGAGCTAGCTTCAATAAAAAGTGGCCTCTGAGGGCTTATGTTTTTAACTTTTAAACTTTAATGGAATATAATTGACATTTAATTGTGATAATATGAGATAAAATTATTTTGACTGGTAATATGCTATGTTATTATGATTTAGATTTAATTAATTTTATATTTTGGATAATTATATATTTTAATTGTTGTGCACTATATTGATTATAATTAGTAATTAAATAGTTTTTATATCGTATTAGCTCGTGTCTATAAATATCATTATAAATATGCTCCAATTGCTTTGTAATTGCTTTGTAACTGCTCATTTTATGATATTACACTATATAGTTTGTAATCATTACTCTAACTTTATAAATATTATTACTTCTATTACTATATGATTACTCTATGTGTATGGCTATGCTGTACTAACATAGTTTATATATTTTTTATCTTAACTATACTAACCTCTGTGCAGATATTATTACTATTACGTTGTCTGCTATATATAAAATTATTATCTTACGTTAG</ns2:sequence><ns2:name>KY699103.1_Leishmania_guyanensis_strain_MHOM/BR/78/M5378_clone_M5378_82_minicircle_kinetoplast,_complete_sequence</ns2:name></ns2:Sequence><ns2:Sequence dsseqid="sq1204" id="sq1204"><ns2:sequence>AATTAGATTGATAATAATAATTTTATTTTCTTTGGTTATTATGTTTATGATATTCAAATTTAATAAAAATCTGGATAAAATCGTACCACCCGACATGCCTCTGGGTAGGGGCGTTCTGCAAAATCGCATTTTTGGCATACAGAAACCCCGTTCAAAAATCCCCCGAAAATCACGTTTTTTGGCCTCCCCGTGCACAATTAGGGGTTGGTGTAATATAGTGGGCCGCGCACCCCGACTCGGGCTAGCTCTCGTAAAAGTAGGCCTCTTAGAGGCTTGATTTCACGTAGATTAAAATAATTTGAATAAATGTTATTTTGACATTAATAAAACTAGATTTTAATTACTATGTGTTAATATATTAGCTGCTATATAATTATCATATTAGTTTTTAATATTGGTTTAGATTATAACTTTGTATACTGGTTTTATACTTACATTTTATTGATTATGATAATATTATTACGTCTATACCATCTATAACACTATTACTGCCTCATTACTAGAAAATAGCAATTATAAGTTATATTGTGGGGTATTTGAGCTATTATTAATGATATTATAATTAAACTTTGATAGTAACGATGTATATGCATTAGATAGTTATGATGCTTAGATAGATTTAATTAATTTTAGTTATTGTTCTATAATTTTACTATTTACTTGAATCTATACATTTACTGTTTATAGTTTTATTATAATTGTTGCATTATACTGTTTTAAGATTAGCGTAACATTAGA</ns2:sequence><ns2:name>KY699104.1_Leishmania_guyanensis_strain_MHOM/BR/78/M5378_clone_M5378_83_minicircle_kinetoplast,_complete_sequence</ns2:name></ns2:Sequence><ns2:Sequence dsseqid="sq1206" id="sq1206"><ns2:sequence>TTTGTAATATTTGTTTTTAAATAAAATAATTTTAACTTTCACGTGTTACACTGCATTACATCTATAAAAATGGGATAAAATCGTACCACCCGACATGCCTCTGGGTAGGGGCGTTCTGCAAAATCGCATTTTTGGCATACAGAAACCCCGTTCAAAAATCCCCCGAAAATCACGTTTTTTGGCCTCCCCGTGCACAATTAGGGGTTGGTGTAATATAGTGGGCCGCGCACCCCGACTCGGGTTAAGTCTCGTGGAACTAGGCCTCTTAGAGGCTTGATTTGCGTTTGTTAATATGTTTTTGAATAAATATTTTTTATATTATAATTTGACTTTATATTGAACTAGAATTTGTTATACTAGTTTGTTAAATATTAATTTAATGTTATAAATTTTATTACACTGATTATAATTGTTTAACGCTAATGTTAGTAATCACTATTTTAACTTTGCATTAGATTACGATAATGCTGCTCTATGTATATGATGTCGATATAATACTTGGTAACCCTCAATATATAATATATTCTAATATAAAAGGGTAATATACTACACTATAACGATATTAACGCTAGAGACACTATAATGATGATACTAGATATGGAACTGAATATGGAACTATGATGATTATAATGATGTTATTGTTACAATACAATTACTATTCTGATTATATATTAACACTTATATACTTTCTTTTATCTCTTACGATGTTCTTATTAGCCTTTAACGTTGCATTTACTTTTGTTTTATTA</ns2:sequence><ns2:name>KY699105.1_Leishmania_guyanensis_strain_MHOM/BR/78/M5378_clone_M5378_84_minicircle_kinetoplast,_complete_sequence</ns2:name></ns2:Sequence><ns2:Sequence dsseqid="sq1208" id="sq1208"><ns2:sequence>TATTAAATTTTATTTTTACTGTGTTACATTGTGTAATTTAGATTTTGAATTTAATAAAACTTTAAAAATTAGGACCAAAATCGTACCACCCGACATGCCTCTGGGTAGGGGCGTTCTGCGAAATTCGAAAAATGGCATACAGAAACCCCGTTCAAAAATACCCCGAAAATCGCGTTTTTTGGCCTCCCCGTGCACAATTAGGGGTTGGTGTAATATAGTGGGCCGCGCACCTCGACTTGAGCTAGCTCTCACAAAACTAGGCCTCTTAGAGGCTTGATTTTTAATTTCTAACTAAACTCTGATTAATATTTATTATTTGATATTAAATTATTATTTATGTTGAACTGAATTATATTTGCTAATAATATTATTGTTTATTAGATATCAATACACTGTTCTATACTAGTCAATGATTAGATATTATACTAGTTTATTATACATATAGTTAGCCTGTGTTACATCTATACTATTACAACGTTGTTACTATGCTTATACTATCTCTAGAGCTACAATATAACTTCTCTTTAATATTAAACTAGTATATAGTCTTATATAGTTACTTACATTAGCTATACATTACACTCATAGTTGATAATAATATTGATATCTTATACATTGATATTAATGTTGTTACTATCACTAGCTTATAATATTTTTATTTCTTAACTTATGATTTCTCTCATTGTATTGTTAGATAATAATTTATACATTGGTTTGTTACTTTACTAATAGCATTAACTTTGTTC</ns2:sequence><ns2:name>KY699106.1_Leishmania_guyanensis_strain_MHOM/BR/78/M5378_clone_M5378_85_minicircle_kinetoplast,_complete_sequence</ns2:name></ns2:Sequence><ns2:Sequence dsseqid="sq1210" id="sq1210"><ns2:sequence>ATTTAATTAGAAAATAAATTTAATTTTCACAGTGTTATGCCTCTAATGACTCATTATAAATTTTAAAAAATCGATTAAAATCGTACCACCCGACATGCCTCTGGGTAGGGGCGTTCTGCAAAATCGCAAAAATGGCATACAGAAACCCCGTTCAAAAATACCCCAAAAATCGCGTTTTTCGGCCTCCCCGTGCACAATTAGGGGTTGGTGTAATATAGTGGGCCGCGCACCCCGACTCGGGCTAGGATCATAAAAATATGGCCTCTAAGAGGCTTGTTTCTCGCGGATTAAGATTGTTTTGGAGATAATTTATTTTAGACTTTAATTTGATATTTATTTTGATTATTATAATTGATTAGATGTTATTTTATATTAATAGCTTTGATACGTTACTAATTAGACTATAATATTACTATATCTTGTTACTAGCTTGTTATTACATATAATTATTATTACTCTATATACAGTTCTATAATGTTCCGTGTATTATACTGATATAGCTCAAAATAGGGCTAACAATATAAGTTGTAACTAATATTAACTTGTATTATATAGTATTATATCGATTATAACTATCTATACGTTACTAGTTCCATTGAGCTAATATTTTACTATTATTGATTTATAACTATAACATTTTAATACTAGTCAGACTATAATTTATATTTTTATTAATATGATTCGAAACATTATATCACCTGTCGCTTATTATTAGAAATATTTAATTTGTTAATTTAATTATTTATGTTTATAATAAAAT</ns2:sequence><ns2:name>KY699107.1_Leishmania_guyanensis_strain_MHOM/BR/78/M5378_clone_M5378_86_minicircle_kinetoplast,_complete_sequence</ns2:name></ns2:Sequence><ns2:Sequence dsseqid="sq1212" id="sq1212"><ns2:sequence>AGATAGATAATAAATAGTTTGTATTAGAACGGTAATGAGTGTTATGATGTTGTTAGAAAATATTAAAAATTCGATTAAAATCGTACCACCCGACATGCCTCTGGGTAGGGGCGTTCTGCGAAAATCGAAAAATGGCATACAGAAACCCCGTTCAAAAATAGGCCGAAAATCACGTTTTTTGCCCTCCCCGTGCACAATTAGGGGTTGGTGTAATATAGTGGGCCGCGCATCCCGGATTGAGCTGGCATTGAGAAAAAAGGCCTCTTGACCCGTATGTTTTATTGTTTCTAACTTTTCTGAATATAATTTAACTTTTAATTTTATTTTTTGTTTTGCTGTGTTAATATGTGTTTGGAAATATAAGCTTATTTAGTTTTTAATTTATTATAAATATTATTTTATTTTAGTTGCTAATGTTATACTCTTATTATTACTATTCATTGGAACTATATCTATTACTCTATGTTAGCTCTAACGTTGTAATGCTATGATAGTAATACATATAAGCTCCCTTTAATATATAATATATGTTATATTGTGGTAATTATGATATTACTCATTACTAGATAAAATTATAATACTAAGATAGGCTATAATGGTGCTGAGATTATATGTGATAGATTTATAATAATACTTTGATAATATATTATGTCTGTATAACTTTATTACATCTTGTATTACCTTACTCTAATTCTAGTTTTAATTATTAAATTATTTATTTTCACTCTATTAACTGCAATACAAGCATT</ns2:sequence><ns2:name>KY699108.1_Leishmania_guyanensis_strain_MHOM/BR/78/M5378_clone_M5378_87_minicircle_kinetoplast,_complete_sequence</ns2:name></ns2:Sequence><ns2:Sequence dsseqid="sq1214" id="sq1214"><ns2:sequence>AAATGATAAATAAATAAATTTAAATTTTAAATAATTATTTTTCTGTTATTATGTGGTTATAGTGATAAATTCGAATAAAATCGTACCACCCGACATGCCTCTGGGTAGGGGCGTTCTGCGAAATCGCGATTTTGGCATACAGAAACCCCGTTCAAAAATCCTCGAAAAATGCCCATTTTTGGCCTCCCCGTGCACAATTAGGGGTTGGTGTAATATAGTGGGCCGCGCACCCCGACTTGGGCTAGAATCATAAAAACATGGCCTCTAAGAGGCTTGTTTCTCGCGTATTAAGATAGAATTGGAATTAAATATTTTATAACTTAAATTTGATATTAAAATAATATAGTTTTGATTAGCTAGATGTTATTAATATATTTACTAATCTAGTTTGATACTAACGTTATATAATATTGTTTCGTAACATTACTAGTTCATTGATATAGTCTAATTATAATAGTTCTAATAATTTTATATAACCTTACCTATATTATGCGTTGATAGTCAATATAGTGCTCCCAATATAAGTTACAACTAATATTAACTAGTATTTAACTATATTATATCGATAACACACACTCTATACGTTATAGTAACATTGATTTATTAAATTAGTAATGATAGAGTATGATATGTGTTAATTGTATATGATTTTTATAATTAATAATATTTTTACTAATATGATTTGAAATGTTACATTACCTGTCGCTTATATATAACTGTGACATAATAAATATTTTATTAATTAATAGTGTTAATGAGTT</ns2:sequence><ns2:name>KY699109.1_Leishmania_guyanensis_strain_MHOM/BR/78/M5378_clone_M5378_88_minicircle_kinetoplast,_complete_sequence</ns2:name></ns2:Sequence><ns2:Sequence dsseqid="sq1216" id="sq1216"><ns2:sequence>TTAGTTAAATATAAATTTTAATTTTACTTCGGTGTTATGCCTAAGGAGTCGACTCCTTACCTCAAGAAAATGGGGGAAAATCGTACCACCCGACATGCCTCTGGGTAGGGGCGTTCTGCAAAATCGCATTTTTGGCATACAGAAACCCCGTTCAAAAATCCCCCGAAAATCACGTTTTTTGGCCTCCCCGTGCACAATTAGGGGTTGGTGTAATATAGTGGGCCGCGCTCCCGACTCGGGCTAGCTCTCGCGAAACTAGGCCTCTTAGAGGCTTGTTTTATGCGTTGAAATAATTTTACAACATAGACTTGATTTGCTAATTGAATTTATTATATTATATTATTGTTCTCACTTGTATATCATATGTAATACTAACGTTGAGTTGGTAATATTGTTTTGTATTGTTATTAATATGTAATGATATTGTATATTATCTCTATATTATAGACTAGCGTTGTTTCTATACTAGTGCTGTAATAGTATTGGATATAGTAACATTATTAGAAATATATTAGTTACAACTTATATTATATGCTATTTATACTATATTATTACTAATCTATTACATCATTATAACTCGCTATACATACTATTTAAATTGATATTATAATGTTGTTGATATGTAACTATAATGTTTCATCTATTTATATTTTTATTTAATTTTATTCTTTTCTCTTTCGCTTGTAATAGTTTGCATTACTAAATAATATTCTTTTTATTTGCTGTAATAATTTTACTTTA</ns2:sequence><ns2:name>KY699110.1_Leishmania_guyanensis_strain_MHOM/BR/78/M5378_clone_M5378_89_minicircle_kinetoplast,_complete_sequence</ns2:name></ns2:Sequence><ns2:Sequence dsseqid="sq1218" id="sq1218"><ns2:sequence>TTATCATTGTTCTACGTGAAGATAGAATTTAAAATAATATTTTATTAATTTCATAATAATATTTAAAATTTAGTCAAAAATCGTACCACCCGACATGCCTCTGGGTAGGGGCGTTCTGCAAAATCGCAAAAATGGCATACAGAAACCCCGTTCAAAAATCCCCCGAAAATCACGTTTTTTGGCCTCCCCGTGCACAATTAGGGGTTGGTGTAATATAGTGGGCCGCGCATCCCAGCTCAGGCTAGAACTCGATAAAAGTGGCCTCTTAGAGGCTTATAATTATGAAATTTAACTTTTCTCACTTAATAATTATATTTGATTACTATTCTTATACTCTCTTATCTATATTTTATTCTATACTAGTTCTCATGTTGCTATATTATTAGTGTTATAATTGTACTGTGTTATTACTATGATACGTTACATAATTAGCTCTATCGTTGGGCTATTATATTAGATTATAAATAGTTTTATATAATGTTATACAATTTTAATGTATTACTAGATTTTTCATATTTGAACTGCTTTCTGCATGCTTTGTTACATATTTTAGCTAGTTTCATTGATAATTATTTAATAATACTACTAGCTCAATACTATCATATACTTATACTATTACTTTATTGTTACTAAATATTATTGACTATTATCTATACAACTTTATATGTTCTAACTTAACTATTGATGTTCGTATATTACATTATACAGTTTGCTATTACATAAATAAAATTATACTCTTATTATAGGCTAA</ns2:sequence><ns2:name>KY699111.1_Leishmania_guyanensis_strain_MHOM/BR/78/M5378_clone_M5378_90_minicircle_kinetoplast,_complete_sequence</ns2:name></ns2:Sequence><ns2:Sequence dsseqid="sq1220" id="sq1220"><ns2:sequence>TGGTGTTTTGTTATGCGCGTAACATTACATTTTAATTTTATTTTTCATTTTTATAAAATTGTCTGAAATTCGAGACAAAATCGTACCACCCGACATGCCTCTGGGTAGGGGCGTTCTGCAAAATTCGATTTTTGGCATACAGAAACCCCGTTCAAAAATACCCCGAAAATCACGTTTTTTGGCCTCCCCGTGCACAATTAGGGGTTGGTGTAATATAGTGGGCCGCGCACCCCGACTTGGGCTAGCTCCTCGGAAACTAGGCCTCTTAGAGGCTTGGAAATTGAATTCTAACTTTTACTGATTTAAATTTAACATTTGATTAATATATATTTATTGTTACACTCTGATATAACTATTCTTACTAGTGCTATATATGTTCATTGATTGTTATATTAATGATAGTAAATATTGTATACATATGTTTGTAATTATTTAATTATATGTGCTCTCTATTAGATGTCTGTTCAGTGCACTACATAGTATACTCCTTACCTAAGGAGTCCCACATAACTAATATTAATATTAGTTTGGTGGGTATTACCCTCATTATACAATGAATTGAATAAAATTATAGATATTAATAATAACTATATTATAACTAATAGTGTTACGTATGAATACAGAGATAGATTATATATAAATGATAGTTATAATAACTTTAATGTTGATTACTATAATATTATTACTCTGTTACATCTTACACAAACTATCATCGTTGTTATTAGTTTTATTTATTGCGT</ns2:sequence><ns2:name>KY699112.1_Leishmania_guyanensis_strain_MHOM/BR/78/M5378_clone_M5378_91_minicircle_kinetoplast,_complete_sequence</ns2:name></ns2:Sequence><ns2:Sequence dsseqid="sq1222" id="sq1222"><ns2:sequence>ACTATATAATTATTTAAATTTGTAATACGCGGTGTTACTGCGTTAATGAATTTATAAATTTCCTGAAATTGGGGATAAAATCGTACCACCCGACATGCCTCTGGGTAGGGGCGTTCTGCAAAAACCGAAAAATGGCATACAGAAACCCCGTTCAAAAATCCCCCGAAATTCGCGTTTTTTGGCCTGCCCGTGCACAATTAGGGGTTGGTGTAATATAGTGGGCCGCGCACTCCAGCTCGAGCTAGGGTCATTAAAATGTGGCCTCTTAGAGGCTTAAATTATTGAAATTAAATTTTATCGTTTGATTTGGAAATATTATTTAATAATAATTAATTTTATTTGCTATTCTAGTTCTAATTTAGCTTATAGATTGTTATGGTTAATAATGTGATATAATATTATGTTAATTAGATTTAATTTTATTGTTTAATTATAATACGTGTTATACTCGTTCATTACATAGTTTCATTATATCGATAGTTATTATATCATGGAGTAACAATATAGCTCCAATATAGAATATAATTGCTTTTGTAGTAATATCAGCGTATTATTATACTATCTTAATTAAGTTTATAATTTTATTCTAATTATACTGTCATTATACTGTTATGAGCTAGTGATGTTACGTATACATATAATAATAGTTTTATACTAGTGCATATATAATAATACTAGTCTATGTTATACTTATTGATGCGAGTAGATATTAACTTTATTATTAAATATAAATTTACTTGATACGTGCTC</ns2:sequence><ns2:name>KY699113.1_Leishmania_guyanensis_strain_MHOM/BR/78/M5378_clone_M5378_92_minicircle_kinetoplast,_complete_sequence</ns2:name></ns2:Sequence><ns2:Sequence dsseqid="sq1224" id="sq1224"><ns2:sequence>TAAAATATTTTATAATTTCAGTGTTACGCTGTGTCTATAGTTTATGATATTTAATAAAATTGTGAAAAATGGGGGTTAAATTTTACTCCCCGACATGCCTCTGGGTAGGGGCGTTCTGCAAAATCGCAAAAATGGCATACAGAAACCCCGTTCAAAAATACCCCAAAAATCGCGTTTTTCGGCCTCCCCGTGCACAATTAGGGGTTGGTGTAATATAGTGGGCCGCGCATCCCAGCTCAGGTTAGATTGGTGCGAAACTGGCCTCTAATGCCTTATAATTTTTAATTCTAGCTAAAGTTGGAATATAAGATTAATATTATGTTTATTTTAGATTAATCAAATTGATTTTAACATTATCTACTATCTAGTTCTTATCTGTTCATAATAGTATTGATTAGTAATAATTGTTATTGATGTTTGTTAATATAGTTACTATTATACTCTAATTATGATACTGTAATGTCGCTGTGATCTATACTATGTCAATGCTAGTAATGAGTCTAGAACAAGTTAATATTAATATAAGTTACGTATATTTCACGTAATATTATTAGATTATAATACTAGCATAGTTTAGTATAATTAGAGTATAAGGTTAGAGTAATGATATAGTTAATTGAATTATTTTATACTTATATAGTTTATATTTATATTTTTTACTTTTTATTTTGATTAAAACTAGTTGTTACTGATGTTTGCTATTACTACACTTTGCATATTACTTAACTAAATTTAATAA</ns2:sequence><ns2:name>KY699114.1_Leishmania_guyanensis_strain_MHOM/BR/78/M5378_clone_M5378_93_minicircle_kinetoplast,_complete_sequence</ns2:name></ns2:Sequence><ns2:Sequence dsseqid="sq1226" id="sq1226"><ns2:sequence>TTATCGATAAACAAATTTTATTTTTACATTACACGTTGATGCTGCTATAATTTTATAAATTTGGGAAAATGAGGATAAAATCGTACCACCCGACATGCCTCTGGGTAGGGGCGTTCTGCGAAAATCGATTTTTGGCATACAGAAACCCCGTTCAAAAATTGGTCGAAAATCACGTTTTTTGGCCTCCCCGTGCACAATTAGGGGTTGGTGTAATATAGTGGGCCGCGCACCCCGACTCGAGCTAGCTCTGATGAAACTAGGCCTCTTAGAGGCTTACTTTTCATAAACTAAACTTTTCTCTTTTAAAATTAATATTAGATTGGCATAAAATTATTATATGATATTGCTGTGATTAGATTTAATATTTATTTTGAATATAGATTTGTTATTAGTATGTAATTAGTTTTTTATTTTAGTTTTATAATAGTTCTCATACGTTACGTTATAGTGCTAGCATTGTGCTGGCGTTGTATTAGATAGTGCATAGTGTTATACTACATGGAGCAATTAGATATTAATATAAATTGATATTAGAGTGGTTACATAATATTATAATACATTACTCTAATGAATAGCTCTATACACTGGCTAATGTTAGTATACTATAGTAATACATGATATAATTATAATTGCATAGTTACACTTTATAAATGTTATATTTAATCTCTTACTTTGAACTCTTGTCTATGTTAGATTATTATCTTGTTTATTTTAATTATTCATTTTATATCGTAACA</ns2:sequence><ns2:name>KY699115.1_Leishmania_guyanensis_strain_MHOM/BR/78/M5378_clone_M5378_94_minicircle_kinetoplast,_complete_sequence</ns2:name></ns2:Sequence><ns2:Sequence dsseqid="sq1228" id="sq1228"><ns2:sequence>TTTAATTTATGAATAGTTTTGTTACGCGAATAATGTTATTCAAAATAATATTTATAATTTTTAATAAAATTGGGGGAAAATCGTACCACCCGACATGCCTCTGGGTAGGGGCGTTCTGCGAAATTCGAAAAATGGCATACAGAAACCCCGTTCAAAAAATGCCCGAAAATCACGTTTTTTGGCCTCCCCGTGCACAATTAGGGGTTGGTGTAATATAGTGGGCCGCGCACCCCGACTCGGGCTAGCTCTCGTGAAACTAGGCCTCTTAGAGGCTTATAATTCTAATTTTGAATTAAAATTGATTAAATTATATTTTTAAATAATAAAGTTAATTTTAGGTTTAATATGGAGCATAATGTTTAATAATTAGTGATAAATAAATTAGTTCTGATTAGTAAATTTAATAGTTATAGTTATTAATAGTTTTATTATTACTTGCATATTATCTATAAACTTTATTATTATGATTAGTATCGCTGTGTTATACTGTATATCATCAAAACTATGCTCTAACTGCTTTGTAATTGCTTTTATAATACTATTTTTGATAATATAATCAATAAAACTATAATTACACTGGTTACTATTACTTACAATTATACTACTATGATGTTACGTATTAGATACTAATGTGATATTATAATGTGTGCACTATAAATATATCTTTTATTCTAACTATATCAATCTCTGTGCGGATATTATTCATTAATAAGTAATGATTAGTTTATTAAATGTGATTCGTAATAAT</ns2:sequence><ns2:name>KY699116.1_Leishmania_guyanensis_strain_MHOM/BR/78/M5378_clone_M5378_95_minicircle_kinetoplast,_complete_sequence</ns2:name></ns2:Sequence><ns2:Sequence dsseqid="sq1230" id="sq1230"><ns2:sequence>AAATAAAATTAATTATATACTGATAACGGTGTTACGTGTTGTTATAAATTCAAGTAATACCTCGAAAAATGGGGTCAAAATCGTACCACCCGACATGCCTCTGGGTAGGGGCGTTCTGCGAAAATCGATTTTTGGCATACAGAAACCCCGTTCAAAAAATGCCCGAAATTCACGTTTTTTGGCCTCCCCGTGCACAATTAGGGGTTGGTGTAATATAGTGGGCCGCGCACCCCGACTCGGGCTAGGATGTCGAGAAACTGGCCTCTAAGGCCTTATGTTTTAATAATTCTGCACTGAATATGGTTATTTATGATTTGAATAAATTTAAACTTATGATTTATTATTAATTTTATATATGCTCTGTTATATGTTTGATTAGATTTAATATTTTATTTATTGATTTTATTTTATACTATAATGTTGTTATGCTCTTATTAGAACTATTTGTTACTCTATAATAGACTATACTTGTAACCCTGTTATGGGTATGATAATACTATCAATTACATATTAATATTAATTACAATTGCTAATATAGTAGTAATGAGTAAACTATGGTTATTATTGATGATAAAGTTAACATTTTGATATAGAGTTATTAATAATACTTGTTATACTTTTGTTATTAATAATTTATCTTTTTATTAACTTTACTTATTCTTTGCGCTAAGTTTGTTATAATGTTAGAGCTGATAATTAATATTATAATTGTTCTCTTACATAGCTAATAAATAGATTTAA</ns2:sequence><ns2:name>KY699117.1_Leishmania_guyanensis_strain_MHOM/BR/78/M5378_clone_M5378_96_minicircle_kinetoplast,_complete_sequence</ns2:name></ns2:Sequence><ns2:Sequence dsseqid="sq1232" id="sq1232"><ns2:sequence>GCTAAACTGTTATTACTACTCTGTTACGCTCTGTTAGTAATAATATTTTTATTTATAAAATTCTAAAATTTGCTATAAAATCGTACCACCCGACATGCCTCTGGGTAGGGGCGTTCTGCAAAATTCGAAAAATGGCATACAGAAACCCCGTTCAAAAATCCCCCGAAAATCACGTTTTTTGGCCTCCCCGTGCACAATTAGGGGTTGGTGTAATATAGTGGGCCGCGCACCCAGACTTGGGCTAGCTCTCGTGGAACTAGGCCTCTTAGAGGCTTGTTTTTATAAAGTTAAATTGTTTTCGAATAAATTACTAATTTAGCTTTTGATTATAAATATTTATTTGTTTAATAACTTTGTTATGTTGTTTTCATTGTATAATTTAGTTATAATTAATTTATTGTTACATTGATTATTACTTATTAGATGTATCATTGAATAATAACGATACTGATATTGTAACTATGTATTACATGGTGTTATGGTTGTTATACATTATAGTAATAGTCTAGTTTGATATCAATATATATTGCCTTTTATTAGGCTTTAGTATACTTATCATTAAACTATAATGGTTACTAATTATAACGTAATAGATTTATTATTATTGATATTATACTATATGGCATTATATTTATTGTTTGTTATTATTCTCGTTGACATTGATATAATATTTACTATATTAACATTTTATACTTGTATGGTTATATAACTTGACTGTAATGTATTTAATAATTTTATTGGTTGTATCATTA</ns2:sequence><ns2:name>KY699118.1_Leishmania_guyanensis_strain_MHOM/BR/78/M5378_clone_M5378_97_minicircle_kinetoplast,_complete_sequence</ns2:name></ns2:Sequence><ns2:Sequence dsseqid="sq1234" id="sq1234"><ns2:sequence>TTACGTTGTTTTTATTATATGGTGTTACACGTGTGATGCTCGTTATAAATTTTATAAAATCAGTAAAAATGGGGGTCAAATTTTACTCCCCGACATGCCTCTGGGTAGGGGCGTTCTGCAAAATCGCAAAAATGGCATACAGAAACCCCGTTCAAAAATACCCCAAAAATCACGTTTTTTGGCCTCCCCGTGCACAATTAGGGGTTGGTGTAATATAGTGGGCCGCGCACTCCTCTCTGAGTTAGAATGCATCATTATAGGCCTCTTAGAGGCTTGTTTTGCTCATCTCTGCGATACTTCGCGTTTGATATTGATTTACTATATAATTAGACTAGTTTTTATTAATAATATACTATAATAGTTTAGAACTAGTGTTGTGCTAGTTAATATTATTAGTAACGTGATTAGACTGATTACTAGTTCCATAGAATAATAAATATTAATATAATGATTTGAATACGATTACAATACTATGTTATACATCCAAACTAGCATAATACCATGTCTCCCTTTAATATATATATTAGTTGTAGTTATGTAGTATTAGGATATAGATAATGAATATATAATACTCTATACGTAACTATGTCTGTACTGATTAGAACTAATTGTTTAACTTTGATAGATTGATAATAATAAACTATGTAATATGATATAATTATTACTTTAATTAGATTACAACTTTCACTCTTTTTATTTATTTATGTGTTTCGCGTTGTTACATTTATTAAAATAATTTTAT</ns2:sequence><ns2:name>KY699119.1_Leishmania_guyanensis_strain_MHOM/GF/2008/TD2008_clone_TD2008_1_minicircle_kinetoplast,_complete_sequence</ns2:name></ns2:Sequence><ns2:Sequence dsseqid="sq1236" id="sq1236"><ns2:sequence>AAATAATATTTTTAATTAACGCTAATATGCCTCTAATGGCTTTCTATTTTTATAAAATTATCTCGGAAATGGGGATAAAATCGTACCACCCGACATGCCTCTGGGTAGGGGCGTTCTGCGAAATTGCAAAAATGGCATACAGAAACCCCGTTCAAAAATACCCCAAAAATCGCGTTTTTCGGCCTCCCCGTGCACAATTAGGGGTTGGTGTAATATAGTGGGCCGCGCACCCGAGCTCAGGTTAGATTGGTGAAAAGTAGGCCTCTTAGAGGCTTGTTTTTTGATTTTGAAATTTAATAACTTGTTTGGAATATTATTTGATTGATAAATAGAATTTTAGTTATTGCTAGCTTGTGATATGTTAGCTAATTGATATAAAATATTTATTAAATTAGAACAGTGGTAGAATTAATATGAATGGTATTAGATAAGATATAGTTAGTTATAAAATTAATAATTCTATACCTTACCTTGCATATGCTATCTATTACATCTTTATTACCCTCTCTTTAATATTAATTGCCTTTTATATTGTATTCTAGTTAGTAATATTATAGTTATAATGCTAGTAATACCATTGAGCAAACTTTATTATCTAATCATTAACTATATGGTGGATTCAATGTTACTATTTATAATGTTATTATCATTTTACTAGTCAGTGATAAATTTATATTTTTATTAATAGTTATGCTCCATTACGTGTCTTATTAGTTTTATAATTTGAATAAAAACATTTAAATTAATATA</ns2:sequence><ns2:name>KY699120.1_Leishmania_guyanensis_strain_MHOM/GF/2008/TD2008_clone_TD2008_2_minicircle_kinetoplast,_complete_sequence</ns2:name></ns2:Sequence><ns2:Sequence dsseqid="sq1238" id="sq1238"><ns2:sequence>AGATTAGTGTGTTATCTGTTCATAAACTTTTTATTTTCAAAATAATATTTTTATTAAATTCATCAAAATTCGACATAAAATCGTACCACCCGACATGCCTCTGGGTAGGGGCGTTCTGCGAAATTCGAAAAATGGCATACAGAAACCCCGTTCAAAAATCCCCCGAAAATCGCGTTTTTTGGCCTCCCCGTGCACAATTAGGGGTTGGTGTAATATAGTGGGCCGCGCACCCCGACTTGGGCTAGCTCTCGTAAAAGTAGGCCTCTGAGCAGCCATATTTTTATTTTTTAACTTTGGAATGCTGTTATTGTTATTTTAATGTTATAATTATTTTGTTACTCTATCTTAGCTTATATATTCACTGTTGCTAGGTAATATGCTAGTTCTGTTTTAGTAATAATATTTAATTTGCACTATATCAGTTTTGTTATATATAAATTTTATAATAGCGCTATGTTATACGTGTATACAATGATGATACATAATGATAGTGTTATAATATGGCATAGAATATATTGCCTTTAATATGATAATAAAGGTATTACACTATATAACAATACTATACACTATATAATGGAACTATGAGTATTACTATACGTTGCGATGATAGAACTGAGTGGTATAGAATATAATATAATATGGCATGGATTGGGAATTATAATAATAATAAATTTAATTCTTTATCTCTTCTTCCAATGTTATGCTTAGTTAGCTCTAATAATTTTATTATATTAGTTTTA</ns2:sequence><ns2:name>KY699121.1_Leishmania_guyanensis_strain_MHOM/GF/2008/TD2008_clone_TD2008_3_minicircle_kinetoplast,_complete_sequence</ns2:name></ns2:Sequence><ns2:Sequence dsseqid="sq1240" id="sq1240"><ns2:sequence>ATTACTAAATTGTTACTAGTGTTGTTAACATCAAATTACTTTATAAATTTATTTATAATAGTTCAAAAATCAGCTCCAAATTTTACTCCCCGACATGCCTCTGGGTAGGGGCGTTCTGCAAAATCGCAAAAATGGCATACAGAAACCCCGTTCAAAAATCCCCCGAAAATCGCGTTTTTTGGCCTCCCCGTGCACAATTAGGGGTTGGTGTAATATAGTGGGCCGCGCACTCCGGCTAGAGTTAGAATGCCATGAAATAGGCCTCTTAGAGGCTTAAATTTTAATTTCTAACTTGGACTGATTTATATGGACTAATAAACTGGAATTAATATTGAATTTATATTATTTTATATTATTGCGCTACACAGTTCATATATTTATCTGATTGGGTAGTGTTATTAGTTCTGGTTAGTATAATTTTTATTTAATGTTTATAATTATAAATGTTGCGTTACTATTATGGTCTTATATGATAATGGTATAGTGTCGTGGAGCTAGTAATGTCTCTGATATAACATAATATATATTTATATTGTAACATATTAGCACTATTTTAGTATCTTATAACTATAGCTAACTTTATAAACTATAATTCAATTATACATCTATATCGTATTACATTATTATTAGATTTATTATTAAAGTTAATTTTAATTTTACTTAGATTAAATTTTATATTAATTTATTTTCTTTTACTCTTTGGTTTGATCTAATACGCACTGACATTATACTAAAATGATAAACTAATGTT</ns2:sequence><ns2:name>KY699122.1_Leishmania_guyanensis_strain_MHOM/GF/2008/TD2008_clone_TD2008_4_minicircle_kinetoplast,_complete_sequence</ns2:name></ns2:Sequence><ns2:Sequence dsseqid="sq1242" id="sq1242"><ns2:sequence>TGTTATGAGTAAATAATATTTTAAATAAATTTATTTTAATTGCATTACTAGTTCATAAAATCATAAAAATGGGGTCCGAATTTTACTCCCCGACATGCCTCTGGGTAGGGGCGTTCTGCAAAATCGCATTTTTGGCATACAGAAACCCCGTTCAAAAATCCTCGAAAAATCGCGTTTTTTGGCCTCCCCGTGCACAATTAGGGGTTGGTGTAATATAGTGGGCCGCACACTCTGGATTGAGCTAGGATGTATAAAAATAGGCCTCTTAGAGGCTTGATTATTGTGGATTAAGATTGAACTGAATTGATATTTATTTTGAACTAATATTTGCTATCTCACTGTTCTAATATCTTTACTAGTGGCATACATTTAATTAAAACTGTAATATAATAATTTAATTGTATAGTGTTATGTGTTAATTGATAATATTAATTTTTATACTATCTATATTATAATGTATAGTTCCGTTCAGTGTATTACATAGTTAGCCTCGTATTAGGATAATATAGAATAACTTATTCTGTAATTGCTCTATATTGGTACTATTTTAGTAATACTTAGTAACATTGGGTAATACACGATAATATACATAGTTCAATCTTATTATATAATGTTATCTTACTTTTTAATAATATGCTCTCTAATGTTAAATATATTGATTTAAATAATATTACTAATACACTATCTTTATTAATTCTATGTTCTCTGCATTTTAACTTTATTAGTGCTGTATTAGCTTG</ns2:sequence><ns2:name>KY699123.1_Leishmania_guyanensis_strain_MHOM/GF/2008/TD2008_clone_TD2008_5_minicircle_kinetoplast,_complete_sequence</ns2:name></ns2:Sequence><ns2:Sequence dsseqid="sq1244" id="sq1244"><ns2:sequence>AATTGAAAATAATAATTCTGGCTAAACACGTTGTTATGATGCATTACGAATTAGATAAATATTATAAAATCTCGATAAAATCGTACCACCCGACATGCCTCTGGGTAGGGGCGTTCTGCGAAAATCGATTTTTGGCATACAGAAACCCCGTTCAAAAATTGGTCGAAAATCACGTTTTTTGGCCTCCCCGTGCACAATTAGGGGTTGGTGTAATATAGTGGGCCGCGCACCCAGACCTGAGCTAGCTCGATGAAATATAGGCCTCTTAGAGGCTTGAAATTATAATTCTAGAGTTTTAAGATTTGATTTGGAATATTGACTTATAATATTAGTTTATTTTAAATTATATTCGCTGCATACTTATTATATTATCTGTTCATTGCTAATATTATATTTTAATGCTAGTTCAATTGTAATAGCATGTGTTAGTTTAAATAATGATTATATAATTAACTCTATCTATGCGTTACTATGTTCACTATGATAATACTCTTGATAATAGCTCGTAACATATATTTATATTAGTTATATTAGTAATACTAGTGTTATATAATAGGATAGCTTAGTATTATTAGAATTTAATTTATAGTTATACACATTGTTTATATATTTATTTATTTACAGTTTTAATTGATTAATAACATTGATATTTATATATGATTAGTGTTGCTATAAATTATAATTTTTATTTACTACTATAGATTTATGTTTCGCGATTATTACTAAATTAATTTTACTA</ns2:sequence><ns2:name>KY699124.1_Leishmania_guyanensis_strain_MHOM/GF/2008/TD2008_clone_TD2008_6_minicircle_kinetoplast,_complete_sequence</ns2:name></ns2:Sequence><ns2:Sequence dsseqid="sq1246" id="sq1246"><ns2:sequence>ATTTTAAATAAATTTTATTTTTAATACACGGTGTTACATCGCATTACCTCTCACTATGATTCATAAAAATGGGGTCAAAATCGTACCACCCGACATGCCTCTGGGTAGGGGCGTTCTGCAAAATCGCAAAAATTGCATACAGAAACCCCGTTCAAAAATCCTCGAAAAATCACGTTTTTTGGCCTCCCCGTGCACAATTAGGGGTTGGTGTAATATAGTGGGCCGCGCACTCTCGCTGAGGTTAGAACTCGATAAACTAGGCCTCTTAGAGGCTTGATTTTATTATTTCTAGATTTTAAAATATTATTTTGATTTAAATAATAGATTGGCTTTAATTTTTACTTATTAGCTGTGATAATGCTAGTTAAATAATTAGATTTTAATAATTAGTAATAATTAGATTGTTATTTAGATATAATTAATTAGTTTTATAAATTTACTATATTATACCATCTCTGCACTACATTGTTAATGGTTAGTAATGATACGTAATAATGAGCATAATAATACTAATATAACTAATTAATATATTATATTGTAGCCATACTATTACTATGATATTACTATCATTACACTGATAATAGCGCTGAGATAGAACTATGATATAGAGTTATGATAGTATTAATATTATACATCTTAATTATATATTTAACATCTTTTATCTTCTCTCTATACGATCTTTGTTCCGTCTCTAGTTTATGCAGTTTAATTATACTTCAATTTATAGTTTAATTCATTATAATAATTTT</ns2:sequence><ns2:name>KY699125.1_Leishmania_guyanensis_strain_MHOM/GF/2008/TD2008_clone_TD2008_7_minicircle_kinetoplast,_complete_sequence</ns2:name></ns2:Sequence><ns2:Sequence dsseqid="sq1248" id="sq1248"><ns2:sequence>AATTAATTTTAATGATGCATTAGTCGGTGTGTTATGTGATGAGATAGATAATTTATATTTTTATAAAAATTCACTAAAAATCGTACCACCCGACATGCCTCTGGGTAGGGGCGTTCTGCGAAAATCGATTTTTGGCATACAGAAACCCCGTTCAAAAATCACCCGAAAATCACGTTTTTTGGCCTCCCCGTGCACAATTAGGGGTTGGTGTAATATAGTGGGCCGCGCACTCCGGCTAGAGTTAGAATTCATAAAAGTAGGCCTCTTAGAGGCTTGAAATTATATTTTCTGGGAATTGACTTTATAATGTGATTTAATTGAATAATATTAATTGATTTTAGAAATAAATTTTATTTAATACTAGTTTGACTTGGTTATTATGCTGTTGCATATCAATTTAATAATTTAATAGATTTATAATTATACTAATAGTAATAGTTTTATATAGTTAATCTATCTAGTATGTTCTCGCTGTATCTATATTGTTACATCATTATTACTACGATATTACTAGAATAACTAATATATAACTTATATTATGAGTATATACTAGCATTATACTAGCATTACTATAGATACACTGACATTATACTATGATGATTTATTATATATAAGTATGGTTATAATGATTATAAATATACGATACATGTTTGATATCTTTTATTTCTCTTCTATACAACTTTTGTTTTGCATATAATAAATTTAAATTAACTTTATAAGTAATGCTAGTATTGATGATAAAAATAATAA</ns2:sequence><ns2:name>KY699126.1_Leishmania_guyanensis_strain_MHOM/GF/2008/TD2008_clone_TD2008_8_minicircle_kinetoplast,_complete_sequence</ns2:name></ns2:Sequence><ns2:Sequence dsseqid="sq1250" id="sq1250"><ns2:sequence>TAATAATATAAAAATAATTTTATTAATTCGCTGTGTTACGACGTTATATGTTTCAAATTTATCAAAAAATAGGGTCCGAATTTTACTCCCCGACATGCCTCTGGGTAGGGGCGTTCTGCGAAATTGCAAAAATGGCATACAGAAACCCCGTTCAAAAATCCCCCAAAAATCGCGTTTTTCGGCCTCCCCGTGCACAATTAGGGGTTGGTGTAATATAGTGGGCCGCGCACTCCGGCTAGAGTTAGAATGCCATGAAATAGGCCTCTAAGAGGCTTAAAATTTAGAATTATGGTTGTTTTCGCTGATTAAATATTTAATGTTAAATTTATGTTTACTATTAGCTTTATTTTAATTAATAATCTATTATTTATATTTTATTATCTAATTGGAACTATATTTTATTTATTATTTGTTTACTAAATTTATATATGAATAGTTTATAATTATGTTACTATATTTATTCTAATACTTCACTGTTATTATTACTCTTACATACTCCATACTAGCTCCAATATAAGTTATATTTGATATTAACTAGTAATATGGGTAACATGGTATTATAGTATTATTAGCGACAACGTTGAACTATATTTATATAAAATTTGTGATATTGATAGATAATAACTTTATTAATAGTTTATAATTTAAATAATTAATTGATATATACTTATACGCACATAAACTTGTTCTACTTGGTTGCTGTTATTATGCTATACAGTTTTGGTAATTAGTAGACAATAGTTTTAA</ns2:sequence><ns2:name>KY699127.1_Leishmania_guyanensis_strain_MHOM/GF/2008/TD2008_clone_TD2008_9_minicircle_kinetoplast,_complete_sequence</ns2:name></ns2:Sequence><ns2:Sequence dsseqid="sq1252" id="sq1252"><ns2:sequence>TTAGTATTACGTTGTATGCATGTGTTACACTAAAATAATTTTATAAATGTTTGTTATAAATTCAAAAATATCAGCCAAAATCGTACCACCCGACATGCCTCTGGGTAGGGGCGTTCTGCGAAATTCGAAAAATGGCATACAGAAACCCCGTTCAAAAATCCCCCAAAATTCGCTATTTTTGGCCTCCCCGTGCACAATTAGGGGTTGGTGTAATATAGTGGGCCGCGCACATCGGTTTGAGCTAGGATCGATAAAATATGGCCTCTAAGAGGCTTGTCTGCGCTATTACTGCGTTAAAATGAATAAAATTTGAATTAAACATAAAATTAATTTTAATAATTGATAGATAAACTAATTTAATATGTTCTCTACTATTACATCTATTCATACTAGTTTTGATATTAGTAATTATTATTATACACGTTAGTAATATTGTGTATTGATAGTAACTATTATATTTAATTTTATATAGTTCGATGTTAGACTAGTGTTATTATAGCTTGAGATACCATAATATAACTAATATGTAATATAAGTTGTGCTATTATAAGTCTATACTATTACTATTATATAATGCTACACTTACACTCTATTATATACTAATCACTCGCTAATGACATTACTAAATTATATTATATTATACATTGTGCACATATATTTAACTACATTAATATTATAATCTTTTCTATTCCTTATCTATTATTAATTCATCTCTATGTTTGATGTACTCGCTGTTATTAGTAATGAGTG</ns2:sequence><ns2:name>KY699128.1_Leishmania_guyanensis_strain_MHOM/GF/2008/TD2008_clone_TD2008_10_minicircle_kinetoplast,_complete_sequence</ns2:name></ns2:Sequence><ns2:Sequence dsseqid="sq1254" id="sq1254"><ns2:sequence>TAAATAAATTTTAAATGTTATTATTACGTGAAACATAATTCAAATAAACTTTTTAAAAATGTCTGAAATTAGAGTCAAAATCGTACCACCCGACATGCCTCTGGGTAGGGGCGTTCTGCGAAAACCGATTTTTGGCATACAGAAACCCCGTTCAAAAAATGGCCGAAATTCACGATTTTTGGCCTCCCCGTGCACAATTAGGGGTTGGTGTAATATAGTGGGCCGCGCACCCCGCTCTGAGTTAGGATTCCATAATATAGGCCTCTTAGAGGCTTGGAATTTAAATTCTAGATAAAATGGCTTTGTTAATGGTTAAATTAAATTGAAGATAAAATATTTTTAATTAATTATATGTTTCGCTGCCTTGATGTTATTATTAGTTTTGCACGTTATAATTATTATTTTTACTATTACTTTATATAATATTTTAACTTAATAGCTATTATGAACTAGGCTAATGTTGTATAATATAGCGTGGCATTGTGATATGGTATAATATGAACAATAACTAATATATAACTTGTTTTATTCTAATATATAAGCTAACAATACGATATTATAATGATGATATAACAACTATTACATTGACATTGCACATTATTTTAATCTTAGACTTAATGACACTTTGTTTTATTGTTATAATAGTTTATCATTACTATGTTTTTATTTATAACGTTTATACATTTTCTTTGCTATTACTGGCTTGATTATACACTAATACAGTTCAGTTAGGGCTAA</ns2:sequence><ns2:name>KY699129.1_Leishmania_guyanensis_strain_MHOM/GF/2008/TD2008_clone_TD2008_11_minicircle_kinetoplast,_complete_sequence</ns2:name></ns2:Sequence><ns2:Sequence dsseqid="sq1256" id="sq1256"><ns2:sequence>GGATGATGAATAAATAAATTTAAATTTTAAATAATTATTTTTCTGTTATTATGTGGTTATAGTGATAAATTCGATTAAAATCGTACCACCCGACATGCCTCTGGGTAGGGGCGTTCTGCGAAAATCGATTTTTGGCATACAGAAACCCCGTTCAAAAATTGGTCGAAAATCACGTTTTTTGGCCTCCCCGTGCACAATTAGGGGTTGGTGTAATATAGTGGGCCGCGCACCCCGACTTGGGCTGGAATCATAAAAACATGGCCTCTAAGAGGCTTGTTTCTCGTGTATTAAGATAGAATTGGAATTAAATATTTTATAACTTAAATTTGATATTAAAATAATATAGTTTTGATTAGCTGGGTGTTATTAATATATTTACTAATCTAGTTTAATACTAGCGTTATATAATATTGTTTCGTAACATTACTAGTTCATTGATATAGTCTAATTATAATAGTTTTAATAATTTTATATAACCTTACCTGTATTATGCGTTGATAGTCAATATAGTGCTCCCAATATAAGTTACAACTAATATTAACTAGTATTTAACTATATTATATCGATAATACACACTCTATACGTTATAGTAACATTGATTTATTAAATTGGTAATGATAGAGTATGATATGTGTTGATTGTATATAATTTTTATAATTAATAATATTTTTACTAATATGATTTGAAATGTTACATTACCTGTCGCTTATATATAACTGTGACATAATAAATATTTTATTAATTAATAGTGTTAATGAGTT</ns2:sequence><ns2:name>KY699130.1_Leishmania_guyanensis_strain_MHOM/GF/2008/TD2008_clone_TD2008_12_minicircle_kinetoplast,_complete_sequence</ns2:name></ns2:Sequence><ns2:Sequence dsseqid="sq1258" id="sq1258"><ns2:sequence>AAAATAAAATTAATTCTATGTTAACATTGATGTTACGTGTTGTTATAAATTTAGTAATACCTCGAAAAATGAGGTTAAAATCGTACCACCCGACATGCCTCTGGGTAGGGGCGTTCTGCAAAATCGCATTTTTGGCATACAGAAACCCCGTTCAAAAATCCCCCGAAAATCACGTTTTTTGGCCTCCCCGTGCACAATTAGGGGTTGGTGTAATATAGTGGGCCGCGCACCCCGACTCGAGCTAGGATGTCGTGAAACTGGCCTCTAAGGCCTTACATTTTTATAATTCTAGCTTTGTTATGGTTGTTTTTGATTTAACTAGATTTAAACTTATATTTTATTATTAGCTTTCTATTTAGTTTATTATATGCTTGATTATATCTAATATTTAAATTAATAATTTTATTGCATACTATAATGTTGTTATACTCTCATTAAAACTATTTATTACTCTATCATATACTATACTTGTAACCCTATTATGGGTATGATAATACTGTCTAGTACATATTAATATTAATTGCAATTGCTAATATAGTGGTAATGAGTAAACTATGGATAATAATGAATGATAAAGTTAACATTATGATTATTGAATTTAAATAATACTTAATTTACTTTTAATATTAATAGTTTATCTTTTTATTAATTTTATCTACTCTTTGCGCTAAGTTTGTTACAATGTTAGAACTGGTTATTAAAATAATAATTGTTCTCTTACGTTACTAATAATTAGATTT</ns2:sequence><ns2:name>KY699131.1_Leishmania_guyanensis_strain_MHOM/GF/2008/TD2008_clone_TD2008_13_minicircle_kinetoplast,_complete_sequence</ns2:name></ns2:Sequence><ns2:Sequence dsseqid="sq1260" id="sq1260"><ns2:sequence>ATATGAACTAGATTTAGTTTCTAATTTTATAAATAATTAATTTATTAGATTTTATAATTTCATCAAAAATAGCCTTAAAATTTTACTCCCCGACATGCCTCTGGGTAGGGGCGTTCTGCGAAAATCGATTTTTGGCATACAGAAACCCCGTTCAAAAATTCACGAAAAATGCCGTTTTTTGGCCTCCCCGTGCACAATTAGGGGTTGGTGTAATATAGTGGGCCGCGCACTCCCCGCTGGGTTAGGATGTGTGAAATATGGCCTCTAAGGCCTTATGTTTATGAATTCTAGACTAAATTGGCTATTATGTGATAAAACAATTATTATTTTATATTATTGCTAAATGTTACTGATTAATTACACGCTAGTTTAGATTATATAATGATTTTATTTAAATATATTAATTATGTCTGCTCTGTTATCTTATGCTATACTTTCATTGATATTATCTATTATTTTAATAATTATATACTCTAATATCGCTGTGTTATGGCTGTCTCGAAAATAGCTAAAATATTCCCTTTTCTAGTTATATTATTACATATTTTATATCAATTTATAGCTTTTTAATAATAACACTTAGATAATATTATTATTGATATTATAACTAATGGTTACATATAAATTTATAAATACTATTACTATTATGATACTCTTATTAGACTGTCATATATACTTATATTATCTTCTATCTCTTGTAAACTTTTATTGTTTGTAATTATCTAGTAATATTAAATTGTTATTATATGTGTTACGT</ns2:sequence><ns2:name>KY699132.1_Leishmania_guyanensis_strain_MHOM/GF/2008/TD2008_clone_TD2008_14_minicircle_kinetoplast,_complete_sequence</ns2:name></ns2:Sequence><ns2:Sequence dsseqid="sq1262" id="sq1262"><ns2:sequence>ATAAATGTAACACTTAGAGATAATTATTATGAGTTTATAGTTTAGAAAAATATTTAAATTTATTAAAAATTCGATCAAAATCGTACCACCCGACATGCCTCTGGGTAGGGGCGTTCTGCGAAAATCGATTTTTGGCATACAGAAACCCCGTTCAAAAATTGACCATTTTTCGTGTTTTTTGGCCTCCCCGTGCACAATTAGGGGTTGGTGTAATATAGTGGGCCGCGCTCCCCGGCTGGAGTTAGAATTGCATAAAAGTGGCCTCTAAGGCCTTATAAAATTGGAATTGGAGTTATTATTGGATAATATGAATAATAAAACTGATTTGAACTTATATTATATTTATTTCAGCACTATATTTAAACTATTATTATTTGCTATAGATATTAGCTCTGTTGTAGTAATGTGTTCGTAACAATACTAGTTTATATATTTATAATATTTATAATGTTTATCTAATATGCATCTATAACGTTATGCTAGTCTATACTGATAATACTCAATATAATAGCAATTGCCTTTTATATTACACTATTATGGTATTCTAATACTATACTTTATTACAACTTTATACTATTACCGTTACATTATAATTTATAGTTTAACTTGCGCTGTTATATGTTCTTATAGTAGATAATAATTTTAAATTTAAATATTAATAAAATAATATAACTTTAATTTAATTTATCTTACGTTGATAGCAATGTTATTATCAGTTTGAATAAAATAATTTTATAAA</ns2:sequence><ns2:name>KY699133.1_Leishmania_guyanensis_strain_MHOM/GF/2008/TD2008_clone_TD2008_15_minicircle_kinetoplast,_complete_sequence</ns2:name></ns2:Sequence><ns2:Sequence dsseqid="sq1264" id="sq1264"><ns2:sequence>CTATTATATAAGATTAGAATGTTACGTGATGTGATAATTATTTTAAAATATTTATAAAATTGTTAAAAATGGGGGTAGAATTTTACTCCCCGACATGCCTCTGGGTAGGGGCGTTCTGCAAAATTCGAAAAATGGCATACAGAAACCCCGTTCAAAAATCCCCCGAAAATCACGTTTTTTGGCCTCCCCGTGCACAATTAGGGGTTGGTGTAATATAGTGGGCCGCGCACCTCGGCTTGGGCTAGCTCCTCGGAAACTAGGCCTCTTAGAGGCTTGTTTTTAATTTTTTAATTTTATATTCGATGATTTCACTTTTAAACTTGATATTATAATTATTTTGTTTATTTTAGCAATAGTTTTTGTTATATACTAGCAATAGAACTAGTTTTAGATAGTTTTATAATTGTTAATATTACTAGTGATTGATATAGTTAATTTATTATAATTCTATACGTTACCCTGTGTTACGAGTATGATGATAGTTTATAATGAGTCATTACTGCACAATAGCAATTAATATATAAGTTATTCTATGTTAGTACTAACTTAGTAATACTAAACGTTATATAACTATACTCTATCTTTATACTTGACAATGTTACTTTATATAATAATAATTTTGTTTATTTATTACGTTGTTAATATGATGTTATATTTACATTTTAATTTTATTAATTCTCTTTTACATAGACTATATCCAGTTTCATTGGTTGCATTATTTAATTAATATTATTTAATAAAAATAAAA</ns2:sequence><ns2:name>KY699134.1_Leishmania_guyanensis_strain_MHOM/GF/2008/TD2008_clone_TD2008_16_minicircle_kinetoplast,_complete_sequence</ns2:name></ns2:Sequence><ns2:Sequence dsseqid="sq1266" id="sq1266"><ns2:sequence>GTCTAAATTTGATTTAACGGTTTTATAATCTTTGTTATTATTTTGTTAAACTATAAAAATCATCAAAATTGGGCATTAAATTTTACTCCCCGACATGCCTCTGGGTAGGGGCGTTCTGCAAAATCGCATTTTTGGCATACAGAAACCCCGTTCAAAAATTCCCCAAAAATCACGTTTTTCGGCCTCCCCGTGCACAATTAGGGGTTGGTGTAATATAGTGGGCCGCGCACCCCGACTTGGGCTAGCTCCTCGTAAAGTAGGCCTCTTAGAGGCTTGTTTTTAATAATTCTAACTTGAAACTAATTTTATTTGTTATATTGATATTTAATTTAATTTAATAACTAATGATTAGCTTGTGTTAGTAGTTTTATTAGTTTGTGATTATTATAAATATTATTTAATAAATATACTCAATACAGTTCTCACTAGTTTATATTATAATGATGCTAACTATACTTTTGTGACATCTATACTATCATTATTATACTCTCATTATCGCTAATATCATATATAATATAACTTCTCCTTTATATTAATAGTATTATGTCTAGTATAATCATTGAACTATTTAATAATAACTATACAATACTGGTATTATTACTAATGATATACTGAGATAGAGTTAATAATAGACTTAATGATTATTATTTTATAAAATTAATTTATATATATTTCTATGTTTATGATTCGTGCTGTTACGTGAACAATAAACTTTACTAAATTGTTATTCTAATGTATA</ns2:sequence><ns2:name>KY699135.1_Leishmania_guyanensis_strain_MHOM/GF/2008/TD2008_clone_TD2008_17_minicircle_kinetoplast,_complete_sequence</ns2:name></ns2:Sequence><ns2:Sequence dsseqid="sq1268" id="sq1268"><ns2:sequence>ATTATTTTTCATTACATAGCTTAATAATAAATTTAAATTTAGTGTCTTACGTGTTTATTTTTTATAAAATGGGGTCAAAATCGTACCACCCGACATGCCTCTGGGTAGGGGCGTTCTGCGAAATTCGAAAAATGGCATACAGAAACCCCGTTCAAAAATACCCCAAAATTCGCGTTTTTTGGCCTCCCCGTGCACAATTAGGGGTTGGTGTAATATAGTGGGGCGCGCATCCCAGCTCAGGTTAGAACTCGATAAAAGTGGCCTCTTAGAGGCTTAAAAATTAAATTCTAACTTAAATGAAATAGTTTTGATTTAAAGTTAACTATAAATTGAAATTTAGATTATTAATGTGGAATAATATTATTTATTTTGATTAATTCTATTTTAATTTAATTTATCGGTAGTTAATTTATTTATGTTCTACGTTGTTACTCTATGTATGAGAACACAATGATATCTATAACTAGCTCAACTATGTGTTAATATGGTATAAGATAGGACAGTATTACTACATATTAATATATAATATATATTGGAGCTAATATTGCTCTATTATCAGTGTATTACGCGATAACATTGACAATAATATAATTTTAATTATTAATAATTTTATTTTATAACTACACTATACATATAACTTTATTGATAATGTTACTGTGTTATTGTGCTGGATAATTACATATAATACGCTATACTTTATATTTATCTTACAGTGTTTGACTAGTTTTATAATATAGTTCAATTTAGTAAAT</ns2:sequence><ns2:name>KY699136.1_Leishmania_guyanensis_strain_MHOM/GF/2008/TD2008_clone_TD2008_18_minicircle_kinetoplast,_complete_sequence</ns2:name></ns2:Sequence><ns2:Sequence dsseqid="sq1270" id="sq1270"><ns2:sequence>AGTAACACTATAAATTAATTTTGTTAAGCTGTTCATGATGTTATTAAATTTTAATAAAATGTTGAAAAATGGGCATCAAATTTTACTCCCCGACATGCCTCTGGGTAGGGGCGTTCTGCAAAATCGCAAAAATGGCATACAGAAACCCCGTTCAAAAATTCCCCGAAAATCACGTTTTTTGGCCTCCCCGTGCACAATTAGGGGTTGGTGTAATATAGTGGGCCGCGCACCTCGACTCGGGCTGGATCCTCGGAAACTAGGCCTCTTAGAGGCTTGATTTTTAAATTCTAAAATAATTTCACTTTGATTTTGATAATAGGCTTATAATATTGTTTTATTGCTTGATATTAAATATATTTTTATATTAACTATTATCTCGTTTTATTACTGGGCTATTACGCCGATATATTAGCTCATTGATTAGTAATGTTAGTATTGATAATGATAATTTATAATAATTTATCGTATTACATCACTATACTTGGTTATATGCTAAATCTATAAAAATATATGTTTTCCTTTAATATAAATAGCAGTTGTAGCATTATTTTATATGTTTTTAATAAATTTAATAACTTTGATAAAACTATGCTCATACTTATATATAACTAACTATTACACTCAATGTTATGCTGAATTAATATTACTAGTTTGTTTAATATAATATACTAATAATTATACTTATCATAGTTCTTATATGCATGTTTGTCTGGCTAGTAGTTATATGTTCTGTTATAATTAATAAATATT</ns2:sequence><ns2:name>KY699137.1_Leishmania_guyanensis_strain_MHOM/GF/2008/TD2008_clone_TD2008_19_minicircle_kinetoplast,_complete_sequence</ns2:name></ns2:Sequence><ns2:Sequence dsseqid="sq1272" id="sq1272"><ns2:sequence>TAAATAATTTTTATAATTTGATTATGATATTTTAATATTGAAATTAAATTTTAATAAAATCTAGAAAAATGGGGTCCGAATTTTACTCCCCGACATGCCTCTGGGTAGGGGCGTTCTGCAAAATCGCATTTTTGGCATACAGAAACCCCGTTCAAAAATACCCCGAAAATCACGTTTTTTGGCCTCCCCGTGCACAATTAGGGGTTGGTGTAATATAGTGGGCCGCGCACATCCTCTCGGGCTAGAACGTGGTGGAACAGGCCTCTTAGAGGCTTAGTTTTTAAAATTTAAATGTTTCTCGAATAATAACTTGATATTGACTTTAATTTTACTTTTATTACTACTATGATGCTAGTTTATATATACTTATCTAATACTAGTTTCATTACTGCTCTGTATTAGAACACGTTAGATTGATTATTATAACTTTAATATAAATTATTTTATTATAATATTTGCGCTAACTATATACTCATTATTACTGTGTTATGATAGTATACATTGAGCAATTAGATATTAATATAAGTTAGCATATATTTAGTATTATTTAGTATACTTGGCTATAACTATAACTTTACTAATGATAGTGATACTAGTGTATGATATGGTAATATGAATAGCAATAATTAGTGTTTAAATTATTTATAATATTACATTTAACTTTCTATTCTAAACTTTTATTTATGCTATCTTATGTGATTAGCTCAATTGAATTTAAATTTATAAGTTTATGTTTAGA</ns2:sequence><ns2:name>KY699138.1_Leishmania_guyanensis_strain_MHOM/GF/2008/TD2008_clone_TD2008_20_minicircle_kinetoplast,_complete_sequence</ns2:name></ns2:Sequence><ns2:Sequence dsseqid="sq1274" id="sq1274"><ns2:sequence>ATGATATAATAAAATTAATTTTAATATTTTGTTAAATTATTGTGTTACCCGCTATGACATCATCAAAAATTGGTATAAAATCGTACCACCCGACATGCCTCTGGGTAGGGGCGTTCTGCGAAATCGCGATTTTGGCATACAGAAACCCCGTTCAAAAATCCCCCGAAAATCACGTTTTTTGGCCTCCCCGTGCACAATTAGGGGTTGGTGTAATATAGTGGGCCGCGCACCTGGACTTGAGCTAGCTCTCACAAAACTAGGCCTCTTAGAGGCTTGATTTTATGAATTTAGACTTGGATTGGATTATATTATTTTTATATTTGAATTTGATATTATTATTTACGATTACATTGTTATTATTAGCTTATATTTTTGTTACATTATAAATAACATTAGTATTGCATTAGTTGTGTTATTATGGTGTTAGATTAGTAATAGATTTTGATAATTATAATTACACCGCTTGCGTTGTTACTATGTATAATATGGGTAACATTGACTAGATACTAATATAACTTATATTGTAATATAACTGCTCCATTACTAAGTTAATACTAGTCTATTACATCTCTACGATAACATTAGCTTTACTATAAAGTTTGAATATAATAACTTCACTGTATTGTGTTACATTCTTTTAACTATTAAATCTTTTTTATAATTTTTACTTTTAACTTTACTCTTGCTTGGCATTGCATCATTTAGTTGTTATTATCTTTGTTATAGCTAATTGTTACTCTGC</ns2:sequence><ns2:name>KY699139.1_Leishmania_guyanensis_strain_MHOM/GF/2008/TD2008_clone_TD2008_21_minicircle_kinetoplast,_complete_sequence</ns2:name></ns2:Sequence><ns2:Sequence dsseqid="sq1276" id="sq1276"><ns2:sequence>TGTTTTGAGTAAATAATATTTTAAATAAATTTAATTTAACTGTGATACGTGAGCATAAAATTATAAAAATGGGGATAAAATCGTACCACCCGACATGCCTCTGGGTAGGGGCGTTCTGCGAAATTCGATTTTTGGCATACAGAAACCCCGTTCAAAAATTCCCCAAAATTCACGTTTTTTGGCCTCCCCGTGCACAATTAGGGGTTGGTGTAATATAGTGGGCCGCGCTCCCCGACTTGGGCTAGCTCTCGTGAAAATAGGCCTCTTAGAGGCTTGATTATGGTTATTTGAGATTAAACTGGAATGATATTTATTTTAAACTAATATTTGTTATCTAAATGTTCTGATATCTTTACTAATGGCATACAATTGATTAGATCTATAATATTATTATTTAATAGTATAATGTTTTGTATTCGTTTTAAATATTAACTTTTATTATATCTATTTTATGCTATATAGTTTCGTTCGCTGTGTTACATGATTAGCCTCGTATTAGGTTAATATAGAATAAGTTATATTGTAATTGCTCTATATTATCACTATTTTAATAATACTCAATAACACTGGGTAATACACTATGTTATACATAATTTAATCTTATAATATAATACTATTAGACTTTATACTATTATGCTCTCTTATTATAATTATTTTAGTTTGAATAAAATTATTGATACATTATCTTTACTAATTCTATGTTCTCTGCATTTTAGATTTATTACTGTGATGTTAACAAT</ns2:sequence><ns2:name>KY699140.1_Leishmania_guyanensis_strain_MHOM/GF/2008/TD2008_clone_TD2008_22_minicircle_kinetoplast,_complete_sequence</ns2:name></ns2:Sequence><ns2:Sequence dsseqid="sq1278" id="sq1278"><ns2:sequence>TATAATTTGATTTACCATGACATTATTAATGTTGATTTGCCTAATACCTCGACTCATTACCTCCAAAAATAGGCATAAAATCGTACCACCCGACATGCCTCTGGGTAGGGGCGTTCTGCGAAAATCGATTTTTGGCATACAGAAACCCCGTTCAAAAATACCCCGAAAATCACGTTTTTTGGCCTCCCCGTGCACAATTAGGGGTTGGTGTAATATAGTGGGCCGCGCACCCGGACTTGGGCTAGCTCCTCGGAAACTAGGCCTCTTAGAGGCTTGTTTTTTTATTTTTATTTTTATTTCACTTGTTTTAGATGTTTTATTTTTAATTTGGATAATTTGTTTTCTAATTTGATTAATTGTTGCATATAATGTTTGATTATTTAATATTACAGCTTTGATTTATATGTTTAACTGTTAATTGATTGATATAGCATTGATTGTTATAACTATGATATAACCTGCTCTATTATACTGTATAATGCTAGTTTTGATAGTATTACTAAATTATATAAAATAACTAATATCTCCTTTGCTTTGTTCTGATAATATCGATAATTTAGAGCTAATAGAACATTATAATATTGGCTGTTATGATACAATAATATTAAATACTTATAATAATATATTTAATGATTAACTTAATTATACTTTTGTATTACTAATCTTTTTACTAAATTGATATTACTATAATGTTATCTAATTATGTTACTAGCTTGGTACTAATAATATTTATTTTATTTTAGCTGAACAATATTTT</ns2:sequence><ns2:name>KY699141.1_Leishmania_guyanensis_strain_MHOM/GF/2008/TD2008_clone_TD2008_23_minicircle_kinetoplast,_complete_sequence</ns2:name></ns2:Sequence><ns2:Sequence dsseqid="sq1280" id="sq1280"><ns2:sequence>AGATAAATATAATAATTTTAGTAACGTGTTGTCTTGTGATGTTATGTGATTTGAATTTTATCGAAAAGTGGGCACAAAATCGTACCACCCGACATGCCTCTGGGTAGGGGCGTTCTGCGAAAATCGATTTTTGGCATACAGAAACCCCGTTCAAAAATACCCCCGAAAATCACGTTTTTTGGCCTCCCCGTGCACAATTAGGGGTTGGTGTAATATAGTGGGCCGCGCACCTCGACTTGGGCTAGCTCTCGTGGAACTAGGCCTCTTAGAGGCTTGAATTTATTATTTTAGAGTTTTATGATTGTTATTGATTAATAAATTTTAAATATTACTTTTATATTACTAGTTTCGTTGCTGCTCTATTGTATTATCTAATAATTATATTTTGATATTGCTATTTAATGTTCGTGTTATATGAGTTTAATAATTAGTAATAAAATATTATAATCTTAATTTTATATCTTGTTACTATAGTTATCATAGTTATACTCAATATTATACTCTACAACATATATTTATATTAGTTATATGTATGATATTATCAATATTTTAATAAGATAAGTTTATAAATACAATTTTAATAATATAGCTTATTATATAGATAAATGATATGATGCTAACTATACTTGTGCTATAATATTATATACTGTATAGATATTATTTTATACTTTATATTAAACTTAATTTTTACTTGTTAATATAGATCTATGTTTCGCGGCTGTTACTAAATAACACTGTT</ns2:sequence><ns2:name>KY699142.1_Leishmania_guyanensis_strain_MHOM/GF/2008/TD2008_clone_TD2008_24_minicircle_kinetoplast,_complete_sequence</ns2:name></ns2:Sequence><ns2:Sequence dsseqid="sq1282" id="sq1282"><ns2:sequence>TCTAATACGTGTTAAGTTTGTGTTACACGTGAGATATTTTATTTTTAAAGTTTAATAATTTCTTAAAATTTCGATCAAAATCGTACCACCCGACATGCCTCTGGGTAGGGGCGTTCTGCGAAAATCGAAAAATGGCATACAGAAACCCCGTTCAAAAAATGCCCGAAAATCGCTATTTTTGGCCTCCCCGTGCACAATTAGGGGTTGGTGTAATATAGTGGGCCGCGCACCCCGTCTGGAGTTAGAGTGTTGGAAAAGTGGCCTCTTAGACCGTATGTTTTTAATTTTTAATTTAAACTTTGATTTTAATTATATTTTTGATTTAATATTAAATTTTATTTTGTTATTTGCTATTACGCTGCTTCGATAGTTAAACATTTTATTTTTAATTAGTTAAATATAAGTTTTGATAATATTAAATTAATTCTAGTTTAGTTATGTGATAATCAATAATAACTTTTAATAAAACTATGTTATTGAGTTTATAGTGTTACGATATTATCATAATTAGACTATAACTTATATTTATATTAGTTGCGCTGATAATAGATACTATTTAATGATACTATATGGAACTATAATGATACTATACTACTCGGAACTATGAATAGTATAAATTTGATATACAATGGTAATACTGGTTAATAATATAGTATACGATTAGCCCTAGACATAGTTTCATTATAACTTTATCTCTTTTTTCTTTTCTTTACAACTTGTGTTTATTAAATATTAATAATAATTTAGCC</ns2:sequence><ns2:name>KY699143.1_Leishmania_guyanensis_strain_MHOM/GF/2008/TD2008_clone_TD2008_25_minicircle_kinetoplast,_complete_sequence</ns2:name></ns2:Sequence><ns2:Sequence dsseqid="sq1284" id="sq1284"><ns2:sequence>TATGATTTTATTGATTTAATAATATTTTAATTTTATGTTTTTAATAGTTTTGTTTTAAAATCTAAAAATTAGTGATAAAATCGTACCACCCGACATGCCTCTGGGTAGGGGCGTTCTGCAAAATCGCAAAAATGGCATACAGAAACCCCGTTCAAAAATCCCCCGAAAATCGCTATTTTTGGCCTCCCCGTGCACAATTAGGGGTTGGTGTAATATAGTGGGCCGCGCTCCCCGACTCGGGCTAGCTCCCGTAAAAGTAGGCCTCTTAGAGGCTTGGATTTTATTTTCTGCGTTAACGTTACATATAATTGATAAATTGATAATTAAATTGTTTTAATATGTTGTAATATGACTGGTTATAATTATATTTAGTAATGATTATCTATAAACTATATTTGTTCTCGCTAATATAATATTAATTTGACTATGTTATTATTAATTATTATAACTCTATTACAGTTCTATACAGTTCCATCATAGTTTTGATAATGATACTAGAGGGTTACTAGAATAGAATATATTGTAATTAGTAATGAGTCTATAATGATACATACTAATACTAAACTTTATAACCATACGCTAGACACATACTATATAAAATTAATATACATAGTTTTATTGTTGTAATGATGTTACTATTATCTATAAATATTATTTACATTTACACTTCAGTTCTCTTGCATACGATGTTATATCTCTCATTAGATAATAAATTTAGTTTTGTATTGTAACACGTTAAT</ns2:sequence><ns2:name>KY699144.1_Leishmania_guyanensis_strain_MHOM/GF/2008/TD2008_clone_TD2008_26_minicircle_kinetoplast,_complete_sequence</ns2:name></ns2:Sequence><ns2:Sequence dsseqid="sq1286" id="sq1286"><ns2:sequence>TTTAAAATTATTAGTCTAACGTTGTTATGAGTTTATAGTTTTATTATTTTTTATTATTTTTCTCAAAATTGGCTATTAAATTTTACTCCCCGACATGCCTCTGGGTAGGGGCGTTCTGCGAAATTCGATTTTTGGCATACAGAAACCCCGTTCAAAAATACCCCGAAAATCACGTTTTTTGGCCTCCCCGTGCACAATTAGGGGTTGGTGTAATATAGTGGGCCGCGCACTCCGGGTAGAGTTAGAATTGGTGGGAAGTGGCCTCTAAGAGGCTTAGTTTTTAGAAATTAAACTTTTGTGGAATATAATTTGAAGATAACAATTAAAATTTAATATTAGATTGGAATAATGTCAATATTAGATTAGATTTATTATTTTATCTATATTTGTTCTCTGTATGCAGTGTTATCAATAGTATAGTTATTTATTATTAATTTATATAGTTTGCATTGAAGCTATTAGTATTATACTATGGTGTAATGTGTATGCTAATTATATCGTAATATTAGTACAGAATAAGTTATATATGTAATATGAGTAATAAGATAGTAATACTAGAGTAGACACTATAACTATATTATATAACATTAACTATTATTACGTGTTACATACTATTATTAGAATTGATTACGTTACAATAAAATATATAAATACTATCTATACTTACATTTTAGTTTCTTTGTATGCGCATATTATATTTACTGAGCAATGCTAGTTATATTTTATTGTAATAAATAAAT</ns2:sequence><ns2:name>KY699145.1_Leishmania_guyanensis_strain_MHOM/GF/2008/TD2008_clone_TD2008_27_minicircle_kinetoplast,_complete_sequence</ns2:name></ns2:Sequence><ns2:Sequence dsseqid="sq1288" id="sq1288"><ns2:sequence>TTTTAATTTGTATTTTATGATGTTACGCTCTATTAGATGTGTCATTATAATTTATAATTTTGCAAAAAATTGGCTTCGAATTTTACTCCCCGACATGCCTCTGGGTAGGGGCGTTCTGCAAAATCGCAAAAATGGCATACAGAAACCCCGTTCAAAAATCCCCCAAAATTCGCGTTTTTTGGCCTCCCCGTGCACAATTAGGGGTTGGTGTAATATAGTCGGCCGCGCATCCCAGCTCAGGTTAGGATTACGTGAAACTGGCCTCTAAGGCCTTATGTTTTTAACTTTTAACTTTGAATTGAGATTTAATGTTATTTTCTAATTAAATTATTTTTAAAATTAGATTTTATATTAGACTAGCTTGAATAAAATTATTATGTTGTTTGGTAATAAATAGTTTTGATTTAATTGAATTTATATTTACTAATTTTAAATTATTTATTATATCAACTATCGATAATAATGATTAGCTCTGAACTTTATAAATTCACTGTATTACATCGTATATATTAGCATAGAATAAGTTTATATTAGATATATATTAGACTAGATACTAGCTTTTACTATAACATTGATAAACATACATAATACTAATGATACTATATTTAACTATAAACTATACGGTGATATAATGTTATACGAATAGATAGAGTTTGTTATAAATATATAAATTGACTGTTATTAATATTCGTGTTCACAATAATTATTCTCTGCGTTTCTATTTCATTAATTTTTATAATTGTAATATAA</ns2:sequence><ns2:name>KY699146.1_Leishmania_guyanensis_strain_MHOM/GF/2008/TD2008_clone_TD2008_28_minicircle_kinetoplast,_complete_sequence</ns2:name></ns2:Sequence><ns2:Sequence dsseqid="sq1290" id="sq1290"><ns2:sequence>TAAATAAAAATATAATTTGTTTCGCTATAAAGTTTTATTGTTGCATTAGAATTTATAAAATCTAAAAATTATGGTCAAAATCGTACCACCCGACATGCCTCTGGGTAGGGGCGTTCTGCAAAATCGCAAAAATGGCATACAGAAACCCCGTTCAAAAATTCCCCGAAAATCACGTTTTTTGGCCTCCCCGTGCACAATTAGGGGTTGGTGTAATATAGTGGGCCGCGCACTCTCCGCTGGGCTAGGATCATTAAAATGTGGCCTCTTAGAGGCTTAGTTTTTGAATTCTAACTTTAACATGATTGCATTGAATGTTATTTATTATATTTTTATTATTGATAGTTATTTGACTAATATTGTTGCTATGATAGTATCTAATCAGTACTGATAATAGTAACGTTGATAGTATATTGATTTAATTATAATAGTTAATACATTAATTAATTTATTGTATTCTATTATCTGTGGTTACTACATCATACACTATCTCATCTCACTCTAATAGTTCCATAATATAATATAAATAGCAGTTATATGAGTATTTTGGATAATATATAGAGTTTATAAACATTAATGATAATTATTGATAATATTTATAATGTATACTATTCGATGATATTACTAACTAGCTCTGGTAATAGAACTATTACTGTTATGTTATGTTTGCTATTGTGTAATTTATATTAAACTTTTATTTAACAACTTTAATTACTGGTGTTACATGCTATCTGTTACTAATTTTATAAA</ns2:sequence><ns2:name>KY699147.1_Leishmania_guyanensis_strain_MHOM/GF/2008/TD2008_clone_TD2008_29_minicircle_kinetoplast,_complete_sequence</ns2:name></ns2:Sequence><ns2:Sequence dsseqid="sq1292" id="sq1292"><ns2:sequence>ACTATAATGTTATATTAAAGTTGTATGCGCTTATATTAATTTTAAAAATATTTATAATTCCTCGTGAAATTAGCTCAAAATCGTACCACCCGACATGCCTCTGGGTAGGGGCGTTCTGCAAAATCGCAAAAATGGCATACAGAAACCCCGTTCAAAAATACCCCAAAATTCGCGTTTTTCGGCCTCCCCGTGCACAATTAGGGGTTGGTGTAATATAGTGGGCCGCGCACATCTCCTCGAGCTAGAACTCTATAAAAGTGGCCTCTTAGAGGCTTATAAATTCGAAATTAAATATTTTTCTTTTAAATATTATTTTTGTTTTGATTTTGATATAAATTTAGATTGGAACTAGATTAGATTAATATTATAGCTTTACTTGTTACATACAATGCTAGATAATATAATTTTATCTATTGACTAGTTTGATTACTAGTTCTAAATTTAATAATACTATGATAGTTAAATAAAGATACTGTGATACTGGTATGATATCATCAATATTAGAAAATAGCCTTTTGAACTGCTTTCTGCATGAATATTTCGATAATTTAATGATTATAAGCTAATAATAGGATAAATGATTATAACTATACCATACTTGTATTATTATGCTCTCACTATACTTATCTATTACTCTTATTACATATTTATATAATTCTATACACACTAACTTAACTATTAATGCTCGTTGTATTATAATATTGTATAGAGCAGTGCTAACATTGTCGTACTAATTAATAAAATAAATTT</ns2:sequence><ns2:name>KY699148.1_Leishmania_guyanensis_strain_MHOM/GF/2008/TD2008_clone_TD2008_30_minicircle_kinetoplast,_complete_sequence</ns2:name></ns2:Sequence><ns2:Sequence dsseqid="sq1294" id="sq1294"><ns2:sequence>TAAAATTAATTTAACTCTGCTCTGTTATAAGTTTTATTTATCATCAAATAATATTAATTTTTTATAAATTCGAGATAAAATCGTACCACCCGACATGCCTCTGGGTAGGGGCGTTCTGCGAAATTCGATTTTTGGCATACAGAAACCCCGTTCAAAAATACCCCGAAAATCACGTTTTTTGGCCTCCCCGTGCACAATTAGGGGTTGGTGTAATATAGTGGGCCGCGCTCCCCGACTCGGGCTAGGATGGCATGAAAGTGGCCTCTAAGGCCTTATAAAATTGGGAATTAAAATTTACAACATATAATTATCTTTTAAATTGATTTTATGATGTTTTTTATTTATTAATTTATTTATAATTCAGTTTTGATTTTATTTTATTAATATAATTTTATTTTATGATTTATTGAATTAATATTGTGCTAGATTAGAACATTGATGATAGTATCGCATACAGTTTCGTTGTTATATGCTAGTAATACTATAAGATACTGGTAATAGCTCAATATATAGAATAAGTTAGATATGTGTTATTAGATAATAGTATACTTACACATTAACTTTATAATGATTAACTTTATGATACACTGACGATAATATTATTATTTATAACAGTGAATTAATATACTAGTTACTCTTAAATATAAATGTATTGACTTGCTTGATTACTAGCTATACACTGTTCTGATAATGTTACTAAATTAGTTCTTACTTATAAACTTAATAATAATATTTATT</ns2:sequence><ns2:name>KY699149.1_Leishmania_guyanensis_strain_MHOM/GF/2008/TD2008_clone_TD2008_31_minicircle_kinetoplast,_complete_sequence</ns2:name></ns2:Sequence><ns2:Sequence dsseqid="sq1296" id="sq1296"><ns2:sequence>ATTTACAAATAATATTTTATAAGTTTGTTAATGTGTTGCCTAATGAGTCGACTCCTTACCTCGCAAAATTAGGGTCAAAATCGTACCACCCGACATGCCTCTGGGTAGGGGCGTTCTGCGAAATCGCGATTTTGGCATACAGAAACCCCGTTCAAAAATCCCTCGAAAATCACGTTTTTTGGCCTCCCCGTGCACAATTAGGGGTTGGTGTAATATAGTGGGCCGCGCTCCCCGGCTGGAGTTAGAAACTCTAAAACTAGGCCTCTTAGAGGCTTGAATTTAGAATTTTAAATATTTCTAACATGAATTAATAAATTTAAATAAAATATGTTCTAATTAATGCTGACTTAGTTAATATATAGTTATGATTATTAATTTAATTGTTATGATAATATAATTAGATTTAATTGTTACTAGTTTGATTAGAGTATAGATTTTATATAACATTATTAACTATGTTAGTTCCATTGTTATACTCTATGTCTATAATATCGCTAATACTAGTACAATATATATTCCCTTTGCTTTGTTATATGATAGTAATAGTGTTATATCTATATGAGTGCAATACAATTATAAATTTTAATTAACTATTGATAAAGTTTAATATTATAATGTTATAATAGCATTACTACACTTTAACTATAAATTCTTTTTCTTGTGATATTACTAAACTAAGTGATATGATATTATACTGACATGTGTTAATAGCTAGCACAATTACTTTATTAATAATAGTTTT</ns2:sequence><ns2:name>KY699150.1_Leishmania_guyanensis_strain_MHOM/GF/2008/TD2008_clone_TD2008_32_minicircle_kinetoplast,_complete_sequence</ns2:name></ns2:Sequence><ns2:Sequence dsseqid="sq1298" id="sq1298"><ns2:sequence>TACTATTATTTTATACTAGTATACGGTTTGAATAATATTTTGTTTGCAGTGTTATGAGATTGAGAAAAATGAGGATAAAATCGTACCACCCGACATGCCTCTGGGTAGGGGCGTTCTGCAAAATCGCAAAAATGGCATACAGAAACCCCGTTCAAAAATACCCCGAAAATCACGTTTTTTGGCCTCCCCGTGCACAATTAGGGGTTGGTGTAATATAGTGGGCCGCGCACCCCAGCTCAGGTTAGAATGTTGCGGAAGTGGCCTCTAAGGCCTTATAATTTTAAATTCTAGCCTTGTTATGCTTATTTTAGATTTAATATTATTTAATAATTTATTTTTATAATATATTTCTGCTCGTTACTATTATTGACACTGATTAGCTCTAGATATAATTATTTAAATAGTTAATATAATTTGTGTTATAATGTTACTAATACTATTTTATAATTTAACTATAGCTGTTCCATTACTGTGTTATTATGTGTCATTAGCGACAATACTAGATAATACTAATTAGTACTAATATATATTCTATATTGGGCTATTATATGACACTAATAGATTACTATGATTGTTTAACGTTATCGATATTATAATAATAAAACTATACATTAACTATGTGATATAATGATGTGACTAGAGTATTACTATGTTAGAACATTATAAGTTTGTTAATAAATAATTTAACTTTTAATCTATCTCTTTATAATTATGCGCTAGATATATTCTAATTTTATTTTAACATTAGT</ns2:sequence><ns2:name>KY699151.1_Leishmania_guyanensis_strain_MHOM/GF/2008/TD2008_clone_TD2008_33_minicircle_kinetoplast,_complete_sequence</ns2:name></ns2:Sequence><ns2:Sequence dsseqid="sq1300" id="sq1300"><ns2:sequence>TTTGAATATAAATAAATTTTTATTAACACAGTGTTACACCGCTAATGTCACGCAATGATATCGATAAAATTTGAATAAAATCGTACCACCCGACATGCCTCTGGGTAGGGGCGTTCTGCAAAATCGCAAAAATGGCATACAGAAACCCCGTTCAAAAATCCCCCAAAATTCACGTTTTTTGGCCTCCCCGTGCACAATTAGGGGTTGGTGTAATATAGTGGGCCGCGCACTCCGACTCGAGCTAGAATCATAAAAATATGGCCTCTTAGAGGCTTGTTTCTCGCGTGTTAAGGTAGAATTGGAATTAAATGATTTTAAACTTTAATTTAATATTATATTTTATTTTGGATAATTATTTATATATTTTTATTATGTTATTAGTTCTAATCCGTTACTTGTTAGTTCTAATATTACTATACTGTGTTACTAGTTCAATGATATGTATAATTATTATAAATTTAGATAATACTATATGCTGTTCCGTGTATTACATGATAATAGCTAAAATAGTGCTCGCAATATAACTTATAACTAATATTAAAGTATATTTATTGTATTATATCTCTTATAACTATCTATACATTACTAGCTTTAGTGAGATAATAGTTTTAATATAATTTAATGATGATATGTGCTGATAGTAACGATAAGAACACTAATAATATTTTTATTAATATGATTTAAAACATTATACTACCTGTCGCTTGTTATTAGACTAGATTAGATAAATTTATTATTACTATTTGTTCTCTATAAATTAT</ns2:sequence><ns2:name>KY699152.1_Leishmania_guyanensis_strain_MHOM/GF/2008/TD2008_clone_TD2008_34_minicircle_kinetoplast,_complete_sequence</ns2:name></ns2:Sequence><ns2:Sequence dsseqid="sq1302" id="sq1302"><ns2:sequence>TTTAATAGAGGCTAAATTGCGCTGTTATGGTGTTATGAGTTTAATCAGATTTAATGAATTTATTAAAAATTTGATATAAAATCGTACCACCCGACATGCCTCTGGGTAGGGGCGTTCTGCGAAAATCGATTTTTGGCATACAGAAACCCCGTTCAAAAATACCCCGAAAATCACGTTTTTTGGCCTCCCGTGCACAATTAGGGGTTGGTGTAATATAGTGGGCCGCGCATCCCGACTCGGGCTAGCTCTTGCGGAACTAGGCCTCTAAGAGGCTTGTTTTTTAAATTCTAAATTAAAATTGGATATATGTGGGAAATTAATATCTAAATTATAATAATCCATTTAAATAATAATAATTTTAATATTATATTTGGTTGCTATTAATATAGTTGAGATATACTTTATATCTTAATTATTTATATTATTTATTTTAATAAATTTAATTTTATAATGCTATAATGGTGGGTTATATGATGTTATACGTTTTAATGATTATATTCAAAAATATAGCAATTTATATTAGTTATAACATATATTGTGGCTATTATAATCAATAAAATCAATAATATTCTTAAACTATAATAAACTATAATAATTCTATAATTAACTATCTATAACGTTATTATGTTGTCTTGATTGTTACTCTAATGAGATAATATTTGATTTGAATTTAATTATGATATGTCACTAGTGTTATTATTGATTTGACAGTAGTGCTGCATTTTGTTTTAAATAAAAATAAATAAA</ns2:sequence><ns2:name>KY699153.1_Leishmania_guyanensis_strain_MHOM/GF/2008/TD2008_clone_TD2008_35_minicircle_kinetoplast,_complete_sequence</ns2:name></ns2:Sequence><ns2:Sequence dsseqid="sq1304" id="sq1304"><ns2:sequence>AATTTTAATTTTAATGTTTGATAATGTTGCACACATAGTTTTGAATAATCTTCAATAAAATTATAAAATTGGGGATAAAATCGTACCACCCGACATGCCTCTGGGTAGGGGCGTTCTGCGAAAACCGAAAAAACGCATACAGAAACCCCGTTCAAAAAATGCCCGAAAATCGCTATTTTTGGCCTCCCCGTGCACAATTAGGGGTTGGTGTAATATAGTGGGCCGCGCACATCGTCCAGAGTTAGAACACGTGGGACTAGGCCTCTTAGAGGCTTGATTTTTAAAATTTAAAATATTTAACTTGTTATTGACTTTAAATTGATTTATAATTGAATATTTTTATTAATGATATTATATTTTAATTAATGTGTTCGCTAATCTAGTTCTCAATTAGATAATATATAGTTTAATTATTAGATTGTTATAGTTTGTTATTATAATCAATATTACATAATCATCGCTATACATTTTTGTTATTACCCGTGTATTATGGTGTATATGGTTACAATAGCAATTACAACTTATTCTGTACTAATATGATACTAACTATATTACTCTATGTTACACTATGATATTACTACATTAGATTAATAATATTGATAGACTAGCATTGTTACGTATGAATAAATATAAATTTAATTTAATTAATAATATGATTATCTATAATCTCTTTGTTAAACTTTTAGAACTCTTCTATTAAATCTTTATATGCTAGTTGATATTTAAATTTATAGTTTGGT</ns2:sequence><ns2:name>KY699154.1_Leishmania_guyanensis_strain_MHOM/GF/2008/TD2008_clone_TD2008_36_minicircle_kinetoplast,_complete_sequence</ns2:name></ns2:Sequence><ns2:Sequence dsseqid="sq1306" id="sq1306"><ns2:sequence>TTAGTTAAATATAAATTTTAATTTTACTTCGATGTTATGCCTAAGGAGTCGACTCCTTACCTCAAGAAAATGGGGGAAAATCGTACCACCCGACATGCCTCTGGGTAGGGGCGTTCTGCGAAATTCGATTTTTGGCATACAGAAACCCCGTTCAAAAATTCCCCGAAAATCACGTTTTTTGGCCTCCCCGTGCACAATTAGGGGTTGGTGTAATATAGTGGGCCGCGCACCCGACTCGGGCTAGCTCTCGCGAAACTAGGCCTCTTAGAGGCTTGTTTTACGCGTTGGAATAATTTTACAGCATAGACTTGATTTGCTAAATGAATTTATTATATTATATTATTGTTCTCACTTGTATATCATATGTAATACTAACATTGAGTTGGTAATATTGTTTGGTATTGTTATTAATATGTATTGACATTGTATATTATCTCTATATTATAGACTAGCGTTGATTCTATACTAGTGCTGTGATAGTATTGGATATAGTAACATTATTAGAAATATATTAGTTACAACTTATATTATATGCTATTTATACTATATTATTACTAATCTATTACATCATTATAACTCGCTATACATACTATTTAAATTGATATTATAATGTTATTGTTATGTAACTATAATGTTTCATCTATTTATATTTTTATTTAATTTTATTCTCTTCTCTTTCGTTTGTAATAGTTTACATTACTGGATAATATTCTTTTTATTTGCTGTAATAATTTTACTTTA</ns2:sequence><ns2:name>KY699155.1_Leishmania_guyanensis_strain_MHOM/GF/2008/TD2008_clone_TD2008_37_minicircle_kinetoplast,_complete_sequence</ns2:name></ns2:Sequence><ns2:Sequence dsseqid="sq1308" id="sq1308"><ns2:sequence>TTGTTAAATAATAATTTATTATATGTTAAATGTTTTAATTTAGATTTAAATGATGTTATACCTCAAAAATGGGGTCGAAATCGTACCACCCGACATGCCTCTGGGTAGGGGCGTTCTGCGAAATCGCAAAAATGGCATACAGAAACCCCGTTCAAAAATAGGCCGAAAATCACGTTTTTTGCCCTCCCCGTGCACAATTAGGGGTTGGTGTAATATAGTGGGCCGCGCACATTCTCCCGAGCTAGGATTATAAAAATAAGGCCTCTTAGAGGCTTGTTTCTCGCGTATTACGTGTTTTTCTGATAATAAATATTTTAAACTTAAATTTAATATCTGATTTGTTATAATGATTGATTTTATTAATAATTGAATAATGTTTAGATTGAGATTAATATTTATGATATATGTTTTTAATTTTATTACTGATACTGCACTGTTACATACTAATCTATACTATCTATATGTTCTATCTCAGTGCTGATAATATGTCATTGACTAGTATCTAGATATCAACTTATAACATGTTTAATATATAGTATATTACTAGTTTTAAATAGTTACTCTATGTAATACTTTGATAATAACATTTTATAATAACTATAGTTAGATAATAGTTTTATATATAATTGATATACTTGTTATTTTATTATTCATTGACATATAATAATATTTAATTTATTTCTACACATACTTTTTATATTACGCTACTTTGGTTAATAATATTATATGTGCTGATAGAGTTTATAATAT</ns2:sequence><ns2:name>KY699156.1_Leishmania_guyanensis_strain_MHOM/GF/2008/TD2008_clone_TD2008_38_minicircle_kinetoplast,_complete_sequence</ns2:name></ns2:Sequence><ns2:Sequence dsseqid="sq1310" id="sq1310"><ns2:sequence>TTATAATTTTGTTAATTAATAAGATTTTAATTTTATGTTTTTAATAGTTTTATTTTAAAATAACAAAAATGGGGGTTAAATTTTACTCCCCGACATGCCTCTGGGTAGGGGCGTTCTGCAAAATCGCAAAAATGGCATACAGAAACCCCGTTCAAAAATTGCCCGAAAATCGTGTTTTTTGGCCTCCCCGTGCACAATTAGGGGTTGGTGTAATATAGTGGGCCGCGCACTCTGGATTGAGCTGGGATAGATAAAACTAGGCCTCTTAGAGGCTTGAATTTTATTTTCTACACTACCACGGAATATTATTTATAAATTGACAATTAAATCATTATATAAAGTTGTGTTATGGTTATTTATAATTTTATTTAGTGATGATAATTTATAAACTATATTTGTTCTCGTTAGTATACTGTTAGTGTCGCTATATTATTACTATTGATTATAATTCTAATACGTATCTATACAGTTCCATCATAGTTTTAATAGTATTACTAGAGGGTTACTAGAATAGAATATATTGTAATTAGTAATGAGTCAATAATACTATATAATAATAATAAACTTTATAACTATGAGCTAGATATACACTAGATGAGATTGATATGTATAGTTTTATTGAGTTAAACAGTATTACTGTTATATATAAATATTATTTACATTTATACTTCAGTTCTCTTATATGCGATGTCATGTCTCTCATTAGATAATATATTTAGTTTTTCTTTGTAATACGTAAA</ns2:sequence><ns2:name>KY699157.1_Leishmania_guyanensis_strain_MHOM/GF/2008/TD2008_clone_TD2008_39_minicircle_kinetoplast,_complete_sequence</ns2:name></ns2:Sequence><ns2:Sequence dsseqid="sq1312" id="sq1312"><ns2:sequence>TAGAGGCATAAATAAAGTTTGTCTTACACGTGATATACTGCATCATGAGAAATAAAATTTATTCAAAAATGGGGATAAAATCGTACCACCCGACATGCCTCTGGGTAGGGGCGTTCTGCGAAAATCGATTTTTGGCATACAGAAACCCCGTTCAAAAATACCCCGAAAATCACGTTTTTTGGCCTCCCCGTGCACAATTAGGGGTTGGTGTAATATAGTGGGCCGCGCACCCCGACTCGGGCTAGCTCTCGTGAAACTAGGCCTCTTAGAGGCTATAATTTTAGTTTTGAGTTTAATTTTATTTTATAACTAGATTTTGTCTATTAAATTATAATAATGTTAGCTTTATGTTAGAATTGATTTAGAATAATATTAGTTTTAAATTTTATTATATTAAATGATTTGGGCTGGCTATATTATTGTATTGTTGTTATTAATTTATACTATCATATTAATATTATTAGTTCTCTATCTTGTTACTACATAGTTGCTCCATATTAGCTCGATAATAACATATAACTTGTTTTAATATTAGTTACACGTATAATATCTATGATTATTAATACTCTATTACTATCATTACGCTAGTTTGACTTTTATATTATTATACTATACATTAGATTGTTCTGATATTGGTGACTGTGTTACTAGTTGTGTTAATGTTATAGATATTTAATCAATGTTATAATTTTATTTTCTCTTTTCTCTTTTTATAATTTGTGTTTATTTAGTTTTATTATTTTAGTCAT</ns2:sequence><ns2:name>KY699158.1_Leishmania_guyanensis_strain_MHOM/GF/2008/TD2008_clone_TD2008_40_minicircle_kinetoplast,_complete_sequence</ns2:name></ns2:Sequence><ns2:Sequence dsseqid="sq1314" id="sq1314"><ns2:sequence>TATACAGTGACATAACATTAATAATACTCGTGTGTTACTGCTTCATAAATTTATAAATTCTCTATAAAAATCCTATAAAATCGTACCACCCGACATGCCTCTGGGTAGGGGCGTTCTGCAAAATTCGATTTTTGGCATACAGAAACCCCGTTCAAAAAATGCCCGAAATTCACGATTTTTGGCCTCCCCGTGCACAATTAGGGGTTGGTGTAATATAGTGGGCCGCGCACATCCGGCAGAGCTAGAACTCGTGGAACTAGGCCTCTTAGAGGCTTGAAAATTGAATTACTATATTATTTTAAATATTATTCTAATTTTAGACTATAATTTATTTTCTAGTTCGCTGTTCTCATAATATTACTTGTTATTAGATTATTAATAGCACTAGTTTGTATAACTATAATATAATAGTTAATATTAGTTCTCTATTATCGTAATAATACATCTATCTAATACTATGCTCCACTGTGTTATATGATGTTACTCAATAATGCTAATAATAGCTCACAATTGCTTTGTAACTTGTTTTATATTGATGTTTCGGGGTAATACAGCTAATAAAGTTTAATAATACGTGGTTAGGCTTATGATAGAGTTAAATTTTAATATAATATTGATTCATTACACATCTTATTAATACTATTATTGTTACATACTTGCACTAGTTATGTTCTCTGTAGTATACTAATATTAGAACTGTTATGTGCATGTATGACTTGTATTTAGATAAATAATATTATAA</ns2:sequence><ns2:name>KY699159.1_Leishmania_guyanensis_strain_MHOM/GF/2008/TD2008_clone_TD2008_41_minicircle_kinetoplast,_complete_sequence</ns2:name></ns2:Sequence><ns2:Sequence dsseqid="sq1316" id="sq1316"><ns2:sequence>AATAAAATATATAAATTAACGTTGTTATGCCTCTAATGACTTGATGTTTTTATAAAATTATCGTGAAAGTGAGAACAAAATCGTACCACCCGACATGCCTCTGGGTAGGGGCGTTCTGCAAAATCGCAAAAATGGCATACAGAAACCCCGTTCAAAAATCCCCCGAAAATCACGTTTTTTGGCCTCCCCGTGCACAATTAGGGGTTGGTGTAATATAGTGGGCCGCGCACCCCGACTCGAGCTAGCTTCAATAAAAAGTGGCCTCTGAGGGCTTATAATTTTAACTTTGAGTTTTATGGTTGATTTAGAATATTATTTTTATTAATAATTAAATTTTATTCTATTACTAGTTTGGATTAGCTTGTTTGACTAGTATAAATATTTTATTGATATATGATAACATTATTTAATATATAGTGGATGTTATATTGAATTAGTTTTAGATATAGTTTAATAATTTTATCTATTACGCTCACTACACTGTCTATTACATGGTTACTACTCTCATTATAATATCAATTGCTTTTATATTGTAATCTAATTAGTACTATTATACGCTAAATGATACTATAACATTGAACTAACTTTATTAACTATTTTATAATTATATGATAAACTTTATTTAATTTGTATTAATTTGATTATAGTTTTTAATAATTTATTTAATTAATATTTTTATTTACACTTATGATTCGTTGCGTATTTGAATAGTTAATTGATTTGAATAAAATGTTATTGTTAAGGATAA</ns2:sequence><ns2:name>KY699160.1_Leishmania_guyanensis_strain_MHOM/GF/2008/TD2008_clone_TD2008_42_minicircle_kinetoplast,_complete_sequence</ns2:name></ns2:Sequence><ns2:Sequence dsseqid="sq1318" id="sq1318"><ns2:sequence>TTAGTAACATTAAATATTTTTTATTAAAACTGTGTTACGCGTCTATGATGTTTATAAAATTGTGAAAAATAGGGTCTAAATTTTACTCCCCGACATGCCTCTGGGTAGGGGCGTTCTGCAAAATCGCATTTTTGGCATACAGAAACCCCGTTCAAAAATCCCCCGAAATTCGCGTTTTTTGGCCTCCCCGTGCACAATTAGGGGTTGGTGTAATATAGTGGGCCGTGCACCCCGAGTTGAGCTAGCTCGATGAAATATAGGCCTCTTAGAGGCTTATTTTTTAGAATTTAAACTTTTCTCGTTAATATAATTTTTAATCTTAATTTTAGACTAATAATTTGTTATGCTAGCTTTAATGTTATTATTTAATTGATATTATTTTGTTTAATAGTTAGAATATATAAATTTAGTTCTATAATAGTTCCATACTTGCGCTGGTTATGATGTGATGAGTTATATTTATAGATTTAATAATGTTTAATGCATATCGATAAAATAGTGGAATAATATCAATTATAACTAATATTAGAATATATTATTAGCTCATATTTATAACTTTTATTAAACACTGTTACACTACTATAACTATATAGACACTAGTGATAATACTAGTTAAATGATAAGATAACGGTATATTAAAATGATGTTACAATTATTTAATTATATACTTTACCTTGTTATACTCTATGCATTCGAACAGACTATGTGATACTGTTAGAACATTGATATAAAATTGTTA</ns2:sequence><ns2:name>KY699161.1_Leishmania_guyanensis_strain_MHOM/GF/2008/TD2008_clone_TD2008_43_minicircle_kinetoplast,_complete_sequence</ns2:name></ns2:Sequence><ns2:Sequence dsseqid="sq1320" id="sq1320"><ns2:sequence>CAATAGATAAAATAAAATTTAGAAATTAAATAATAACAATTTTAGATTATTGTCTTATAACGTTAAAAATCTGCATAAAATCGTACCACCCGACATGCCTCTGGGTAGGGGCGTTCTGCGAAAATCGATTTTTGGCATACAGAAACCCCGTTCAAAAATTGGCCATTTTTCGCGTTTTTCGGCCTCCCCGTGCACAATTAGGGGTTGGTGTAATATAGTGGGCCGCGCACCCCGGCTAGAGTTAGAAACTATAAAATGTGGCCTCTTAGAGGCTTAATTTTTAATTTTTAATATTTTTAAATTAAATTTAGATTTTAAATTATGATATTGCTTGTTGACATTGATTTTATTTATATTTTTAATTTATAGTTCTAGTTTGGATATATTATTTGTTTTATTAGTGATAGACTAGTTTTAATATTAGAATGATTATAATTATACGTTGACTATCTCATTACTATACATAGCTGCTCTATACGTTACTATGATGTATTCTAATGGTTACATAACAAGTACAACTTATATTAGATATATTCTATAGTATATTATTAGCTCATCTTAGACTATACAACTATGATACTATTATAGTTACTAACATTGAATATAATTATAGTTAATATATAAAATTAATTTAGTAACGTAGCTGTTCATATACAATTAACATTATGTTTAATATTATACTTATTTAACTGATTAGTTTTAATAATTAGATAGTAATATTGCTGTATGAGAATTTAAATTTGATTAA</ns2:sequence><ns2:name>KY699162.1_Leishmania_guyanensis_strain_MHOM/GF/2008/TD2008_clone_TD2008_44_minicircle_kinetoplast,_complete_sequence</ns2:name></ns2:Sequence><ns2:Sequence dsseqid="sq1322" id="sq1322"><ns2:sequence>ATTTAATTAGAAAATAAATTTAATTTTCACGGTGTTATGCCTCTAATGTCTCATTATAAATTTTAAAAAATCGATTAAAATCGTACCACCCGACATGCCTCTGGGTAGGGGCGTTCTGCGAAAATCGAAAAATGGCATACAGAAACCCCGTTCAAAAATCCCCCAAAATTCGCGTTTTTTGGCCTCCCCGTGCACAATTAGGGGTTGGTGTAATATAGTGGGCCGCGCACCCCGACTCGAGCTAGGATCATAAAAATATGGCCTCTAAGAGGCTTGTTTCTCGCGGATTAAGATTGTTTTGGTGATAATTTATTTTAGACTTTAATTTGATATTTATTTTAATTATTATAATTGATTAGATGTTATTTTATATTAATAGCTTTGGTTCGATACTAATTAGAATATAATATTACTATATCTTGTTACTAGCTTGTTATTAAATATAATTATTATTACTCTATATACAGTTCTATAATGTTCCGTGTATTATACTGATATAGCTCAAAATAGGGCTAACAATATAAGTTGTAACTAATATTAACTTGTATTATATAGTATTATATCGATTATAACTATCTATACGTTACTAGTTCCATTGAGCTAATATTTTACTATTATTGATTTATAACTATAACAATTTAATACTAGTCAAACTATAAATTATATTTTTATTAATATGATTCGAAACATTATATTACCTGTCGCTTATTATTAGAAATATTTAATTTGTTATTTTAATTATTTATGTTTATAATAAAAT</ns2:sequence><ns2:name>KY699163.1_Leishmania_guyanensis_strain_MHOM/GF/2008/TD2008_clone_TD2008_45_minicircle_kinetoplast,_complete_sequence</ns2:name></ns2:Sequence><ns2:Sequence dsseqid="sq1324" id="sq1324"><ns2:sequence>TATAAAGTTTGTTATATGCGTGTTATATGTGAAATTAGTTTTTATAAAAATAATAAATTTTCTCAAAATTGGGCATTAAATTTTACTCCCCGACATGCCTCTGGGTAGGGGCGTTCTGCAAAATCGCATTTTTGGCATACAGAAACCCCGTTCAAAAATCCCCCGAAAATCACGTTTTTTGGCCTCCCCGTGCACAATTAGGGGTTGGTGTAATATAGTGGGCCGCGCACCCTAGCTCAGGTTAGGATTGCATAATATAGGCCTCTAAGAGGGGATATTTTTATTTTCTAGCCTCTAATAGGCTGTTTTATTTGGTTTGAGTTTTATTTTGATTTATAATTATTATTTGTTATTTATATTTATAATAATACTGTTCTAATCTGTTCTGGTTTATTACTAATATGCACTATATCAGAACATATAATAATATTATATCTAGTTTGTGTAATAGCTATTATTTTTAACTATAATTATACTATAACGACTCATTACCCTAGTATTATAAATATTCCCTTTTGTAACTGCTTTTATATGATATTTTACTATAGTTTTAATAGATAATAGCATTATAGTATTGAGCTAGCTTTGATATAATAACGTTACTATGATTAGATAATATGTGCACTGATAATTAATTAAATAATATATAATGTTTATTACAATGTTAATATGAATAACACTTTTTATTTTCTATGTTTACTTGCTATCTAGTTATTACATTTAATTAATTATATTTTTAT</ns2:sequence><ns2:name>KY699164.1_Leishmania_guyanensis_strain_MHOM/GF/2008/TD2008_clone_TD2008_46_minicircle_kinetoplast,_complete_sequence</ns2:name></ns2:Sequence><ns2:Sequence dsseqid="sq1326" id="sq1326"><ns2:sequence>ATTAGATTGAGATAAAATTTAAAATTAGTTTATTAATAGAATTGTGATAATATTGAATTTCGTCGAAAATGAGCATAAAATCGTACCACCCGACATGCCTCTGGGTAGGGGCGTTCTGCGAAAATCGAAAAATGGCATACAGAAACCCCGTTCAAAAAATGCCCGAAAATCGCTATTTTTGGCCTCCCCGTGCACAATTAGGGGTTGGTGTAATATAGTCGGCGCGTCACACAGTTTTGGGCTAGCTCCTCGGAAAGTAGGCCTCTTAGAGGCTTGTTTTTATATTTTTAAATCTTTTTCTAATAAATAATTTTTAATTTAGATTTAATATTAATTTGATGTTAATTTGAATTAATGATTAGATATAATTAGTTCTATATAGTTAATAAATTAGTAATACTATGTTAGACTATATTTTATTATTTAAGTTTTATTATTTATTTTATAATTTTACTTTATTGAACTGTATAGACGCTGTTAATGTAGTATTATATGTGCTCTGAGATACGTAGAATAACTTGTAATATAATATATTCTATAATGAGTCAATACTAATTCATATAACGCTACATTATAGTAATGATGAGTGACAATAATAGTTTTAATTATAGTATTATATATTTTATTATTATATGATAACTTTGATTGCTTATATACAATTAATACTATGTCTAACACTAGAACATTACTATAATAAAATTTGATTATTAAGTTAGTAATATACTGTTAGTAACGATAAAATATAATT</ns2:sequence><ns2:name>KY699165.1_Leishmania_guyanensis_strain_MHOM/GF/2008/TD2008_clone_TD2008_47_minicircle_kinetoplast,_complete_sequence</ns2:name></ns2:Sequence><ns2:Sequence dsseqid="sq1328" id="sq1328"><ns2:sequence>TGACTTGATAAAATTAAATTATTAAATTATTATGTTACTCTTGCTTAACTTTATAAAATTCTAATAAAATATCAATAAAATCGTACCACCCGACATGCCTCTGGGTAGGGGCGTTCTGCAAAATCGCAAAAATGGCATACAGAAACCCCGTTCAAAAATCCTCCGAAAATCACGTTTTTTGGCCTCCCCGTGCACAATTAGGGGTTGGTGTAATATAGTGGGCCGCACACCCCGACTTGGGCTAGCTCTCGTGAAACTAGGCCTCTTAGAGGCTTGTTTTTTAGAAATTAAATTTTTCTCTTTTATAAGCTGGATTATAAGTTAATAATTATTTATATTTAATTTATTTTAATAGCTAATTACTGTTCTCGTTAATGGTAATGCATTTGAACTTGATTGTAATAGATTAGATTGTATTGTATTGTAACGTGTTTGTTATATTATTAGACTACTCGTATAACACTGTCTATCGCTGTTACTTGCATCATTGGGTGACATTACTAGCTCTTATTAGTTACAATATATTCTGATATGTAATATGTTAGCTTATATAACACTATAATTATAATATTTAATGATTACGTTATAACGATACTACTCTATTGTAGTTTATAAATTTATATTTTGATGATTAGATAGTTTTGTTTTGCGTTGAATATTACTTGTTCTTTTTCTTTTTATTATTCATTAACATGATTTTATCTTTTAATATTACTAATAGATTGTTATCAATAGATTGTTAGCTACAC</ns2:sequence><ns2:name>KY699166.1_Leishmania_guyanensis_strain_MHOM/GF/2008/TD2008_clone_TD2008_48_minicircle_kinetoplast,_complete_sequence</ns2:name></ns2:Sequence><ns2:Sequence dsseqid="sq1330" id="sq1330"><ns2:sequence>TAGAGGCGTTCTGTTATAACGCTATTACGTGCTAAATTGTTTTTATAAATTTATAAATTTTCATAAAAATGGGGGTCAAATTTTACTCCCCGACATGCCTCTGGGTAGGGGCGTTCTGCGAAAACCGAAAAATGGCATACAGAAACCCCGTTCAAAAATCCCCCAAAATTCGCGTTTTTTGGCCTCCCCGTGCACAATTAGGGGTTGGTGTAATATAGTGGGCCGCGCACTCCGGCTAGAGTTAGAATGCCATGGAATAGGCCTCTTAGAGGCTTAAATTTTAATTTTTAAATATTTTTAAACTTATTTTTGATTTTAGATTATCTTTGTTATTAATTTTATTAGTGCTATCTAGTTTGATAAATTTTATTAATTAGTTTAGATATAGTTTGTTATTGTAATGTTATTTTATACTAATCATAATTATAACTATATATTACTCATCTTAGAACACGCATAGCGGTATAATATGGATATGGAACTAGCATTATGATATAATATGGAACAATATCAATTACAATATATATTATACTAGTAATACTATGAATACACTAACAATAATACTATACTCTCATGGCTATAATTATATAAGATAGTGTTATACAATTTTAATATGATAGTACATTTAATAAAATATTTCTCATAGTTCTCTTTATAGTCATAAGCTTGTTTCGTTATTAGTTTACATGATATACTCGCATTACTAGTAATATATTTAATTTTATTTAATAAAGTTTGCCT</ns2:sequence><ns2:name>KY699167.1_Leishmania_guyanensis_strain_MHOM/GF/2008/TD2008_clone_TD2008_49_minicircle_kinetoplast,_complete_sequence</ns2:name></ns2:Sequence><ns2:Sequence dsseqid="sq1332" id="sq1332"><ns2:sequence>TCGTGACGATAATAAATTTTAGTTCTGCAGCGTTACGCGCCTAAGGAGTCGACTCATTACCTGCAAAAATGGGGGCAAAATCGTACCACCCGACATGCCTCTGGGTAGGGGCGTTCTGCGAAATTCGATTTTTGGCATACAGAAACCCCGTTCAAAAATACCCCGAAAATCACGTTTTTTGGCCTCCCCGTGCACAATTAGGGGTTGGTGTAATATAGTGGGCCGCGCACCCGGGTTTGAGCTAGCATTATCAAAAACTGGCCTCTAATGCCGTATAAAATTGGAAACTAACTTTTATGGTTTATTATTTGATATTTAAATAATTAATTTTAGTTTTAAATAAATTTTTATTCTAACGTTGTTATATCTGATTAGCTGTTCCGTGATAAATAATAATTTAGTTAGAATTAGAATTGATATTGTATTGTTATGTATTACATTGATTTAAATTTTATAATTTTATTTATCGATAGTTTTGCGCTGTTATGAGTAGATACTAGCACTATATCATATTAGATATTAATTATATTCTATATTAGCTAATAACACTATCTTACACTATACATTTGGTTAGATAATAACGATAGATGTGATAATATAGTAACTATAAATAAATTTAATGTATACTTTGGATAATAATTATAATATACTTTACTAATTACATTACTTTGATTTTACTAACTGAGACAACCATTGCTAGTTCTAATAGTTACTAATTAATAATTTAATTTACTAGCTCAGTATTAGTT</ns2:sequence><ns2:name>KY699168.1_Leishmania_guyanensis_strain_MHOM/GF/2008/TD2008_clone_TD2008_50_minicircle_kinetoplast,_complete_sequence</ns2:name></ns2:Sequence><ns2:Sequence dsseqid="sq1334" id="sq1334"><ns2:sequence>AATTTAATTTTATATTTCTTTTTAATAATGTTTTATATGCTGCCTTACTATTATTAATTTTTATAAAAAGTGGCATAAAATCGTACCACCCGACATGCCTCTGGGTAGGGGCGTTCTGCAAAATCGCGATTTTGGCATACAGAAACCCCGTTCAAAAATTCCCGAAAAATGCCCATTTTTGGCCTCCCCGTGCACAATTAGGGGTTGGTGTAATATAGTGGGCCGCGCACCCCGACTCGGGCTAGCTCTCGTGGAACTAGGCCTCTTAGAGGCTTGATTTTAATTTTCTGGCTAAACTGGCATTATATTGAATATAAATTAGATGATTATAATACTAGATGATAAATATTAATATTATTATTTTATTTCTATTACATCTATTAGTTCTCTTGATTATATGATATCACTGTTCTCCTATTAGCTCTAATACTTAGTTCATTTTATTATTTAATGTTAGTATGTCTCATTACGCTACTATGTGTATATCGTTCGAGTTAGAACACAATATAACTAATATTAATATTAGTTTATATTGTAGTATTACTACTAACACTTACGATATTGGAACTAGATGATAGTTATATGAACATGATAGTTATGATATGAGTGATATTATATATAATGTTGATAACTTTAATAACTTTATTTTTATTTTAATCTTATATCTAAATACACGGTTACTAAGCTCTAACTTTGATTTAATAAATGTTTTAATTTGCTTTAACGTTGTAACACTTAATA</ns2:sequence><ns2:name>KY699169.1_Leishmania_guyanensis_strain_MHOM/GF/2008/TD2008_clone_TD2008_51_minicircle_kinetoplast,_complete_sequence</ns2:name></ns2:Sequence><ns2:Sequence dsseqid="sq1336" id="sq1336"><ns2:sequence>TTATTTTATAGATAATTATAATAATTGTGGTGTTAGAAATAATTTATTTTGTTTATGGATAGTGAAAAATAGGTTCAAAATCGTACCACCCGACATGCCTCTGGGTAGGGGCGTTCTGCGAAAATCGATTTTTGGCATACAGAAACCCCGTTCAAAAAATGCCCGAAATTCACGATTTTTGGCCTCCCCGTGCACAATTAGGGGTTGGTGTAATATAGTGGGCCGCGCACCCCGGCTAGAGTTAGAAACTCTAAAACTAGGCCTCTTAGAGGCTTGAATTATGATGTTCTAGATAAACTGACATATAAATAGAATTATAATATATTTAACTAGTTATGTTCTCTATTTTGTTACTATTATATTTACTATTCGCTACTATTACATTCTAATATAGTTTATTATACCAGTTCTAATATTATACTCATTATTAGCTCTATCATTGCACTATTATATAACTATATAACCTTAACGTTATTATGTCGTAATACTATCGAATTTGGCTAGAATATATTAATTGTAACATATATTATTACATATTAGCATCAATTTAATGATACTATAGCTTACTATACTTAGACTATTGCTATACTATAAATTTATTAATATTATAATTATACTAATGCTATCATACTGGTAATACACTTATCTATACTCTTACTCTTTTACTTGGATTCGATGTAATAAATATTTAACGTTGATAGTTTTATAATTTTAATGTTGTAATGAGTGACATTGATTT</ns2:sequence><ns2:name>KY699170.1_Leishmania_guyanensis_strain_MHOM/GF/2008/TD2008_clone_TD2008_52_minicircle_kinetoplast,_complete_sequence</ns2:name></ns2:Sequence><ns2:Sequence dsseqid="sq1338" id="sq1338"><ns2:sequence>TAAAATATTTTATAATTTCAGTGTTACGCTGTGTTTATAGTTTATGATATTTAATAAAATTGTGAAAAATGGGGGTTAAATTTTACTCCCCGACATGCCTCTGGGTAGGGGCGTTCTGCAAAATCGCAAAAATGGCATACAGAAACCCCGTTCAAAAATACCCCGAAAATCACGTTTTTTGGCCTCCCCGTGCACAATTAGGGGTTGGTGTAATATAGTGGGCCGCGCATCCCAGCTCAGGTTAGATTGGTGCGAAACTGGCCTCTAATGCCTTATAATTTTTAATTCTAGCTAAAGTTGGAATATGAGATTAATATTATGTTTATTTTAGATTAATTAAATTGATTTTAACATTATCTACTATCTAGTTCTTATCTGTTCATAATAGTATTGATTAGCAATAATTGTTATTGATGTTTATTAATATAGTTACTATTATACTCTAATTATGATACTATAATGTCGCTGTGATCTATACTATGTCAATGCTAGTAATGAGTCTAGAACAAGTTAATATTAATATAAGTTACGTATATTTCACGTAATATTATTAGATTATAATACTAGCATAGTTTAGTATAATTAGAGTATAAGATTAGAGTAATGATATAGTTAATTAAATTATTTTATACTTATATAGTTTATATTTATATTTTTTACTTTTTATTTTGATTAAAACTAGTTGTTACTAATGTTTACTATTACTACACTTTGCATATTACTTAGCTAAATTTAATAA</ns2:sequence><ns2:name>KY699171.1_Leishmania_guyanensis_strain_MHOM/GF/2008/TD2008_clone_TD2008_53_minicircle_kinetoplast,_complete_sequence</ns2:name></ns2:Sequence><ns2:Sequence dsseqid="sq1340" id="sq1340"><ns2:sequence>TTAATGTTGTTCTATAATCTTAATAATTTTGTTTTACATTTTAATTTTCATTTTATGTTTTCTCAAAAATAGCGATAAAATCGTACCACCCGACATGCCTCTGGGTAGGGGCGTTCTGCAAAATCGCAAAAATGGCATACAGAAACCCCGTTCAAAAATCCCCCAAAATTCGCGTTTTTTGGCCTCCCCGTGCACAATTAGGGGTTGGTGTAATATAGTGGGCCGCGCACCTCGCTCTGAGTTAGAACTAGCAAAACTAGGCCTCTTAGAGGCTTAAATTATGGAATTGAATATGAAATTGAAGATAATGAATAATTTAGATTAATAAATTTATTGGTTACTAGTTTATTAGCTAGTTTGTTATTTAATTTGTTTCTAATCTTAGTTCTAATATTGTTCACTTACATTTAATGATATTTAATTTTAGTTTTAGTTTAGATTGTATACCATTGTGTTATGATGTTATAATGATAGCGCTGATAATGTTAGTGTTAGCTCTTAGATATAGAATAACTTATATTACAATTGCTCTAATATAGCACTATTATCATGATATTATAATACTTGGGCTAATACAGCTTGATGATTATAATAATAAAGTTGGATTATATAATTTTATTGATTCGCTATATACTTGATAATGATTATTAATTATTACATTGCTCTATTACTAATATACTATCTTTACTAATTTTATGTTCTCTGCATTATTACTTAATGATGTTGCTGTTTTAGAGT</ns2:sequence><ns2:name>KY699172.1_Leishmania_guyanensis_strain_MHOM/GF/2008/TD2008_clone_TD2008_54_minicircle_kinetoplast,_complete_sequence</ns2:name></ns2:Sequence><ns2:Sequence dsseqid="sq1342" id="sq1342"><ns2:sequence>TAATTTTATGTATCATTTTGTTATGGTGTTGAATATTGTGAGATTATATTTTTTAAATTTTATTAAAAATCAGATCAAAATCGTACCACCCGACATGCCTCTGGGTAGGGGCGTTCTGCAAAATCGCAAAAATGGCATACAGAAACCCCGTTCAAAAATCCCCCAAAATTCGCGTTTTTTGGCCTCCCCGTGCACAATTAGGGGTTGGTGTAATATAGTGGGCCGCGCACTCCAGCTCAGGTTAGGATGGCGTGAAACTGGCCTCTAAGGCCTTATAAAATTCAATTTTAACTTTAGATTGGCATTTAATGTTATTTTAGACTTGATAATATATTTATTTTTAGAATTTAATTTAATTTGGTTAATTGCGTTGATTAATATGTGTGATTAGTTTAATATTTAATTATTCTTTTTATATTTATATTTATTCATATTATATTCATCATGCTCTATCTTAGCTTTAGTGGTTAGCTCGATTATACATAGCTCCACGGTGTTATACCGTATACTCTAATATAGAATATATTCTATATTAGATATATAGTAGTATTGAGTTACTATTATTACTATTATTGAATACATACATAGACTTATAACTATACTGATAGAGAACTATGATAGAGTATATAATAGAGTAACGATATGGACTGAATAGTATTATAAATATATTATTACAATGTTATTAGCATCTATATTCGTGACAATAACTCTCTGCGTCTTTATCTATTACATTTATTTACATTTTAGTTAATT</ns2:sequence><ns2:name>KY699173.1_Leishmania_guyanensis_strain_MHOM/GF/2008/TD2008_clone_TD2008_55_minicircle_kinetoplast,_complete_sequence</ns2:name></ns2:Sequence><ns2:Sequence dsseqid="sq1344" id="sq1344"><ns2:sequence>AAAAATATTTTGTCTTAACAGTGATAAGCTGTGTCTATAGTTTTTAATTTTTTATATTTTTGTTAAAATTCAGCTTAAAATCGTACCACCCGACATGCCTCTGGGTAGGGGCGTTCTGCAAAATCGCAAAAATGGCATACAGAAACCCCGTTCAAAAATAGGCCGAAAATCGCGTTTTTTGCCCTCCCCGTGCACAATTAGGGGTTGGTGTAATATAGTGGGCCGCGCACCCGACTCGGGTTAGGATGTGTGAAATATGGCCTCTAAGGGCTTATGTTTTATGGATTCTAAATAAAATTGACTTGTGTTGCATATATTAAATTAATAATTAGAATTTATATTTATTTTCTTATTTATAGCAAACTAGTTTATATCTGTTCTGACTAGTGCTAACTATTGTTAATTAATTTTATTATATTTAATGTATAGTTACTATTAGATACTGATTATGATACTATTACATCGCTATACCCAGTACTATAATAATGCTGGTAATGAGTCTAGAATAAGTTAATATCAATATAAGTTACGTATAATTTAGCTAATATTATTAACTTTAACATTAAGCTAGTTAGACATTATAATAGCATTGAATAAAGTTTATTATATTGATAACATTTTAGTTTTTCATTTATATAATTTATATTTACATTTTCTATTTTTTATTTTGATTATTACTAAACGTTACTAGATCATTACTGGCTATACACAGTGCACATTGATTTATAAATTAAATAAT</ns2:sequence><ns2:name>KY699174.1_Leishmania_guyanensis_strain_MHOM/GF/2008/TD2008_clone_TD2008_56_minicircle_kinetoplast,_complete_sequence</ns2:name></ns2:Sequence><ns2:Sequence dsseqid="sq1346" id="sq1346"><ns2:sequence>ATTAGTGTTGCATTATTAGATAAACTTTTTATTTTATAAAATAATATTTTTATTTAAATTCGTGAAAAATGGGGGATAAATTTTACTCCCCGACATGCCTCTGGGTAGGGGCGTTCTGCGAAAATCGATTTTTGGCATACAGAAACCCCGTTCAAAAAATGCCCGAAAATCACGTTTTTTGGCCTCCCCGTGCACAATTAGGGGTTGGTGTAATATAGTGGGCCGCGCACACAGGCTGGAGCTAGGACTGCATAAAAGTGGCCTCTAAGGCCTTACATTTTTAATTTTCTAACTTTACATTAATGTTATTGTTATTTTATGTTTAATTTTATTTTACTAATCTATATTAACTCGTGTGTTCTCTGTTATTAGATAATATACTAGCTCTGTTCTAATAATATGTAATCTATGTGTACTATATCAGTTCCGTTATATATAATTTTATAGTAACACGCTGTTACACGCGTAGATAATGATAATACACGATGATATAGAGTTAATATGGCATAGAATATATTGCCTTTAATATGATATTAGAGGTATTACACTATATAATACTATTATACACTATACATCGGAACTATACTTATTACTAAACTATACAGTGTTATGGTAGAATAGAGAAGACTATACATGTATTATAATATGATATGAATTTAAAATAATAATAAATTTAATTCTTTACCTCTTCTCTCAATGTTATGTCTAGTTAGCTCTATTAATTTTATTAAATTTAGTTTAT</ns2:sequence><ns2:name>KY699175.1_Leishmania_guyanensis_strain_MHOM/GF/2008/TD2008_clone_TD2008_57_minicircle_kinetoplast,_complete_sequence</ns2:name></ns2:Sequence><ns2:Sequence dsseqid="sq1348" id="sq1348"><ns2:sequence>TAATTTTATTAATAAACGTTAGTAATACTATTTTAATATTTAGATTATATTTATAAAAATTCATAAAAATGGGGTCTAAATTTTACTCCCCGACATGCCTCTGGGTAGGGGCGTTCTGCGAAATTCGATTTTTGGCATACAGAAACCCCGTTCAAAAATTCACGAAAAATGCCCATTTTTGGCCTCCCCGTGCACAATTAGGGGTTGGTGTAATATAGTGGGCCGCGCACTCCAGATTGAGCTAGCTTCGATGAAAAGTGGCCTCTAAGGCCTTATAGTTTTATAATTCTGGCTAAATAGAATAATTATTTAGATTATAATTTAAAATTAATATTTGTTCTCTGTTATACTGATTTATAATACTAGATTAGCACTATTATAGCACTGTGTTAGTAATGTTACTAGCTTTATATGTAGTAATAGATAATAACTATAATTATAATTCTATGTTACTCGTATTGAATAGTGTATGGTTAGTATGATAGTATTAGCCTCATTATAGCTCCAATATGTAATATATTCTGTAATTGCTCAGTAATATCACTATAATCTTATAATTGTATACCATAATGATATACTAGCATTGAATAATATTATTTATAATAGTTAGAGTTGTATGCGTTACGAATTATAATTATTTAATTAATATAACTTTATTATTTATCTTATTACATATCAGTTCTCGCTATTACTATGTTATGCTAATGTCTGCACTGTGATTAGTTCTAACTTTAAATAAA</ns2:sequence><ns2:name>KY699176.1_Leishmania_guyanensis_strain_MHOM/GF/2008/TD2008_clone_TD2008_58_minicircle_kinetoplast,_complete_sequence</ns2:name></ns2:Sequence><ns2:Sequence dsseqid="sq1350" id="sq1350"><ns2:sequence>ATTAAACTTTATTAAAATTCTATAACACGTGTCTTACATGTTTTTAGTTTTTATAAAAATACGTAAAATTGAGGATAAAATCGTACCACCCGACATGCCTCTGGGTAGGGGCGTTCTGCGAAATTCGATTTTTGGCATACAGAAACCCCGTTCAAAAAATGCCCGAAAATCACGTTTTTTGGCCTCCCCGTGCACAATTAGGGGTTGGTGTAATATAGTGGGCCGCGCACCCCGACTCGGGCTAGCTCTCGTGGAACTAGGCCTCTAAGAGGCTTGATTTTTAAAATTTAACAAGATAATTTATTTGTTTTATTATTTAGATTGATATTTAGATTTAGTTTAGTTTTGATTTTATTAGATTAGATTATTTAGCTTTTAAGTTAGATAATAAATTAATTTTTTATTTTGTTATACAGTTTTAATCTAAGTTAATAATTGTTTTACTATATAGTTACTATCACTGCACCGATTAGATAACTTTAATGTGTTACTATGGTTAGATACTAGACTAATACTAATATCAATTTATATTGTAATATGATACAGCTCCATTACGATAATAACACTATGATACTACACTATGAGAACTTAATGATAACTATATTATAATAAAATTTAATAACACTATACATACGTTACTATCCTATTAATAGCTGATCTATACTTTTATATTTTTATTTACACTTATATCTCGCTGTGTAATATTATCTGTTCTCTTAGATAGACTTTATTTTATTTTATTGTTTAA</ns2:sequence><ns2:name>KY699177.1_Leishmania_guyanensis_strain_MHOM/GF/2008/TD2008_clone_TD2008_59_minicircle_kinetoplast,_complete_sequence</ns2:name></ns2:Sequence><ns2:Sequence dsseqid="sq1352" id="sq1352"><ns2:sequence>TATTGTTACGTAACGATGCTAGATAAAAATATTATTACTCGTGTGTTACTATGTCATAAAATTTAAAAATAACCATAAAATCGTACCACCCGACATGCCTCTGGGTAGGGGCGTTCTGCAAAATCGCAAAAATGGCATACAGAAACCCCGTTCAAAAATCCCCCGAAAATCACGTTTTTTGGCCTCCCCGTGCACAATTAGGGGTTGGTGTAATATAGTGGGCCGCGCACCCCGGCTAGAGTTAGACTGGCGTGAAATAGGCCTCTAAGAGGCTTGATTTTTAAAAACTAACGCTGGAATGGGAATATTATTATTTTAAACTAGAATTAGATGTTATATATTTATTTTGTTAACTGAATTTTACTATACATTATATCTATACTAGTTCTGTTACGTGATAATGCTGGTTATATGTATTATATTAAATCTAGTGTATATAAATTTTAATGATAGTTTATTATCTGGTCAATACTAGTAATGGTTTTGATTTTAGCTCTAATACCACATAATATATATTGCCTTTAATATGATATCTAATGTATTACCCTCTATTACGTATCTATAAAGTTTATAATATTATTATTTTAATTATAAGATACATTTATAGTTCTCGTTGTGTTATGTGATTGAATAGATTTTAATTTATAAGTTTATTAATTATTTAATATTAAATTTAACTTTTTATTTTTCTCTTTAGCGTTGTGATTAGATGGTGTTATTAGAACTAATAATTAGACTA</ns2:sequence><ns2:name>KY699178.1_Leishmania_guyanensis_strain_MHOM/GF/2008/TD2008_clone_TD2008_60_minicircle_kinetoplast,_complete_sequence</ns2:name></ns2:Sequence><ns2:Sequence dsseqid="sq1354" id="sq1354"><ns2:sequence>TACGTAACTCTATTAGGCTAGTAATGATGTGAATTTTATTTTTATAATTTATATAATTTTCTCGAAAAATGGGGGTTAAATTTTACTCCCCGACATGCCTCTGGGTAGGGGCGTTCTGCGAAATCGCGATTTTGGCATACAGAAACCCCGTTCAAAAATCCTCGAAAAATGCCCATTTTTGGCCTCCCCGTGCACAATTAGGGGTTGGTGTAATATAGTGGGCCGCGCACCTCGACTTGGGTTAGGATGTCGTGGAACTGGCCTCTAAGGCCTTATAATTTTATAATTTGGGGTTTTAATATTGATTTTGATAATAAACTTAATTTATAATTTATTTTTAAACTTGTATTACGATATGTTCTAAATTATTATAATATTTGAAATTAAATTTATGATATTACTAGTGCACTACTATCTATTGATTACATATAATAATAATTTAATATAGTTCCATCATATAGCTTATCTATAACGTTGTAATGGTGTGTAATAATATGGATACTATATAATATTAATTGCCTTTTATTCTATATTAGTATGATACTACTCTATACACTGGTCTATTACATTATAATACTGATGATGCTAGATAGAACTAGTATCGTGATAATAATAACTATTTAGTTTAATAAACTGATAATATACTTTTATACTATTAGCTTAATTATATAATTCTAATTTAACTTGTTTCACATTGATAGCATTGTTATTACTTTACTAATAAATAATAATTTAGAAACTA</ns2:sequence><ns2:name>KY699179.1_Leishmania_guyanensis_strain_MHOM/GF/2008/TD2008_clone_TD2008_61_minicircle_kinetoplast,_complete_sequence</ns2:name></ns2:Sequence><ns2:Sequence dsseqid="sq1356" id="sq1356"><ns2:sequence>AATAAATTGTTTGAAATAAAAATATTGTTACGCTATGATGTGAGATAAAACTATAAATTTTATTAAAAATAGGGTCCGAATTTTACTCCCCGACATGCCTCTGGGTAGGGGCGTTCTGCGAAATCGCATTTTTGGCATACAGAAACCCCGTTCAAAAATCACCCGAAAATCACGTTTTTTGGCCTCCCCGTGCACAATTAGGGGTTGGTGTAATATAGTGGGCCGCGCACTCGGAATTGAGCTAGCTTTGATAAAACTAGGCCTCTTAGAGGCTTGATTTTAATTTTCTAGATAAAGTTGGGATATGTTTTAGAAATTAATATTTATTTTATTAATATAGCATTGATTAGTAATAATATGGTTAATTAAATTTAGCTATTACAGTTTTATTATGTTATATTTTAATAATTAGTTTGATATATTTTGATTTATAAATTTTATTATCTAGTTTCATTGACTAGTTTGTTATACGTTATTACATCGTGTCTATAATTTAGACATTACATATTAGATATCAATTGCAATTAGTAATATATTAGTAACACTATCATAAGGTTACATTATTTAACTTTATAATTATTTTAATAACAATAAACTTTTAATATACTGATTATGATAATTGATTATATTGAACTAATGTATTACATTTTTAATATTTACTTATCTGCTGGTCTATCATTGGTTACTAATATTGTTTATTATTTTTAATTTTATTGTATGCTAATGTGTCACTAATA</ns2:sequence><ns2:name>KY699180.1_Leishmania_guyanensis_strain_MHOM/GF/2008/TD2008_clone_TD2008_62_minicircle_kinetoplast,_complete_sequence</ns2:name></ns2:Sequence><ns2:Sequence dsseqid="sq1358" id="sq1358"><ns2:sequence>TATTAAATTTTATTTTTACTGTGTTACATTGTGTAATTTAGATTTTGAATTTAATAAAACTTTAAAAATTAGGACCAAAATCGTACCACCCGACATGCCTCTGGGTAGGGGCGTTCTGCAAAATTCGAAAAATGGCATACAGAAACCCCGTTCAAAAATAGCCCGAAAATCGCGTTTTTTGGCCTCCCCGTGCACAATTAGGGGTTGGTGTAATATAGTGGGCCGCGCACCTCGACTTGAGCTAGCTCTCACAAAACTAGGCCTCTTAGAGGCTTGATTTTTAATTTCTAACTAAACTCTGATTAATATTTATTATTTGATATTAAATTATTATTTATGTTGAGCTAATTTATATTTACTAATAGTATTATTGTTTATTAGATATCAATACACTGTTCTACACTAGTCAATGATTAGTTATTATACTAGTTTATTATACATATAGTTAGCCTGTGTTACATCTATACTATTACAACGTTGTTACTATGCTTATACTATCTCTAGAGCTACAATATAACTTCTCTTTAATATTAAACTAGTATATAGTCTTATATAGTTACTTACATTAGCTATACATTACACTCATAGTTGATAATAATATTGATATCTTATACATTGATGTTAATGTTGTTACTATCACTAGCTTATAATATTTTTATTTCTTAACTTGTGATTTCTCTCATTGTATTGTTAGATAATAATTTATAAATTGGTTTGTTACTTTACTAATAGCATTAACTTTGTTC</ns2:sequence><ns2:name>KY699181.1_Leishmania_guyanensis_strain_MHOM/GF/2008/TD2008_clone_TD2008_63_minicircle_kinetoplast,_complete_sequence</ns2:name></ns2:Sequence><ns2:Sequence dsseqid="sq1360" id="sq1360"><ns2:sequence>ATAATTTTGTTATTAATTTGTGTCATTATGCGGGTAACATTTAGTTTTTATTTTTTAAAATTCAAAAATTCACGATAAAATCGTACCACCCGACATGCCTCTGGGTAGGGGCGTTCTGCGAAAATCGAAAAATGGCATACAGAAACCCCGTTCAAAAAATGCCCGAAAATCACGTTTTTTGGCCTCCCCGTGCACAATTAGGGGTTGGTGTAATATAGTGGGCCGCGCACCCCGACTCGGGCTAGCTCTTCGAAATATAGGCCTCTCAGAGGCTTGTTTTAATAGTTTTAAACTGAATTGACATAATATTAGAATTTAAATTTAGAATATATAATTATTATTTGTTATGCTTGTTTATATTACTATACTAGCTCTAATATAGTTCTGTGTTAGTAATATTAGTGGTTATATGTAATAGATTTAGTAATAACTATGATAATAATACAATGTTACTAGTATTAGACACTGTTCCGTTACTATGCATGTATTAGCCTCGATATAGCTTCAATATATAATATATTCCTATTTATATTGTAATTGCTCGATATTTTAACTATAATTTTATAATTGTATCACTAAGAGTAACATTGATGTATAATGATAGCATTGACTATAACTTAATGATGTGTTTGTTATGAATTTAAATAATTTGATTGACATAACTTTATTATCTATCTTGTTACATATCAGTTCTCGCTATTAACTATTTATGTTACTATATGCACTAGACATAGTTCTATTATAAGTTAA</ns2:sequence><ns2:name>KY699182.1_Leishmania_guyanensis_strain_MHOM/GF/2008/TD2008_clone_TD2008_64_minicircle_kinetoplast,_complete_sequence</ns2:name></ns2:Sequence><ns2:Sequence dsseqid="sq1362" id="sq1362"><ns2:sequence>TTGTTAAATTTATTTTCGTTTGCAATATTAAATTTTAATTGTTTTCATTTTATTAAATTTCATCAAAAATTGGGTCGAAATCGTACCACCCGACATGCCTCTGGGTAGGGGCGTTCTGCGAAATTCGATTTTTGGCATACAGAAACCCCGTTCAAAAATACCCCGAAAATCACGTTTTTTGGCCTCCCCGTGCACAATTAGGGGTTGGTGTAATATAGTGGGCCGCGCACTCTGGCTGGGGTTAGGATTGTATAAAAGTGGCCTCTAAGGCCTTATAAAATTAAAATTTAACTGGTTAGAGGGGTGTGTTATTATATTTTAGATTTAGACTTATTTTTAACTTTAAATTTAATATTACTATTACTAGTCAACATTATTTGCTCTATTACTTGGCATAATAATATTAGTTCCGTGTTGTTATGTATGTTTAGTAATAATTTATAAAATTTATTGATAACTATAATAGCTCTATACTAGTGTTGTTATATGCTCTAGATACGATAAAATAACTAACTTGTAACTAATATTAATATATGTTATATGCTAGTTTAACTATTATCATTATTAGAGCTAACCTTATACTATAATAGAACTGTATCATTGATACTAATTATATTAAATGTTATTATACACAATAATTATATTTTATTCAATACATACATTATATCTAACTCTGTGCACTGCTTGTTCTAATGTTGTTACTAATGATGTGATATTATTTTGTAACGTTAGCATTAATAATTTATTTTTG</ns2:sequence><ns2:name>KY699183.1_Leishmania_guyanensis_strain_MHOM/GF/2008/TD2008_clone_TD2008_65_minicircle_kinetoplast,_complete_sequence</ns2:name></ns2:Sequence><ns2:Sequence dsseqid="sq1364" id="sq1364"><ns2:sequence>ATATTTAATTTTGTTTCGACATAGTTATGTGTTTATTGCCTAAGGAGTCGACTCCTTACCCCACGAAAATGGGGGCAAAATCGTACCACCCGACATGCCTCTGGGTAGGGGCGTTCTGCGAAATCGCGTTTTTGGCATACAGAAACCCCGTTCAAAAATCCTCGAAAAATGCCCATTTTTGGCCTCCCCGTGCACAATTAGGGGTTGGTGTAATATAGTGGGCCGCGCTCCCCGGCTGGAGTTAGAAACTCTAAAACTAGGCCTCTTAGAGGCTTGATTTTATATTTTTACTCGTTTGTTGATATAATACTAATTTGTAACATAAATTTAACTTTACTTATTCGTTACTTGATAATATACTTGCATAGTTACATTTAATTATTATAATATATAAATTATTTTAATATTGTGTTATTATACTCAATTATATTTATTATTTTAGTTAATATAGTTTATAATATTGTTCCGCTATCGTATACTATGTTATAGGTTAGATAATAGGCTAGAAGTTATATTACAATTGCTTTTATTCTAGTATTTTATAATATTACATCATACTATACGTGTCAAGCTTATAATAGTTTATTATTTTAAATAATTATTATTACGTTACTATGTGTTCTATGTTATTGCTAATTTATATCTAATCTTATTACTGCTATGTTCTCGTATTATTACACTAGCTTGTTACTAGTATGATATAATGTTACATCACTTGATATAATTTATTTATTAGATATA</ns2:sequence><ns2:name>KY699184.1_Leishmania_guyanensis_strain_MHOM/GF/2008/TD2008_clone_TD2008_66_minicircle_kinetoplast,_complete_sequence</ns2:name></ns2:Sequence><ns2:Sequence dsseqid="sq1366" id="sq1366"><ns2:sequence>GATAGTCTGTTAGTGATAATGTTATTATTGTGTTACATGTTTTTATAATTTTCAAAAATATATTAAATTTCGCGACAAAATCGTACCACCCGACATGCCTCTGGGTAGGGGCGTTCTGCAAAATCGCAAAAATGGCATACAGAAACCCCGTTCAAAAATCCCCCAAAATTCACGTTTTTTGGCCTCCCCGTGCACAATTAGGGGTTGGTGTAATATAGTGGGCCGCGCACCCCGACTCGGGCTAGCTCTCGTAAAAGTAGGCCTCTTAGAGGCTTAGTTTTTAAATTTTAAATGATTTTAACTTTAAATATAAAATTCTAACTTATTAAAATTGATTTATTGTTATTATGCTAGATAGAGATAAATATTTATTTTGATTATAAAGATATATGTTATTTTATTAATATATTTTGTTTATCTATAATTTAATAGTAATACGCTGGTTTCATAATTTTATAACTATGCTGTGCTATGATGTAGTATGGTGTTAGAACTATGTCTAGAATGTAATATATATTAATTGTAATTGATATTAGTGCATTACTATTACTATTACTATCTATAACGTTACTAACGCTGTACTATCTTGTTACTATATAGTTTATAAAATTATTATTACTTTGAATGTACTGATTATATTTACGTATTATACTTCTAATATTTATTTACTCATTGGCTTATATGATTGCTATTAATAAATTTAATTACTACTAATCAATGTATTATTAGAATTTAATTATA</ns2:sequence><ns2:name>KY699185.1_Leishmania_guyanensis_strain_MHOM/GF/2008/TD2008_clone_TD2008_67_minicircle_kinetoplast,_complete_sequence</ns2:name></ns2:Sequence><ns2:Sequence dsseqid="sq1368" id="sq1368"><ns2:sequence>TTTTATTTTTAGATGATGTCTTAGAGGTGTGTTATATGTTTCATTACGTAATCTATAAAATCATGAAATTGGCTATAAAATCGTACCACCCGACATGCCTCTGGGTAGGGGCGTTCTGCGAAAATCGATTTTTGGCATACAGAAACCCCGTTCAAAAATCTCCCGAAAATCACGTTTTTTGGCCTCCCCGTGCACAATTAGGGGTTGGTGTAATATAGTGGGCCGCGCACCCCAACTCGGGCTAGCTCTCGTGGAACTAGGCCTCTTAGAGGCTTGATTTTATGTTTTTCGCTAGAGAACATTTATTTTAATATTTATTCGGAACATGATTTGATTTTAATATTAAATAATCAGTTAGGGCTAATTATAGTTTATTATGTTAGCTATAAATAAGTTTGTTGATTGATTTATTAATTTAATTATAATTTTATTATTAGTTTTGGTATACTATTATTGAATTGGATGTGTTCTCTATTGTTACGTATATGGCACAGTATTATCATAGTATTACTAGAATAAGTTATATTATATTACTAATACCATACTAACTCTATTACTAACTCTATACTTAATGCTACTATACTGTTCAATGATAGATTATATAATATCTTTATTAAAGTTATAATTGTATTCAATACGTTTAATATTCTTTATCTTCTTTTTATACAACTTTTGTTTCGCCCCTACTGAATTTGATTTAGCCTGTTATTAATGCTAAGTTTTATTAATTAATATAACAA</ns2:sequence><ns2:name>KY699186.1_Leishmania_guyanensis_strain_MHOM/GF/2008/TD2008_clone_TD2008_68_minicircle_kinetoplast,_complete_sequence</ns2:name></ns2:Sequence><ns2:Sequence dsseqid="sq1370" id="sq1370"><ns2:sequence>ATTTTGATTATTTTTAATTTAGATAATTTTATTTAAACTATGATATGAGATGATATAATTCGCGAAAATTAGGGTCTAAAATTTACTCCCCGACATGCCTCTGGGTAGGGGCGTTCTGCAAAATCGCAAAAATGGCATACAGAAACCCCGTTCAAAAATCCCCCGAAAATCACGTTTTTTGGCCTCCCCGTGCACAATTAGGGGTTGGTGTAATATAGTGGGCCGCGCACCTCGACTCGGGCTAGCTCTTGTGATAATAGGCCTCTTAGAGCGTTAAATTTATGATTCTAGCTTAAATTGACTTATATTATTATTTCTTGTTTATAATTTGCTTATTACACTAGATTAATATCATTTAGGGCTAGTTTATTTAATTATATCTTTGTTATGCTCATATTACTACTATTATTAGATATTTATTTTTAATTATAATAGTTTTATACGTTACGCTTATGTATACTATTGTGTTACGTGATGTTACTAGTGGTTACCGCCATAATAGGTGGTATTATTAGTTATAACTTGTTTTATATTGTAATATGTAATACTAATTTTATAATTCTAATGGTTACTATGATAGAGCTAGGTTAGTACTATATAGAGCAACGTTAGTTTATAAAATAGTAAATAATATAATAACTGTAATAATATTAATTATGATAACTCTTGTTTATTTTATTTATAAGATTAGCCCCTAATGAATTTAATAATTTAGTTTATCATGTTGTTATGCTTATGTCTTATCTAATAA</ns2:sequence><ns2:name>KY699187.1_Leishmania_guyanensis_strain_MHOM/GF/2008/TD2008_clone_TD2008_69_minicircle_kinetoplast,_complete_sequence</ns2:name></ns2:Sequence><ns2:Sequence dsseqid="sq1372" id="sq1372"><ns2:sequence>GCTAAAATATTATTTATGACTGTAATACGTGGTGTTACTGCGTTATATTATTTATAAAAGTTCGAAAAATGGGGGTTAAATTTTACTCCCCGACATGCCTCTGGGTAGGGGCGTTCTGCAAAATCGCAAAAATGGCATACAGAAACCCCGTTCAAAAATACCCCGAAAATCACGTTTTTTGGCCTCCCCGTGCACAATTAGGGGTTGGTGTAATATAGTGGGCCGCGCATCCCGGGTTGAGCTAGGTTCGATAAAAATAGGCCTCTTAGAGGCTTAAATTATTGGATTCTAATTTAATAGCTTTATTTAGAAATATTATTTGTTAATAATTAATTTTATTCGTTACTATAGTTATTATTTATTTGCTAATCATGATTTATTATTATATTACTGCACTAGTTTATTTATTAGAATATATATAATTATATTTTTATTATACGTAATATACACTTATCTTATATAGTTCCATTAGCTCATTAGATAGTATAACATTGGGTAACATTATCTCTTCTATATAGAATATAATTGCTTTTGTAGTATAATTAGGGTAATACAACGTTACATCTATTGACTTGATATTATTAAATTTATAAAACTGTTATTATACTAGTATTGGATAAGATTGTTACGCATACATTGACTAATATCATTGCACTGGTTATATAATAATTATACTGATCTATATTATACTTATTGATGCGAGTGAATATTAAATTTAACATGGTATACAATTTTATTTTATATGTGCAC</ns2:sequence><ns2:name>KY699188.1_Leishmania_guyanensis_strain_MHOM/GF/2008/TD2008_clone_TD2008_70_minicircle_kinetoplast,_complete_sequence</ns2:name></ns2:Sequence><ns2:Sequence dsseqid="sq1374" id="sq1374"><ns2:sequence>ATTTTAAAATAAAAATATTTTTATACTAGAGTGTTATTATGTTTATGATGCAACGTTATAATTTCGAAAAATGCTATAAAATCGTACCACCCGACATGCCTCTGGGTAGGGGCGTTCTGCGAAAACCGAAAAATGGCATACAGAAACCCCGTTCAAAAATCCCCCAAAATTCGCGTTTTTGGCCTCCCCGTGCACAATTAGGGGTTGGTGTAATATAGTGGGCCGCGCACCTCGGCTAGAGCTAGGATTGGAAAAATATGGCCTCTTAGAGGCTTGTTACGCGTGTTTCTGACTAAAGTTGCTTTGGAATGAATTTAATATTATTTTTTAAACTAGTAATTTAATTAATTATTAAACTTTACTTATTAATATGCTAGTTTAGTTACGTTATCTTATTGCTAATCTATAGTGTTCATCGCTAGTATAAATATTGTTTTAGTATCTTTATAGTTTTGTAATTATTGATAATATTATATTCATTACAGTGTTACTCATTATATCTATAATATGCTCCTTTTATATTAATATTAATTGCTATTACGAGGATAATATAGTATTAGAGTTAGTAACAATGTATGTAATGATATAGTTCTAATGATAGCAATGATTTTATTATAATAGATATACAATTAAAGTTTATAAATATTATTATTAATTTAATTAGAAATAATTTAACGATACACTGAATTAGCTATAATTAGGATTAAAATTGTTTTGCATTTAGAACTGATTAGCTGCAATATAGTTTA</ns2:sequence><ns2:name>KY699189.1_Leishmania_guyanensis_strain_MHOM/GF/2008/TD2008_clone_TD2008_71_minicircle_kinetoplast,_complete_sequence</ns2:name></ns2:Sequence><ns2:Sequence dsseqid="sq1376" id="sq1376"><ns2:sequence>TTTTTTATTTTGATAAATTTATTTTACTCCGATGTTATGCCTAAGGAGTCGACTCCTTACCTCGTAAAAATGGGGGAAAATCGTACCACCCGACATGCCTCTGGGTAGGGGCGTTCTGCGAAATCGCATTTTTGGCATACAGAAACCCCGTTCAAAAATCCTCGGAAAATCGCTATTTTTGGCCTCCCCGTGCACAATTAGGGGTTGGTGTAATATAGTGGGCCGCGCACCCGGGCTGGAGTTAGAATGGTGGAAAAGTGGCCTCTTAGAGGCTTAGATTTTGAATTACTATAATTTTAGAATTTAATTTGGTTTAATATATTTATTTTCTATATTGTTATGCTCCTATTAGCTAATTAAACTATATTATTACTCGTGTTGTGCTATTAAACTAAATCTATGTTAGTGTTATTTGATTGTACCACTATGGTATATAAATGTTCTTATAATAATAATTTTATCGATGTTAGTACGTGGATAGTATAGTTATAGTGCTGTTATTAGAAACATATTAGTTGTAATATATATTATATGTATATTTAGTTATTACTAGCTTAACTCTTACGTATTACTAGACATAGATACACTGAGCTAGACTATAATAATATTTTTAATGTTGATTGATAAAGTTATAATTATTGTAATACATATTTTTATTTAACTCTATTCTTTTCTCTCTCGCTTGTTACTATTAATGCATATTATCTTTTAATCATAAAATTTATTTGTTAGTTTTCATTAG</ns2:sequence><ns2:name>KY699190.1_Leishmania_guyanensis_strain_MHOM/GF/2008/TD2008_clone_TD2008_72_minicircle_kinetoplast,_complete_sequence</ns2:name></ns2:Sequence><ns2:Sequence dsseqid="sq1378" id="sq1378"><ns2:sequence>ATTACGATGTTTGATTAACAACGAAATAAATTTATATTTTTAATATTCAATGTTATGATTATCTAAAAAGTGGGGGAAAATCGTACCACCCGACATGCCTCTGGGTAGGGGCGTTCTGCAAAATCGCAAAAATGGCATACAGAAACCCCGTTCAAAAATCCCCCGAAAATCACGTTTTTTGGCCTCCCCGTGCACAATTAGGGGTTGGTGTAATATAGTGGGGCGTGCATCGCGACTCGGGCTAGCTCTTGCGGAACTAGGCCTCTTAGAGGCTTTAAAATTAAAATCTAGGCTGAGATTGAAATAAATGATTAAAATAAAGTTAATATTGAATTTGAATATATTATTATATTGATTTATTGTTATATCAGCTATGTTATCAGTTCCATTACTATTTACTAAACTAGCTTATGTTAGATTGTAATATTGTTTATAATGCATAACTATTTTAATTATAATACTATCACTAGCTCTATTATATGATAGGTTGGATAATCATTAAATATTACCAATTTATACTAATATATATTCTATATTACAGCCTTATGATATAGTTTTGATATAGTTTTAATGATAGCATATAATTTTATAATTTACTACTATCAATGATTATATATAAACTTTACTAAATATACAGTTGTTATTATTTATTGATTACACTAGATTTATAATATTTAGTTTAGTTTTTAATTTACTTTTCTATAATTATGCGTTAGCTAGTTAATAAAATTGTTTTACTTAGAGGC</ns2:sequence><ns2:name>KY699191.1_Leishmania_guyanensis_strain_MHOM/GF/2008/TD2008_clone_TD2008_73_minicircle_kinetoplast,_complete_sequence</ns2:name></ns2:Sequence><ns2:Sequence dsseqid="sq1380" id="sq1380"><ns2:sequence>AACTATGTTCTATACTAGTGTGTGTTAATGTGTGATAAAATTTATGACATTGATAAAATATCGTAAAAATTAGGTTCAAAATTTACTCCCCGACATGCCTCTGGGTAGGGGCGTTCTGCGAAAATCGAAAAATGGCATACAGAAACCCCGTTCAAAAATACCCCGAAAATCGCGTTTTTTGGCCTCCCCGTGCACAATTAGGGGTTGGTGTAATATAGTGGGCCGCGCACCCGACTCGGGCTAGCATCACACAAAACTGGCCTCTAAGGCCTTATATTTTTTAATTTTGACATTGGATGGGAATATTAATTATATTTTATCTTTAAATTTAAATTTTTATTTAATAATCAATGCTAGTAATGATTAGTTTTATAATTTGTAATGAGTTGACTTACGTAATAAATTAATTTTAGTTTTTATTTTATAACTATGTTTGATGGTGGTTGTTATACTCAATGTTACTGGTGCATTATGAGTAACGATTATAGACTATGATATTAGCTCCAATATATATTACAATTGCTTTTGTAGGGTAATGTGTCTAGTAATGATATAATATAAATAATTTTATAAAGTTTGTTAACTATCTATAATTACATACTATACTTATCTATACTATACTGTTCTAATACGTGACACACTATTACTCTATAATAATATTTATTATTTAATTTAAACTTGTTAATACTACTATGTTCTTCGATAATATATTTAATTATAACTTGACTAGATAAAGCT</ns2:sequence><ns2:name>KY699192.1_Leishmania_guyanensis_strain_MHOM/GF/2008/TD2008_clone_TD2008_74_minicircle_kinetoplast,_complete_sequence</ns2:name></ns2:Sequence><ns2:Sequence dsseqid="sq1382" id="sq1382"><ns2:sequence>ATAATAATTTTAATTTTGTGTTATACGTGTTAATAATTGCCTAAGGAGTCGACTCATTACCCCACAAAAATGGGGGAAAATCGTACCACCCGACATGCCTCTGGGTAGGGGCGTTCTGCGAAATCGCGATTTTGGCATACAGAAACCCCGTTCAAAAATCCACGAAAAATGCCCATTTTTGGCCTCCCCGTGCACAATTAGGGGTTGGTGTAATATAGTGGGCCGCGCACTCCAGGTCGAGCTAGGATTGATAAAATGTGGCCTCTTAGAGGCTTGGATTATGGTTTGGAAATAAAATTGAGATTATATTGATTTAGAAGTTAAATTTATTTGTTAATTTGGATATTATTTAATAAATATATCACTAGCTTTGTTCTCTATTAAATTAATATTAGTTATCATTAGTTTATTTAATTGTTTTTAATTTTAGATGATTAATAACTATAATAGATAATACTATGGACTATGATATAGAGCTAATGATGTTACTATGTTAGCCTGTTCATTGCATAGAATAACTTATATTATAATATATTCTGTATAGTATTATAGTGTTAGTAATTATAACTTTAATGAATACATAAATTTATATACTTATATAGTTCCATCGTTGTTCTAATATTGTCGCTGACATTAAATAATATTATTACGTATAAGTTTATAATTATTTATACTATCTTTACACTGATTAACTCTTTGCTGGTAATGATGCTAGTTTGTTACTCTCTAGCTATATACTTTTTGTGTTAG</ns2:sequence><ns2:name>KY699193.1_Leishmania_guyanensis_strain_MHOM/GF/2008/TD2008_clone_TD2008_75_minicircle_kinetoplast,_complete_sequence</ns2:name></ns2:Sequence><ns2:Sequence dsseqid="sq1384" id="sq1384"><ns2:sequence>TTAAAATTTTATTAAATTGATGTAACACGTGTCTTACATGTTTTTAGTTTTTATAAAAATACGTAAAATTAGGGTCTAAAATTTACTCCCCGACATGCCTCTGGGTAGGGGCGTTCTGCAAAATCGCAAAAATGGCATACAGAAACCCCGTTCAAAAATCACCCGAAAATCGCGTTTTTTGGCCTCCCCGTGCACAATTAGGGGTTGGTGTAATATAGTGGGCCGCGCACCCCGAGTTGAGCTAGCTCTCGTAAAAGTAGGCCTCTTAGAGGCTTGATTTTTAAAATTTGACTTAATAATTTATTTATTTTATGATTTAGATTAATAATTAAAATTTATCACTGTTATGCTCATGTTAGCTTCATTGAATTAGTTCTAATCAATAAATAATAAATTAATTTGTATAGTTGTATAATATTACGTTATTAGTTTATAAATATTTGACTATATAGTTACTATCACTGCACCGATTAGATAACTTAGATGTATTACTATGAGTAGATACTAGACTAATACTAATATCAATTTATATTGTAATATGATACAGCTTCATTACGATAATAGCATTATGATACTATACGATTGGAACGTAATAAGAACTATAATATAATAAAATTTATTGATGCTAATGTATACTTATTATGGTTTTAATAATTAAACTTTACAATTATATTTTTATTTACATTTATGTCTCGCTGTGTATTGCTATATGTTCTCTTAGATATACATAAATTTATTTAAATGTTCTAA</ns2:sequence><ns2:name>KY699194.1_Leishmania_guyanensis_strain_MHOM/GF/2008/TD2008_clone_TD2008_76_minicircle_kinetoplast,_complete_sequence</ns2:name></ns2:Sequence><ns2:Sequence dsseqid="sq1386" id="sq1386"><ns2:sequence>AAATTAAATTTAAATTATTGTCTAACATTAACGCTGTTACGGCATTATAGATTTTAAAATTTAATAAAATTCGTCAAAAATCGTACCACCCGACATGCCTCTGGGTAGGGGCGTTCTGCGAAAATCGATTTTTGGCATACAGAAACCCCGTTCAAAAATTCCCCAAAATTCGCGTTTTTTGGCCTCCCCGTGCACAATTAGGGGTTGGTGTAATATAGTGGGCCGCGCACCCCGGCTTGAGTTAGAATGCCATGAAATAGGCCTCTTAGAGGCTTAAATTTATGAAATTAAAATTATTTTGCTTTATGATATTTAAATTTGATTTTTAATTTAATTTTACTCTGTTATCTGCTATATTGGCTTACGTTATACTAGTTTAGCTTTGTAATATAATAGTTATGGTAATAGTATTAGTGATAATGTAGTAATATATAGTTTTAAATATAATTATACTATATTCACTATAACGATGCTATTATGTCAATGGTAATACCTAAACTAGCTCCATAACTGCTTTGTAACTAATATATAATATGAATTTTACTAGTATTATACATTATAGACTATTATGAATATAAACTTTATGACACTAGTAATGAACACTATTATTGTTGTATTTAACATTGAAATTAATAATTACTCTGATTATATAATAATACTATTACTTGATTATATCTCATACATAGCTGTTAGTATACTCTTGCGTCACTAGTATAGCACAATTGAGAACATAATTAGTAA</ns2:sequence><ns2:name>KY699195.1_Leishmania_guyanensis_strain_MHOM/GF/2008/TD2008_clone_TD2008_77_minicircle_kinetoplast,_complete_sequence</ns2:name></ns2:Sequence><ns2:Sequence dsseqid="sq1388" id="sq1388"><ns2:sequence>AATATTATCTATAAATAAACTATAACAGTTTTTAATTTTATTTGTCTTATACCTTATAGTCAGTGAAAATTGGTATAAAATCGTACCACCCGACATGCCTCTGGGTAGGGGCGTTCTGCGAAAATCGATTTTTGGCATACAGAAACCCCGTTCAAAAAATGCCCGAAATTCACGATTTTTGGCCTCCCCGTGCACAATTAGGGGTTGGTGTAATATAGTGGGCCGCGCACCTCGACTCGGGCTAGCTCTCGTGAAACTAGGCCTCTTAGAGGCTTGATTTTATATTTTTAAATTCTCTCTTTATTATTTTGCTTTTAAATTTATGTTTTTCTGATTTTTAATTATTTTGATTTTAATTAAATGTTTTAATAGTTGATAAATAATTTTATTTGTTTGGATTGATATTATTAATTTAATAGAATTGTTATTTAATGTATTGATAAGTTTTATATAATTATAAGATAACATAGCTCTATACACTGTGTTGTTATAGTATGGCTAGAAACTATCAATTTGATATAATATATAACTGCTTTAATATTAGATTTCGGGGTAATACATGGTTATACGTTATAATACAATATTATAAATTTTTAGATAACATAATTTTATAAGTTTAGTTATAGTGTGTTATATGTGTAGTGATAGTTTAATTATAAGTATATATTTATTTTCTCTATTTATGATTACTATATAATGTGCTGTTATTATTACTAATACGTTACTAATATTATACTGACTTTGTGCTATCATAGTTTT</ns2:sequence><ns2:name>KY699196.1_Leishmania_guyanensis_strain_MHOM/GF/2008/TD2008_clone_TD2008_78_minicircle_kinetoplast,_complete_sequence</ns2:name></ns2:Sequence><ns2:Sequence dsseqid="sq1390" id="sq1390"><ns2:sequence>TACTTTGCTGTAGTATGGTGTTATAACTTTGATAATGTTTTGTTAAATGTTTTATATAAATTCAAAAATATGACATAAAATCGTACCACCCGACATGCCTCTGGGTAGGGGCGTTCTGCAAAATCGCATTTTTGGCATACAGAAACCCCGTTCAAAAATCCCCCGAAAATCACGTTTTTTGGCCTCCCCGTGCACAATTAGGGGTTGGTGTAATATAGTGGGCCGCGCACCCCGTCTCGAGCTAGGATGCTGCAAAAGTGGCCTCTAAGAGGCTTGTCTGCGCTATTACTGCGCTAAACTGATATAACTTTAGTTTTACTATTAATAAATGTTATTTGAACTATAATAATTTGTTTATAATATTGTTCTCTACTTGTTTATATCTATGCTAGTTTCATTTTAAATTATAATATAAATAGTTTGTAATAGTTTGTGTGTAATTAATATAATACAATTATTTTTACTATTATACTATGTCATACAACGTTATACTGATTAGCTCGATATTACGTAATATAACTAATATATAACATATGTTGTATACTATTTAGATACACTATTACCACTTTATAATACTACTATATACTTTGACATAATGTTACACTATACATACTCGCTTGCGAATAATGTTGCTAATGTTAGACTTTATATTAGTGTTATTGTATTATAATATTTAATTCTTTTTATTTTTTATTTATTACTGACTTACTTCTATGCTTGACTTAATAATTTTAATTAACTTTAAATTT</ns2:sequence><ns2:name>KY699197.1_Leishmania_guyanensis_strain_MHOM/GF/2008/TD2008_clone_TD2008_79_minicircle_kinetoplast,_complete_sequence</ns2:name></ns2:Sequence><ns2:Sequence dsseqid="sq1392" id="sq1392"><ns2:sequence>ATGATTAGTTTTATTTTGGTTTTATTATGTGTGATGAACTTTTATAAAATTTAATAAAATCTTTAAAATTAGCGACAAAATCGTACCACCCGACATGCCTCTGGGTAGGGGCGTTCTGCGAAAATCGATTTTTGGCATACAGAAACCCCGTTCAAAAATTCCCCAAAATTCGCGTTTTTTGGCCTCCCCGTGCACAATTAGGGGTTGGTGTAATATAGTGGGCCGCGCACTCCGGCTGGAGTTAGAATGATGGAAAAGTGGCCTCTAAGGCCTTACATTTTTAAATTCTAAATGAAACTAACATAAAACTAAATTTATTTGTTGATAATAGATTATTATATTTAATTTATATTAATTTAACTTTAATTATCACTGTTATAAGCTTAGTTTGAATAATTATTTATTTATAGTTTTTATTTTGTAATTGAATAGTATAATTTTAATAAACTTGATATAATATTATAGATTTGATGTGTTACCAGTTTTATATGATATAAGTGCTCTCTAACTAATATGTAACTTGTTTTGTTCTATATCTAGTAACCCTATAATAGCACTATAATGAGTTAATAATGATTATTACTAACTTTGATACTAACGATATAATTATAAATAATATACTGTTATAGTTGTAATACAGTTTCGGTACATATTAACTATATCTTTATTCACAATGATTATACATTTCTCTTGTATACATTTTGTTTATTGTCTTACTATATGCTCATAGTTAGGGCTA</ns2:sequence><ns2:name>KY699198.1_Leishmania_guyanensis_strain_MHOM/GF/2008/TD2008_clone_TD2008_80_minicircle_kinetoplast,_complete_sequence</ns2:name></ns2:Sequence><ns2:Sequence dsseqid="sq1394" id="sq1394"><ns2:sequence>AATTATGAATTATAAAATTGATGTAACACGTGATATTATATTTTATTGAATCTATAAATTTGTCAAAATTAGCCATAAAATCGTACCACCCGACATGCCTCTGGGTAGGGGCGTTCTGCGAAATCGCGATTTTGGCATACAGAAACCCCGTTCAAAAATTCTCGAAAAATGCCCATTTTTGGCCTCCCCGTGCACAATTAGGGGTTGGTGTAATATAGTGGGCCGCGCACCCCGACTTGGGCTAGCTCTCATGAAACTAGGCCTCTTAGAGGCTTGTTTTTAAAATTTAATATTGAATTTGGAATAGAACTGAATAATTATATTTATTTGCTTAAATTGTTTTATTAGATTGCATATTATTACCGATTGGATTACTATAATTGCATACTTAGGTGTTACGTATATGGTTGATTATAATTATTATAGTTTTATTTGAATAAGATTATATCTATCTAGCTCACGTTATTATCTCTGGTTATAGTAATGTGTCTGTGTGGTTACCCCGTAATATCAATTGTAACTAATATTAGCTTTATATGTAATAGTATTATCTATAATATTACTAAATTAACTCTAACATTATTATTATTAACTTTTAAATTATTTTAATTGATTATAATTTTTATTTTATTGTGTTACACTAGTTTTGATTATAAATTAATGTTACTAGCTTTGATTGATATAATATTTGCTATACTAGAACTTTATACAGCTATCGTTACTTAATAATATTATTAC</ns2:sequence><ns2:name>KY699199.1_Leishmania_guyanensis_strain_MHOM/GF/2008/TD2008_clone_TD2008_81_minicircle_kinetoplast,_complete_sequence</ns2:name></ns2:Sequence><ns2:Sequence dsseqid="sq1396" id="sq1396"><ns2:sequence>GATAAGCTTGATTATGTTTTGATAATAAAATGTTATTGATGCTTAACGATATTCAAATTATCTATAAAAATCGATTAAAATCGTACCACCCGACATGCCTCTGGGTAGGGGCGTTCTGCAAAATCGCAAAAATGGCATACAGAAACCCCGTTCAAAAATAGGCCGAAAATCACGTTTTTTGCCCTCCCCGTGCACAATTAGGGGTTGGTGTAATATAGTGGGCCGCGCACATCCTCTCGAGTTAGAACTTGGTGAAACAAGCCTCTAGACCCTTATAATTATGATGTTCTAGAATTATTGCTATTTAATATCATTTTTAAATTTATATTTTATATTTATTCTAATATTGTCGCTAATTTGTATCTAATCTGTTCTGATACTAGACTAATTAATATAGTTTTAGTTTTTATAATAATATCATATTAAATATATAAATTTATACCATGTGTATTTGATATAGCTCTATGTTATACGGTGTCTATGCTAGTAACCACTCATTACTCAATTTTAGATATTATATATTAGTTGTAACTTGTTTTATTACAGTATTATATCACTATAATGTTACTCATTCTATACTTATATAGCTCTCTCTAACTTTGATAGTAATGTTATGATACTAGTTATATTTATGTATGTTATTATGAATTTAATTGATAATATTTGTTACGTTATAATTCTATTTTAATATTCTGATTGCACTGATATGAGACTAGCATTACATAAAATTAATTTAATAGTTTAATGGTTA</ns2:sequence><ns2:name>KY699200.1_Leishmania_guyanensis_strain_MHOM/GF/2008/TD2008_clone_TD2008_82_minicircle_kinetoplast,_complete_sequence</ns2:name></ns2:Sequence><ns2:Sequence dsseqid="sq1398" id="sq1398"><ns2:sequence>TTTTTGATTAGAACATAAATTAATTTTTTATTTGCATTACGTTGGTATATTGCGTTAGAGTAGCGAAAATATCCATAAAATCGTACCACCCGACATGCCTCTGGGTAGGGGCGTTCTGCGAAAATCGATTTTTGGCATACAGAAACCCCGTTCAAAAATTAGCCATTTTTCGTGTTTTTTGGCCTCCCCGTGCACAATTAGGGGTTGGTGTAATATAGTGGGCCGCGCACCCCGACTCGGGCTAGCTCTCGTAAAAGTAGGCCTCTTAGAGGCTTGATTTTTAATTTTGAAATATTTAAACTTATAATAGACTTTTAATTTATATTTTATTGATAAACTTAATTTGATTTGACTAATGTGTTACTAAATTGAGCTAATTAATAATAATAACGTTGTAATGTGAATGTAATACGAGTTAGATAATGAATTTATAATATTTTATAATTATGAGTATACACTGTTCAATAGTGTTATGGTTATAGTGGAACATAGTTATAACTAGCCTCATTACTAATTGTAACTTATTCTGTACTAGTAATACACTATCTATAATACATCATAATACTATACGTTACTATTCATACTCTAATACGTTACATTTATAAAGTTTAATTTTAATTTTAATATAATAGTTTTATCGATACTATAAGCTTATCTATTTTATAATATTAAATTTAATTCAATTATTAATTTTATTTTATCTTGTTAATATGGGTTAGACACGATAGTTTTAAATATTA</ns2:sequence><ns2:name>KY699201.1_Leishmania_guyanensis_strain_MHOM/GF/2008/TD2008_clone_TD2008_83_minicircle_kinetoplast,_complete_sequence</ns2:name></ns2:Sequence><ns2:Sequence dsseqid="sq1400" id="sq1400"><ns2:sequence>TCTAAATAAAAATAAAAATTATTGTTACACGTGGTTACAGCGTTATAAAATGATATAATACTTCAAAAAATGGGTTAAAATTTTACTCCCCGACATGCCTCTGGGTAGGGGCGTTCTGCGAAATCGCATTTTTGGCATACAGAAACCCCGTTCAAAAATTCACGAAAAATGCCGTTTTTTGGCCTCCCCGTGCACAATTAGGGGTTGGTGTAATATAGTGGGCCGCACACTCCGGCTAGAGTTTGGATGTCGTGAAATAGGCCTCTTAGAGGCTTAAAATTTAGAAACTAACTTGGGTCGGAATATAAAGTTGGAATTAAACTTATAATTGATGTTATATTATTTTAGCTGCACTATTTTATTAATTATTTAAATCTATAATAGTTTCTAACCTGTTCCGTGTTAATATAATTATTAGATAATGGTTTAGTTATAATATTGTTCGTGTTATATAATCTTATAGTTGTAATAATGTTAGCTCCTCTGTGTTACATATAGTAATAGCTCCATATTAGTTACAACTTATATTAGATATCTAACATTACGATATTATTATACTCATTAGACTATCATTAGACTATCATTAGTTTAATAAATTTATAAAATGATTATTTAAATGATATTAATAGTAATTTGAATTTATGTTTACTTTTATTTTTATTTTCTTACTTGGACTTGATTTACACTAGTTTCGCATTTAGATAAAATAATACTTGCATTGTTAGATTAATAAAATTAGTT</ns2:sequence><ns2:name>KY699202.1_Leishmania_guyanensis_strain_MHOM/GF/2008/TD2008_clone_TD2008_84_minicircle_kinetoplast,_complete_sequence</ns2:name></ns2:Sequence><ns2:Sequence dsseqid="sq1402" id="sq1402"><ns2:sequence>TAAAATTATTTTACATTAGCCTGTTATGCTGCATTACCATTGAGATAAATTTATAAAAATCTATAAAAATGGGGGTTAAATTTTACTCCCCGACATGCCTCTGGGTAGGGGCGTTCTGCGAAATCGGAAAAATGGCATACAGAAACCCCGTTCAAAAAATGCCCGAAATTCGCTATTTTTGGCCTCCCCGTGCACAATTAGGGGTTGGTGTAATATAGTGTGGGGTGCGCTCAGTTTTAAGCTAGCTCGATGAAATATAGGCCTCTTAGAGGCTTAGTTTTTAATTTTTAACTTTTTATTTACAATTTTGATTTTAATATTGATAATTAACTTGAATTTAATGATATTGGCTGATTGGTTTGTTATTTAGTTTGAATATTTATTTTATATTAAATATAATTTTAGTTTGATTATTTTATCTCATATATACTACCATTGTTACATCATTATACTAGCTCAATATAGTTATATAGTTAGTGTTGTTATGATAGTATGAGTAATGAGTAAAGCATAGAATATATTGATATTAAGTTATATTGTGCTATATTAATACTATTTTATAATACTTTAATAATTTTATAGCTTGACATACTCTAATACTATTTAATGGTTGTGATTATAATTTATTATGTTCTAGTTTTTATTTTATAGATATACACACTTACACTAGCTTTATCTTTTTATTTATGCTATAGATTATAGACTGGATTGTTACTAATTGATTATTACTAATGGCTACTAACGTGTCAA</ns2:sequence><ns2:name>KY699203.1_Leishmania_guyanensis_strain_MHOM/GF/2008/TD2008_clone_TD2008_85_minicircle_kinetoplast,_complete_sequence</ns2:name></ns2:Sequence><ns2:Sequence dsseqid="sq1404" id="sq1404"><ns2:sequence>TTTATCGTAATACATCTTTTAATTTTATTTTTAAAATTTTATAATATGTCAGCGTTATGCTAGTGAAATTTGCATCAAAATCGTACCACCCGACATGCCTCTGGGTAGGGGCGTTCTGCGAAATTCGAAAAATGGCATACAGAAACCCCGTTCAAAAAATGCCCGAAAATCGCTATTTTTGGCCTCCCCGTGCACAATTAGGGGTTGGTGTAATATAGTGGGCCGCGCACATTCTCTCGAGCTAGGATTATAAAAATAAGGCCTCTTAGAGGCTTGTTTTATGGGTTTCTAAATTTTATTCAACTGTTAATTAATTTTTGACTTATAAATAGTTTATTTGGCTATGTTATATCTAATTTAATTATAGAATTTAATTTATAAAATATAATTAGTTTATTGTTGTAATAGTTTAATTAGTTTTAATATAGTTCATATAATTTTACATAATATTAGAACATTGTTAGACTATAGGTTAGATCATAGATAGTGCTGATATAATACTGTTATAATAGAATATAATATATATTACACTTGTTACATTACTAATATCTACTAACTTTATAATATTTATAACTCTACTCTTACACTATTACATCTATTGAATAATTATTATACTTGATGGTACTATGTGTGCTACTATGATAGACAATAGTTAGTAATGTTAAATATATAATACAATTACACCTTATACTTACTCTATAGCATTTGATCTAGTGATGTTGATGATGTTGTTTACTAAA</ns2:sequence><ns2:name>KY699204.1_Leishmania_guyanensis_strain_MHOM/GF/2008/TD2008_clone_TD2008_86_minicircle_kinetoplast,_complete_sequence</ns2:name></ns2:Sequence><ns2:Sequence dsseqid="sq1406" id="sq1406"><ns2:sequence>AAATAACATTATAAATTATTTTTGTTATCTAGTGTTACACGTTTTTAGTTTTATGAATTTATCGTTAAAATGGGTTAAAATCGTACCACCCGACATGCCTCTGGGTAGGGGCGTTCTGCAAAATCGCAAAAATGGCATACAGAAACCCCGTTCAAAAATCCCCCAAAATTCGCGTTTTTTGGCCTCCCCGTGCACAATTAGGGGTTGGTGTAATATAGTGGGCCGCGCACTCCGACTCGGGCTAGCTCTCGTGAAACTAGGCCTCTTAGAGGCTTGATTTATCGTTGCTAACGTGGAACAACATAAAATTAATTATTTGGTTAGGATTGGAATATATTTATTAATAGATTGCATATAAATTATATTTTGATAACAGTTTTAATACTACACTGTACCGATTAGTTTTCTGTTTATGATTATTGATTAATGCTATTACGTTACGTATATTGACAATGATAGAATTATAATGTTATCTAATAGTTCTCGCTGTGTTATATACGATAATACTAGCAATTACAATATATTCTGATATATGTTACACTCATTACTATAGTATTACATTAGCTATCTATAAAGTTTAGACTAGTGATAATAATTTTGTTATTACATGATTATAATTAATTTAACTTTTTGTTTACAATATAATTTTTATTTTACTAGATTTTATTTACTATATGCTTTATCTAAATTTGAACTGAGTTAGTGCTAATTAATGTTACTATGTGTTCTAATCAATATTAAATTAAT</ns2:sequence><ns2:name>KY699205.1_Leishmania_guyanensis_strain_MHOM/GF/2008/TD2008_clone_TD2008_87_minicircle_kinetoplast,_complete_sequence</ns2:name></ns2:Sequence><ns2:Sequence dsseqid="sq1408" id="sq1408"><ns2:sequence>TTTAACTTTGAACTTTATTATTTTATATTTAGTTAAAAATTTAATTTAATTGTGTTACTCCGCACAAAATTGGATTAAAATCGTACCACCCGACATGCCTCTGGGTAGGGGCGTTCTGCAAAATCGCGTTTTTGGCATACAGAAACCCCGTTCAAAAATTCCCGGAAAATGCCCATTTTTGGCCTCCCCGTGCACAATTAGGGGTTGGTGTAATATAGTGGGCCGCGCACCCCGACTCGGGCTAGCTCCTCGTAAACTAGGCCTCTTAGAGGCTTGATTTTATAAATCTAAACTTAAAATGAGACTATTTGAATAAATAATGATTTTATATGAGACTAATGTTACGTTTTGATATCTGGTTAATTATATAATTATAATATTGTTTAATATATCGCTGTTCTAGTATATGGTTGTTATTACTATAGTGTTTGATTTAGTTTATAATAATTTTTGTATATTGTTAGTAATAACGTTGGTATAACGTTTGTGTTAGAATTAGCCTAATATTAGCAATTACAACTTATATTGGAGCATATTTAGACATAATACTATACTATTATAATGTTAGCCGTTAGACACATAATATTGATGGTAATGATATGATATTATCTTATAGTGTTACATATTAAAGTTATAATTTTTATTTTATTAGATCTTGCTTATTATATGCTTTATATGTTCTCGATAATAAAACTATAATTGCGCTAACTTAGTTCTATTATGTGCTGATAAATATAA</ns2:sequence><ns2:name>KY699206.1_Leishmania_guyanensis_strain_MHOM/GF/2008/TD2008_clone_TD2008_88_minicircle_kinetoplast,_complete_sequence</ns2:name></ns2:Sequence><ns2:Sequence dsseqid="sq1410" id="sq1410"><ns2:sequence>CAATGTTAGACTATAATGTTAGTATTACGTTGTGTTATGCTCGTATAGAATTTATAAATTTATCAAAAATGGGGATAAAATCGTACCACCCGACATGCCTCTGGGTAGGGGCGTTCTGCGAAAATCGATTTTTGGCATACAGAAACCCCGTTCAAAAATTCCCCAAAATTCGCGTTTTTTGGCCTCCCCGTGCACAATTAGGGGTTGGTGTAATATAGTGGGGCGCGCACCTCGACTTGAGCTAGAACGACATAAAAGTGGCCTCTAAGAGGCTTGAATTGCCGTGTTACAGTTGAATTAGAATTATAATTTTATTTTGATATTTGATCTTAATAATTGACTTGATTTTATACTAACATTGGGTGATAATTGATTTAATATTATAAACTAGTGCTATATTATTATGTGCGTTATTTAATATTGATATAGACTATTATATATTTTAAATTTAATACTATTCATTACGCTGTTACTAGATTTGAGTCATTACTAGAATAATATAAATAGCAATTAGTAACCCTGTGTAATGCTATGTTTAGTATTATACTATTAGCTCTAACCATACTCTAACGTTACATTTAATTATATAGTTTTGATTAGATAGTTTTATTGGTTTTGAATTATATATAATCTTAATCATATAATACTCTTTTTACTTATCATTATAATTTTATTTAATAATTGTTATTACATGTTAACACTGATTAGA</ns2:sequence><ns2:name>KY699207.1_Leishmania_guyanensis_strain_MHOM/GF/2008/TD2008_clone_TD2008_89_minicircle_kinetoplast,_complete_sequence</ns2:name></ns2:Sequence><ns2:Sequence dsseqid="sq1412" id="sq1412"><ns2:sequence>AATAGCTAGTAATGAATGTGTTACGGTAATATTGAGATAAATATTTTACTGATGATAAATATCTATAAAATGGGGCAAAATCGTACCACCCGACATGCCTCTGGGTAGGGGCGTTCTGCGAAAATCGAAAAATGGCATACAGAAACCCCGTTCAAAAATTGGTCGAAAATCACGTTTTTTGGCCTCCCCGTGCACAATTAGGGGTTGGTGTAATATAGTGGGCCGCGCACCCCGATCTGGGCTAGACACTCGCGAAACTGGCCTCTAATGCCGTATAATTTTAGATTTTAAACTTTAAATTGATAATATTGATTTTGACTTATAAATTAATATGTGTTTGACTTTATTAATGCTAGATTAGAATAAATGTTTTAATTAATCTTATAAATTATTTTATTTTATTGATATGGTTGGATGTTATCTTTTAATTGTCGCTAACTTTGACTATCTATGTTACTGCATCGCAACGTTACTATCTTTATACTATCATGTAGTAATGAGTCTAGCGCAACTAATATGTAATATATATTGTAATGTAGTTAGTATTAATATTATTAACTTTATTAACGCTATTATAGTATCTTATCGGAACAATGACTATACTATGTTATAACTATGCATTAGTTTATGGTTATGTGTAATTAATAAATTTGAATATGATCTTATTACATCTTACACTACTCTATTCTAACTTTGATTTTAATTGTTACATATTATTTTACAAATTTAGTTATAATACACGTT</ns2:sequence><ns2:name>KY699208.1_Leishmania_guyanensis_strain_MHOM/GF/2008/TD2008_clone_TD2008_90_minicircle_kinetoplast,_complete_sequence</ns2:name></ns2:Sequence><ns2:Sequence dsseqid="sq1414" id="sq1414"><ns2:sequence>AACTGGGCTAACTAAATAATGTTTACTAATTATAAAATTATTTTAATCTTAACAATAAAACTTCAAAAATAGGCATTAAATTTTACTCCCCGACATGCCTCTGGGTAGGGGCGTTCTGCAAAAACCGAAAAATGGCATACAGAAACCCCGTTCAAAAATCCCCCAAAATTCGCGTTTTTTGGCCTCCCCGTGCACAATTAGGGGTTGGTGTAATATAGTGGGCCGCGCATCCCGATTCGGGCTAGCATCAATAAAAAGTGGCCTCTAGACCCTTATGTTTTTCTCTGCTAAACTATTTTCGCTAATTTCACTTATTTGGCTTTATAAATTAATATTTTTAAATTATTATATTGAATTTGCGTGTTAATAATATTATAAGTTTATTAGAATTTATATTTTAACTTAATTATTATCTAACTTAGCTTATAACTTTACTAATATGTGCTGCATTGATACATCTATTATATAATTTTATAATACTCTATCATAATACTATTCATTAGCCGATATTACTAGTTTATATTAGTTACAATTGCTCAAAATGGGTAATATGTCATGTATAATGGTAATAGAGTTAGTTTTAATAAAATTATATTATTTATAACTTTGATAACTATATAAACTTGATTATACTATTTTATGTTCTCGTTATGATAAATATTTATTACATTATGATTTTATTTTAATATCTTGATTGTACTACATTGTTACTATTATTTAGATAATTAGATATAACTAGCCTATAATGACTTG</ns2:sequence><ns2:name>KY699209.1_Leishmania_guyanensis_strain_MHOM/GF/2008/TD2008_clone_TD2008_91_minicircle_kinetoplast,_complete_sequence</ns2:name></ns2:Sequence><ns2:Sequence dsseqid="sq1416" id="sq1416"><ns2:sequence>AATATGATATTAATTTTAGTGATAATAGTTTTATATTTTGTTTATAATAATTTCAAATTTATCTAAAAATAGGGTCCGAATTTTACTCCCCGACATGCCTCTGGGTAGGGGCGTTCTGCGAAATCGCATTTTTGGCATACAGAAACCCCGTTCAAAAATCACCCGAAAATCACGTTTTTTGGCCTCCCCGTGCACAATTAGGGGTTGGTGTAATATAGTGGGCCGCGCTCCCCGACTCGGGCTAGGATGTATAAAATTAGGCCTCTTAGAGGCTTGATTATTGCGTGGGAAATATTTTTCTAATTAAACTGGAATTTAACTTATAATTTTAATTGAAGCTTTGTTATAGTTGCATAATAATATTAATTTATTTAGTAATTATTTATTTTATATTTTATTAGCTCTAGTTTTGATTATATTAGTTTTATTACTATAATAATTATAAAATTTTAATATTATTTATGATGCTAGCGGTGTTACGTGTATAGTATGAAAATAGTGAAAATATATTAATTATAACTAATATAAAAGGGTAATATGTCACTATATAAGATAATACTATACATACTAAATTAGAACACATTGAATTACTTTTGATATAGATTGAATATAACGTATACATGATTATTATTATATACCATAACACTAGTTTATTTATAATTATATTTTACTCTATTACACTCTATGTTCTCGAATAAGCTTTGTTAAATTAATTTTATAATTACGCTACATTAGAGAC</ns2:sequence><ns2:name>KY699210.1_Leishmania_guyanensis_strain_MHOM/GF/2008/TD2008_clone_TD2008_92_minicircle_kinetoplast,_complete_sequence</ns2:name></ns2:Sequence><ns2:Sequence dsseqid="sq1418" id="sq1418"><ns2:sequence>ATATAAATTTTATTTAATTGATTTTTAATTGATGTTACTCTGCATTAGAATTTATAAATTTGATAAAAACTGGGATAAAATCGTACCACCCGACATGCCTCTGGGTAGGGGCGTTCTGCAAAATCGGAAAAATGGCATACAGAAACCCCGTTCAAAAATACCCCAAAATTCGCGTTTTTCGGCCTCCCCGTGCACAATTAGGGGTTGGTGTAATATAGTGGGCCGCGCACCCCGACTCGAGCTAGGATCTCTGGAATTAGGCCTCTAAGCACGTATGTTTTTAGATTTTAAACTTTAATTGAGATAAATGTTTTTATATGCTTAAATAGAGCAGCGTTAGACTTATTATTTATTTAATTGGTAGTTTTAATATGTGTTCTGATTAGAAACTATATTATATTAATTTTATTATCTACGTTGTTACTATTGATAGCCTAACATTATATAATTTTAACTATCTATTAGCTCAGTGTTAGTAATATGGTGTTACATCGATATATAGTAAAAATATCAGTTTTATATTAGTTACAACTAGTATTTTGGGGTAATATCATAGCTTATAATGTAATACTATTGTTACGTAATACATTTGATAAACTATACACATACTTTTAATTTTATTGTTATTCACTATAATACTTATTGTTATTCTTTTATTAGTTTTTATATTAGCTAAAGTGGTTACTCTATATGCTGCTAGTTGTGTTGATTATATTTAATTTACTAGTTTATTAACTAATACTGTTACATA</ns2:sequence><ns2:name>KY699211.1_Leishmania_guyanensis_strain_MHOM/GF/2008/TD2008_clone_TD2008_93_minicircle_kinetoplast,_complete_sequence</ns2:name></ns2:Sequence><ns2:Sequence dsseqid="sq1420" id="sq1420"><ns2:sequence>CGATGTTAAATTATAATATGAGATAATCACTGTATTATGTCTTCATAAATTTTATAAAATTAGTAAAAATGGGGGATAAATTTTACTCCCCGACATGCCTCTGGGTAGGGGCGTTCTGCGAAATTCGATTTTTGGCATACAGAAACCCCGTTCAAAAATTCGTGAAAAATGCCCATTTTTGGCCTCCCCGTGCACAATTAGGGGTTGGTGTAATATAGTGGGCCGCGCATCCCGGGCTGGGATAGAATTGATAAAATATGGCCTCTAAGAGGCTTGTTTTGCCGTATTACAGCTATTTAGACATAATAAATTTATTTTTAAACTTTACTTTATAATTGCCTTGAATATGCATTGATGATTAATAAAATTTATGATGTAATAATTGAATTGATATTGTATTAGAATTAGATATGAATTATATAAATTTAATATATAGTTTATCTAGTAATTATAACTTTGTGCTACGTTGTTACATCTATTGACTCATTACTGCACTAATATAAATAGCAATTAGTAATACCTCATAATACTATATCTATTACTGTGTTACACTCTTATACTATTACTACTATCGGAACTATAATTAATAATATAATGTTGTATCGTTAGCATTGATTAGTAAATTTATAACTTTAATTATATAATACTTTTTCTATTTATCGTTACAATTTTATTAGATGATTATTACTCTATAGTAGTGCTCGCTTGT</ns2:sequence><ns2:name>KY699212.1_Leishmania_guyanensis_strain_MHOM/GF/2008/TD2008_clone_TD2008_94_minicircle_kinetoplast,_complete_sequence</ns2:name></ns2:Sequence><ns2:Sequence dsseqid="sq1422" id="sq1422"><ns2:sequence>ATTAGAGCTATAATTTAACTATACTAGTGTGATAATGTTGCATTAGAAATAATTATAAATCTTCAAAAATAGAGTCAAAATCGTACCACCCGACATGCCTCTGGGTAGGGGCGTTCTGCGAAAATCGATTTTTGGCATACAGAAACCCCGTTCAAAAATTCCCGAAAAATGCCCATTTTTGGCCTCCCCGTGCACAATTAGGGGTTGGTGTAATATAGTGGGCCGCGCACATTCTCTGAGGCTAGAACACGTGGAACTAGGCCTCTTAGAGGCTTGGTTTTATTAATTTAGATTTTAAATGTTATTTTGCTTTATTATTATTGCTGTTCACTGAATTAGACTAATATCTGCACTAGATAATGCTAATATAGTAATGTTATAATTATGTTTTGATGTAACAATATAAATATTTAATATAATAACACTATTATCTCTCATATAGTTCTATCTGTTATCTATATTTATGATAGTTTTAGTTTTATTGCATTATAGGTTAGATATTACCTTTTATATTAGTTACAATTGCTATTTCTGGGTAATGAGTGATATTATTAGCCTAACATTGGATAACTGGATACATCGATACTATAATATTGTTATTGTTATTGTTATACGTGCATTATAATATTTCTTTGTTCACTTTATTTATCTTTTGCGTTAAACTTCTATACTTAGTTTAATAATAATTTGTTAAATATTGATATACTAATGTTATACATGATAATAGACTGAT</ns2:sequence><ns2:name>KY699213.1_Leishmania_guyanensis_strain_MHOM/GF/2008/TD2008_clone_TD2008_95_minicircle_kinetoplast,_complete_sequence</ns2:name></ns2:Sequence><ns2:Sequence dsseqid="sq1424" id="sq1424"><ns2:sequence>AAATTAGTTATTATAAAATTAGTTTCACTCTGTTACGCGTTTATAGATTTTAATAAAATATCATAAAAATGGGGGTTAAATTTTACTCCCCGACATGCCTCTGGGTAGGGGCGTTCTGCAAAATCGCATTTTTGGCATACAGAAACCCCGTTCAAAAATCCCCCGAAAATCACGTTTTTTGGCCTCCCCGTGCACAATTAGGGGTTGGTGTAATATAGTGGGCCGCGCACTCTCGCTGGAGTTAGATTGTTGCGAAACAGGCCTCTAAGAGGGCATATTTTTAATTTCTACGTGGATTATGGTTGTTTTTAGATTTAACAGTTATATTTTATTTTATTAACTATATTTATTACGTTATTAGGCTAGTTTTATTATTTATTATACTATTGTGGCTATATTGTAATTAAATTGTATAAATTAGTTTTAATAGTTGTTATTATTTAAATATTATTAATGAACTAGCTCCGTTACTAGTTTTATGATAGTATAACATTATTAGCTAAAATTCGTAACATATAACATATATTAATATATATTAGGGCTATTATGATGTCTATAGTATTATACTTTTATAAATTTACTATCTATTACTTATTATTACTCTTTGTTACTATACGTTGATATATCTATTCGATGTTAAATATATTTTATTCTATTTTATATTTTAGTTACCATGTATTAGAATTGATTTAATTAAATTTTATAGATTAGTTTGTTATTGTGCTGATTAGATCTAAAAAATAAATTT</ns2:sequence><ns2:name>KY699214.1_Leishmania_guyanensis_strain_MHOM/GF/2008/TD2008_clone_TD2008_96_minicircle_kinetoplast,_complete_sequence</ns2:name></ns2:Sequence><ns2:Sequence dsseqid="sq1426" id="sq1426"><ns2:sequence>AAATAATTTATTTTAAAATAATTTTAATTTTAGTTTTGATGGGTTTATAATATTCAAAAACTATAAAAATGGGGGTAGAATTTTACTCCCCGACATGCCTCTGGGTAGGGGCGTTCTGCGAAATTCGATTTTTGGCATACAGAAACCCCGTTCAAAAATTCACGAAAAATGCCCATTTTTGGCCTCCCCGTGCACAATTAGGGGTTGGTGTAATATAGTGGGCCGCGCACCCAGGCTTGAGCTAGCTCGTTGAAATATAGGCCTCTTAGAGGCTTAGTTTTGCATGAATTAAATATTTTTAAACATTTATTATTTTATATCTTATTTGAACTAATTTTATCTCTACTTTTATATGCTAGACTAGTATTATTAAGTTTTAATATTTATTGCTAACATTAAATTATATTATTACTATGTCTACTAGTTTTATATACGTAACGGATAAATAATTAATATTATATCGTCTATACACCATCTATTACACTATCATTGACTCATTACCCATAAATAGCAATTACAAGTTATATTGTAGTGTATTTGAGCTAATATATACGATAATATTATAATTTTATAACACTAACATTTTATATAGAATTGATAACTACACTAAAGATATAATTATTATATATTTGATTTTATATTTAACAATTTTACTATCTATTCGAATCTATACATTTATTGCTTATAGTTGTGCTGCTATTAGAGTAATACGTTTGCTAAATAATATCGTAACAGTTAT</ns2:sequence><ns2:name>KY699215.1_Leishmania_guyanensis_strain_MHOM/GF/2008/TD2008_clone_TD2008_97_minicircle_kinetoplast,_complete_sequence</ns2:name></ns2:Sequence><ns2:Sequence dsseqid="sq1428" id="sq1428"><ns2:sequence>ATATTACTTGTTGTTATAGTTTTAAATTTAGATTAAATAATTTTGTTGCGTTATTAAATTCTTTGAAAATTGCCATAAAATCGTACCACCCGACATGCCTCTGGGTAGGGGCGTTCTGCGAAATCGCAAAAATGGCATACAGAAACCCCGTTCAAAAATCCCCCGAAAATCACGTTTTTTGGCCTCCCCGTGCACAATTAGGGGTTGGTGTAATATAGTGGGCCGCGCACATTCTCCTGAGCTAGGATCTTGAAAATAAGGCCTCTTAGAGGCTTGTTTCTCACGTTTTAATTGTTTTCTCTAAATAAACTTTTATATTACATTTAATTTATACTTTTATTGAATTTAATATGTTCTCTGTTAGTAATATTGCTAGTTCTCTGTTATATAGCTTTGTTTGTAATGGTATTAGACTATAATTTAATAGTTTGATTGTTATTATATTATTTTTATATATTTTATTAGATTATAATATGTCACTATGGTGTTATGCATAATATCAAAAATATGGCTTACAATTGCTTTTATAACTAATATATTCTAGTATTTAACTAGTTTTAAACTATAATGTAATGATATTATTATAACTAACGATAACTATACTTATTATATACTGATGTTAGTGTTGTTAATAGATTTGATATTTAATACTATTGACATTACATATACTATTACTCGATTACACTCTATACATAGTTGTTAGTATACTTAGTGGTGTTACAGTAATGATACAGTTTTATATATTAGTAACATGGCTTTG</ns2:sequence><ns2:name>KY699216.1_Leishmania_guyanensis_strain_MHOM/GF/2008/TD2008_clone_TD2008_98_minicircle_kinetoplast,_complete_sequence</ns2:name></ns2:Sequence><ns2:Sequence dsseqid="sq1430" id="sq1430"><ns2:sequence>GTATTGAGTTAGAATAATAATTTATTTTAATTTAAAATTTTATTGATAATTGTTAAATTTCTCTAAAAAGTGGGTCCGAATCGTACCACCCGACATGCCTCTGGGTAGGGGCGTTCTGCGAAAATCGATTTTTGGCATACAGAAACCCCGTTCAAAAATACCCCGAAAATCACGTTTTTTGGCCTCCCCGTGCACAATTAGGGGTTGGTGTAATATAGTGGGCCGCGCACTCTCCGCTGGGTTAGGATGTTGAGAAACTGGCCTCTAAGGCCTTACTTTTTTAATTTCTAACTTGACTAGGAATATTATTTGATATTTGATGTTATATTGTCGCTGATTTAATATATTTATCTATTTACTAATTTAATACTAGTGTATACAGTTCTAATACTAGTTCTATTGATGTGCTGACTTTATTACTAGTTTAATGTTATTGTTTATATCTAGTAACTATATAATCTATGTATTACGTGTCTATGATAGTAGTATTAGATCGATATTACTAAATATTCCCTTTGTAACTTGTTTTATTTGATATTTTAATACATTTTTAATAGTTTGATTAATAATACTAATAATGTTATACTCATCTATTACTGGCTTATTACTATTATATAAAATTAGTATTGCTAGTTATTATTATATAAATTAGATTGTATGTTAATATGATATGAATAATATTTTTTATTTCTTATATTTAACTGCTATCTTATTAATAATATTATTAGCTGATTTGATGC</ns2:sequence><ns2:name>KY699217.1_Leishmania_guyanensis_strain_MHOM/GF/2008/TD2008_clone_TD2008_99_minicircle_kinetoplast,_complete_sequence</ns2:name></ns2:Sequence><ns2:Sequence dsseqid="sq1432" id="sq1432"><ns2:sequence>AAATTTTATTACTGGAATGACGTTATACTGCGTTGTTACGATTGACTATATTTATCAAATTTAGAAAAATGACCATAAAATCGTACCACCCGACATGCCTCTGGGTAGGGGCGTTCTGCAAAATCGCAAAAATGGCATACAGAAACCCCGTTCAAAAATCCCCCGAAAATCACGTTTTTTGGCCTCCCCGTGCACAATTAGGGGTTGGTGTAATATAGTGGGCCGCGCACCCCGACTCGGGTTAGCTCTCGTGAAACTAGGCCTCTGAGCAGCCATATTTTTATTTTGAAACTAAACTGCACTATTAAATGTTATTATGTGTTATATTTGATTTGAATATTGGATTATATTTAATTTTATCTTATAATGTTACTATCTCATAAGCTATACATGACAATCTATATAATATTACTGCTGTTAGTTCATATGCTAGCTTTACATTATAGTTTTGTTATTATATAACGCTGTATTATACTCAATACTACTGTGTTAGCCTCATTACCCGAAAATGCTATTTATAACTAGTTGTAACTTGTATTTTTTAATAATATTTGATAAAAATTATATATTTATGGGCATAGAGTTGATAGTTATAAAATTTAATAATATGATACGTTACTAACTATATCTATATAATACTAATATGTTCTACTTTATTTTATATTTTAGTTACCATGCATTTGAGCTAATGATTAGTAATTAATTATGTTTTACTATTTGATGTGCACAATTAGCTATCATATTTAAATA</ns2:sequence><ns2:name>KY699218.1_Leishmania_guyanensis_strain_MHOM/GF/2008/TD2008_clone_TD2008_100_minicircle_kinetoplast,_complete_sequence</ns2:name></ns2:Sequence><ns2:Sequence dsseqid="sq1434" id="sq1434"><ns2:sequence>TTAATAGAGGCTAAATAACTGTGTTACGTTGTTATAAGTTTAATCGAATTTAATAAATTTATTGAAAAATGACATCAAAATCGTACCACCCGACATGCCTCTGGGTAGGGGCGTTCTGCAAAATCGCATTTTTGGCATACAGAAACCCCGTTCAAAAATTCCCCGAAAATCACGTTTTTTGGCCTCCCCGTGCACAATTAGGGGTTGGTGTAATATAGTGGGCCGCGCACCCCGACTCGGGCTAGCTCTCACGAAACTAGGCCTCTAAGAGGCTTATTTTTTAAAATCTGAATTAAACTTGGGAATATGTGGAGGATTGATATCTAAATTATAATAATTCATTTGGATAATGATAACTTTAAAATTAGAATTGGATAATATTAATATAGTTGAGTTAAATTTTATATCTTGGGTAATTATATTATTTGATTTAATAAATTTATTATTATAGCTCTATAATAGTGGTTATTATGGTGTTATACGTTATGATACTTATAATCAAAAATATAGCAATTTATATTAGTTATAACATATATTGTGGCTATTATAATCAATAAAATTAATATTATTCATAAACTATAATAAACTGTAATAATATTATAATTGACTATATATAACGGTATTATAATGTTTTGTCTAACGAGGTAATATGATAATATTTGATTTAATTATAACTATGATGTGCTACTATTGTTGTCATTGATTTGATGTTGATAATAGATTTTGTTTTAAATAAAAATAAATTAAT</ns2:sequence><ns2:name>KY699219.1_Leishmania_guyanensis_strain_MHOM/GF/2008/TD2008_clone_TD2008_101_minicircle_kinetoplast,_complete_sequence</ns2:name></ns2:Sequence><ns2:Sequence dsseqid="sq1436" id="sq1436"><ns2:sequence>AACTTTATTTATAAATATATTATAACACTTTTTAATTTTATGTGTCATGTGTCTCATAGTCAGTGAAAATTCGTATAAAATCGTACCACCCGACATGCCTCTGGGTAGGGGCGTTCTGCGAAATCGCATTTTTGGCATACAGAAACCCCGTTCAAAAATCCCCCGAAAATCACGTTTTTTGGCCTCCCCGTGCACAATTAGGGGTTGGTGTAATATAGTGGGCCGCGCACCCGACTCGGGCTAGCTCTCGTGAAACTAGGCCTCTTAGAGGCTTGATTTTATCTTTTTAAATTTTCTCTTTATTATTTTGCTTTTAAATTTATGTTTTTCTAATTTTTAATTATTTTTATTTTAATTAAATGTTTAATAAATGATAAATAATTTTATTATGTTTGATTAAATATTTTAATTGAATAGAATTATTATTTAGTTAATTGATAAGTTTTATATAATTATTTGATAACATAGATCTATACACTGTGCTATTATAGTATGGCTAGAAACTATCAATTTGATATAATATATAACTGCTTTAATATTAGATTTCGGGATAATACATGGTTATACGATACAATACAATATTATAAATTTATAAATAACGTAATTATATAAGTTTGAATGTGACGTGTTATAAGTTTAGTGATGGTTTGAATGTAATTATATATTTATTTTTTCTATTTATGATTATTATATAATGCGCTGATATTATTACTAATATGTTACTGATATTATACTAACTTAGTGCTTGCATAGTTTT</ns2:sequence><ns2:name>KY699220.1_Leishmania_guyanensis_strain_MHOM/GF/2008/TD2008_clone_TD2008_102_minicircle_kinetoplast,_complete_sequence</ns2:name></ns2:Sequence><ns2:Sequence dsseqid="sq1438" id="sq1438"><ns2:sequence>TAAAAATAAATTTTTATAATGCACGGTGTTACGTGCGGCATAAGGAGTCAGAGGGTTACCCACCGAAAATGGGGATAAAATCGTACCACCCGACATGCCTCTGGGTAGGGGCGTTCTGCGAAATTCGATTTTTGGCATACAGAAACCCCGTTCAAAAATTCCCCAAAATTCACGTTTTTTGGCCTCCCCGTGCACAATTAGGGGTTGGTGTAATATAGTGGGCCGCGCACATCCTCTCGAGTTAGAATGGCTCGAAACTGGCCTCTTAGACCGTATGTTTTTCTATTTTTAATTTTATAACTTGATTTTGACTTTTAATTATTTAATTTGAGTTAATTTTGATTTTAATATTGCTAGTTGATAAATAATTTATTTTATTTTAATAATTGATTGGAATGTGATAACTTGAATAATAATATTGAACTATTTAGTATACAATGTTGTTATACTATATCATCGCTATCTATATCTACTCTATTACATCTGTATTACATCATTATAATATTAACTAGAATATATTGCCTTTTATATGGTAATAGCTTATTATGAGTTACATTATTATATTTTTAATTTTAATAAAGTTAATTATAATTATGATATAGCTGTTCCGTCATTAAATTATATAAAATAGTTTTACTAATAATATTATATTGTTATACACATTAATCTATGCTATACTTATCGGTGCGAGTTGTTATCTATTAATTAGTATCACATTAGTTTATAAATATAAGAACA</ns2:sequence><ns2:name>KY699221.1_Leishmania_guyanensis_strain_MHOM/GF/2008/TD2008_clone_TD2008_103_minicircle_kinetoplast,_complete_sequence</ns2:name></ns2:Sequence><ns2:Sequence dsseqid="sq1440" id="sq1440"><ns2:sequence>TTACACTGTTAAATTTAAATTTTGAAATAAACTAAATTAGTGTGTTACTCGCTATAAAATTATTAAAAATTGAGATAAAATTTTACTCCCCGACATGCCTCTGGGTAGGGGCGTTCTGCAAAATCGCAAAAATGGCATACAGAAACCCCGTTCAAAAATACCCCAAAAATCACGTTTTTCGGCCTCCCCGTGCACAATTAGGGGTTGGTGTAATATAGTGGGCCGCGCATTCCAGCTCAGGTTAGAACTCGATAAATGTGGCCTCTTAGAGGCTTATATTTTCATTTTTAAACTTAAATTTAGATATATTATTTTTAAATATAATTTTAACATTAGTTTCTATATTTATGCTGGTTTATTACTTGCATTAGATATTTGATTTTAATTTTATTGATTGCAGTGTTATAATATAGTTTGAATAGTTTATTATTAAATTAATAATTATATAACTATAATAGTTCCGCTTGCGTTATTACTATACGTGATAGATTAGATAATGACTAGATACTAATATAACTTATATTGTAATATAACTGCTCCTATATTGACTCTATAATACTCTAATACATCGCTATAACATTGATTAGTTAAATGATAAAATATATTTAATGTTATTATAACTTAGTGTATTACTATGTTAATTTAATTAATTCTTTTTTATAACTTTTATTTTTAACTTTACTCTTGCTTGGTAATGTAGCATTTAGATAAAAATAATTTAATAATAACTAGTTGTTACACTCA</ns2:sequence><ns2:name>KY699222.1_Leishmania_guyanensis_strain_MHOM/GF/2008/TD2008_clone_TD2008_104_minicircle_kinetoplast,_complete_sequence</ns2:name></ns2:Sequence><ns2:Sequence dsseqid="sq1442" id="sq1442"><ns2:sequence>ATATATAATTTTAATTTTAGTGTTACTAGTGCTTATTAGTTTTTATAATTTTAATAATTTCATCAAAAATGGGGGATAAATTTTACTCCCCGACATGCCTCTGGGTAGGGGCGTTCTGCAAAATCGCAAAAATGGCATACAGAAACCCCGTTCAAAAATCCCCCGAAAATCACGTTTTTTGGCCTCCCCGTGCACAATTAGGGGTTGGTGTAATATAGTGGGCCGCGCACTCTGGATTGAGCTAGGATTGACAAAACTAGGCCTCTAAGAGGCTTGATTTTATGCGCTGAGAATAAAAATAATTTTTAAGTTATAATTTGACATCTAATTTAAATTTTATTGTTACGTGACTAATATATTTAATTATTTGATCTAGTTTATTAATTTTAATCTATTACTAGCTTTATTACGTATGTTATAATTATGATATCACTAGCTTTACTCTATTGGCTATAATAATACTCATTACACTGTTACATCATAGTTCCGTTAGAGTAATACTAGATAATACAATATATAACTGCTTTGTAATATATATTAGCTAATAATACGTAATAATATTGATAATTATATAATGCTAAGTTTATTGATTTATTAGAATGATAATTATTATAATTTTATGATTACGATATTGTTATACTATAGTTACTATTTTATATTACTTGATTTTTACTTGCATTGATTACTATATTAGCGCTGACACGTTACTATGTTAGTAGTATGTTAGTTACACATTTAAATTTACTAATA</ns2:sequence><ns2:name>KY699223.1_Leishmania_guyanensis_strain_MHOM/GF/2008/TD2008_clone_TD2008_105_minicircle_kinetoplast,_complete_sequence</ns2:name></ns2:Sequence><ns2:Sequence dsseqid="sq1444" id="sq1444"><ns2:sequence>TGTTAATAGTGCTTGATAGCTAAGATATAAATTTAAATTTTATTTTCAATTTTATAATTATCTCAAAAATCGACATAAAATCGTACCACCCGACATGCCTCTGGGTAGGGGCGTTCTGCGAAATTCGATTTTTGGCATACAGAAACCCCGTTCAAAAAATGCCCGAAATTCACGATTTTTGGCCTCCCCGTGCACAATTAGGGGTTGGTGTAATATAGTGGGCCGCGCACCCCGGCTGGAATTAGAATGGGATGAAATAGGCCTCTAAGAGGCTTGAATTTTAAAATCTAGCTGGATTAGACTTATGGATATTAAATTGAATGTTATTATTTATTTTAAACATATAATTCTTTTGCTACTAGCTTTGATAATAATTATAACTAGTGTGGAACTGGTAAATAATATTATTGTATACTATTCATTGTTACTCTTATTTTATATAACTATCTATACTATAATTAGCTCATTACCAGTGTGTTATAGTGTATTAGAGTTAGTATGAGATAATATCAATTTGTACTAATATATATTCTATATTACGCTATTATACCATTATATTGACATAGTTTTGATAATACTAGATAAATTTATTAATTCAATGATAACTATACAATTATATAATTATTGCTAGTCATACACTATATATAACTTTATTTATTCTTATAGCTGTACTACATCTAGTTTAATCTTTAATTTACTTTTTTATAATTATACGTTAGCTTAATAAATAAATAATTTTAGATTGGCG</ns2:sequence><ns2:name>KY699224.1_Leishmania_guyanensis_strain_MHOM/GF/2008/TD2008_clone_TD2008_106_minicircle_kinetoplast,_complete_sequence</ns2:name></ns2:Sequence><ns2:Sequence dsseqid="sq1446" id="sq1446"><ns2:sequence>ATATTAGTAATGCTGTGCGGTGTTACATGTAGTTTTAGTTTCAATGAATTTATTAAATTTTGTGAAAAATAGACATTAAAATTTACTCCCCGACATGCCTCTGGGTAGGGGCGTTCTGCAAAATCGCGATTTTGGCATACAGAAACCCCGTTCAAAAATCCCCCGAAAATCACGTTTTTTGGCCTCCCCGTGCACAATTAGGGGTTGGTGTAATATAGTGGGCCGCGCACTCCAGCTCAGGTTAGAATTGCGTGAAACTGGCCTCTAAGGCCTTATAAAATTAATTTTTAAAATATTATGGTTATTTTAATTTAGAAATGATATTAAATTTATTTTTGACTAGTTTAGTTATCTAGTTTGATGTAATGCTATGCTATTTTGAATTAGATGGATTATAATATAGATTTTATTATTTAGATTATTTTTATAATATTATATTTTTAATAATTATGTTCTCTATCGTAACTATATGTCGCTGTGTTATACTCGTTTATCGACACTATTACAATATAATATAAGTTATAACTAATATCTACGCTAATATGATGTCTAATAACCATACTTATACTATTATCATAAACTTAGAACTATAATGCACTAATGATATTACTAGATTGGTGCTATGTTAATGGTAATGTGATATAATAATATTAATAATAAAATTAATTTACATACATCTTTACATCTATGACTCGTGTTATTATTAGTAATACATAGTTAGATTAGTTATAGCTATTGGTA</ns2:sequence><ns2:name>KY699225.1_Leishmania_guyanensis_strain_MHOM/GF/2008/TD2008_clone_TD2008_107_minicircle_kinetoplast,_complete_sequence</ns2:name></ns2:Sequence><ns2:Sequence dsseqid="sq1448" id="sq1448"><ns2:sequence>AATTTTAAATAAATTTATTTTTTATTTTTTAGAGTTTTATTATGTCTTCGTTGCATTACCGCGCTAAAATTGCATTAAAATCGTACCACCCGACATGCCTCTGGGTAGGGGCGTTCTGCGAAAATCGATTTTTGGCATACAGAAACCCCGTTCAAAAATACCCCGAAAATCACGTTTTTTGGCCTCCCCGTGCACAATTAGGGGTTGGTGTAATATAGTGGGCCGCGCTCCCCGGCTTGAATTAGAATGACGTGAAATAGGCCTCTAAGAGGCTTAAATTTATAAAATTGTTATAATTGGGGTGGAACAATATTTATTAACTTATAATTTGACTTTAAACTACTAATGTTGCTTATATTGATTATTTAATTATAATTATTATTTAATTTTATTGTGATATTAATATGGAACTAGTTTTATATATTTATAATTTTACTAGCTCTATACTGTATTAGTGCTGTGTGATGCATGTATTAGATTTGTAATAGGTCTATTATAATATAAAAGCAATTGTAACTAGTAATGAGTCAAATTATGAGTATAACAATGATATTACTCTGACTATACTATGTCAAAGTATACTTTTAATGAATTATAATTATGATGAACTATATCGTTTATTTATATAATCTTTTATATACAATTTATTTTCTAATCTAGCTATAAACTTTGATCTATAATGGGCTTGACAATGTTATCTTATTATGTTTTATTAATAAT</ns2:sequence><ns2:name>KY699226.1_Leishmania_guyanensis_strain_MHOM/GF/2008/TD2008_clone_TD2008_108_minicircle_kinetoplast,_complete_sequence</ns2:name></ns2:Sequence><ns2:Sequence dsseqid="sq1450" id="sq1450"><ns2:sequence>TTTAAGTTTGATTGTTATTAGTGCTTTTTAATTTTATATTTTCTAAATAATATTATTTTTCTCTAAAAATGGGGGTTAAATTTTACTCCCCGACATGCCTCTGGGTAGGGGCGTTCTGCGAAATTCGATTTTTGGCATACAGAAACCCCGTTCAAAAATTCGTGAAAAATGCCCATTTTTGGCCTCCCCGTGCACAATTAGGGGTTGGTGTAATATAGTGGGCCGCGCACCCCGACTTGGGTTAGGATGCTGCAAATCAAGCCTCTTAGAGGCCTTAATTTTATTTTCTAGCTTAAATTGGGCTATAATGTTATTATTTATATTACTAACTTGTTACTAGCTTTGAATTTAATCTATTACTAGTGTAATTGTCGCTAATATAGTACTAATAGTAATAACAATGGTATAATATTAAATGTTGTAATATAATAATACTATGTTGAATATATAATAGTGATGATATAGCTCTGTTACGTGTCTATATTGACTCCTTACCCTAGTATTACCAATTTTCCCTTTTATAACTTGTTTTATATGGTGTTTTAGCATAATTTTAATGATTATTAATAATATAATAGAACTATGATATTAGGCTGTATATGAACTGATATGATACATATTATTATACTATTGTTGTTCTGAATATGATATAACATTGTTACTATAGCATACATAAATAATATTCTTTACTCTCTATCTTTACTAGCTATTACATCATATCATATTTTAGTTTTAATATTTTAGT</ns2:sequence><ns2:name>KY699227.1_Leishmania_guyanensis_strain_MHOM/GF/2008/TD2008_clone_TD2008_109_minicircle_kinetoplast,_complete_sequence</ns2:name></ns2:Sequence><ns2:Sequence dsseqid="sq1452" id="sq1452"><ns2:sequence>TTTATTTGTTTTTATAATATGGTGTTACACGCGCATTACTCGTTATAAATTTTATAAAATGATGAAAAATGGGGGTTAAATTTTACTCCCCGACATGCCTCTGGGTAGGGGCGTTCTGCAAAATTCGATTTTTGGCATACAGAAACCCCGTTCAAAAATCCCCCGAAAATCGCGTTTTTTGGCCTCCCCGTGCACAATTAGGGGTTGGTGTAATATAGTGGGCCGCGCACATCCTCTCGAGTTAGAATGCCTCATTATAGGCCTCTTAGAGGCTTGTTTTGCTCATCTCTGCGATACTTCGCGTTTGATGTTGAATTACTATTTAATTTAGACTAGTTTTTATTCTAATATTGATAAAATAGTTTGTTACTAGTGTAATATCTAGTTAATAATAATAGTAATGTAGCTAGTCTATTACTAGTTTAATATAATTTAAATTTATGCGTTATCAATATACATACTAGTCTGTTACTACGCTGTATCATCATGATAGTATAATACTAGCTCCCCTTTAATATTAATATTAGTTGTACTTATGTAGTAATAGGTTAGTAACATCAATATTATTATACTCTATACGTAACTATAATAGAACTATCATATACTAACTATTAGATGTTATTACGAGAACATTGATAGATAGATTATTAAAATATATTTATTACATTAGCTGAACTATAGCTTTTATTCTCTTTATCTATTTATGTGTTTCGTGATGCTACATTAATTCAAATAATTTAAT</ns2:sequence><ns2:name>KY699228.1_Leishmania_guyanensis_strain_MHOM/GF/2008/TD2008_clone_TD2008_110_minicircle_kinetoplast,_complete_sequence</ns2:name></ns2:Sequence><ns2:Sequence dsseqid="sq1454" id="sq1454"><ns2:sequence>GTTAAATATTAAATTTAGATTGTTATGCTGTGATATGAATGACATTAATTTTATAAAATTAGATAAAAATCAGCTCCGAATTTTACTCCCCGACATGCCTCTGGGTAGGGGCGTTCTGCGAAATCGCAAAAATGGCATACAGAAACCCCGTTCAAAAATCACCCGAAAATCGCATTTTTTGGCCTCCCCGTGCACAATTAGGGGTTGGTGTAATATAGTGGGCCGCGCATCACGGATTGAGCTGGCTTCGTTAAAAGTAGGCCTCTTAGAGGCTTGTTTTTTATTTTTTAAATTTTTATTCTTATTTTGAATATATAATTTAATATTTACTATTGATTAGAACTTAATTGCGCTAATTTGATAATAATAATTAATTTAACTAGCACGTATAATTGTGATGTATAGTTAGACGATAAGATAATTATATTATTTAAATTTATTAATAATGTTCTGGTTACACTATATTATATTGTCTATCGCTATATCTGTAACATCATTAGCTACTCATTACTAACTAATATATAAGTTATTCTATATATGAGGTATTATAGTATATTATCATGATGTTTTAATAATAGTTCAATTTTAATTTTATTAATATGATTGACAATATAATTTTATATAAGACTAATTTGGTATTAATTTAACGATATTGTTTTAGATAACATTCTTTATTAATTTCTTTTTATATAAACTATATCCAGCTTTTGATGTTACTAATTTGTTAACTAAACTATAATAATAAATAAA</ns2:sequence><ns2:name>KY699229.1_Leishmania_guyanensis_strain_MHOM/GF/2008/TD2008_clone_TD2008_111_minicircle_kinetoplast,_complete_sequence</ns2:name></ns2:Sequence><ns2:Sequence dsseqid="sq1456" id="sq1456"><ns2:sequence>ATAATATGATAAATTAAATTTTAATTATGTTGCTATATGTGTCATTAGGATTTATAAATTTATTAAAATTAGCGTCAAAATCGTACCACCCGACATGCCTCTGGGTAGGGGCGTTCTGCAAAATCGCAAAAATGGCATACAGAAACCCCGTTCAAAAATCCCCCAAAATTCGCGTTTTTCGGCCTCCCCGTGCACAATTAGGGGTTGGTGTAATATAGTGGGCCGCGCACTCCATCTTGAGCTAGCATTGCTCGAAACAGGCCTCTTGACCCGTATGATTTTATGTTTTCATATTTTAAACTTATATTTCACATTTAAATTTAAATTTTATTTATTTTTTATTTGGATTAGATTAGAATTGTCGCTATTGATTAACTTTAATTAAACTTTATTTGAATTTATTGTTTTAATTAATTATTATTGATTTATAATGTTACTATTGTTAGTTACTACTATTGTTACTCTATCATCGCTAACGTTGTAGTACTATACTAGTAATAGGATTAGTATCCCTTTAATATTAGAATAAGTTGTAATATGTTAATAATGAGTATAATACATAATAATATACAATGATAACACTATGATAGCGCTACTATATATACTGGAGATAGAACTATTGTAGAATTATAATATGATAATGACTAATATAATGATTATAATTTTATTACACTCTATATTATTCTACTCTAACTTTGTTATTAATATGTTTATTCATTGATTACTAAATTTAACTGTAACGCGCTTTTT</ns2:sequence><ns2:name>KY699230.1_Leishmania_guyanensis_strain_MHOM/GF/2008/TD2008_clone_TD2008_112_minicircle_kinetoplast,_complete_sequence</ns2:name></ns2:Sequence><ns2:Sequence dsseqid="sq1458" id="sq1458"><ns2:sequence>TAGTTTTAATGATAATTTTAAAATTTAGTTGAATTATATTTTATTAATAACGTGGTTACAGCTCAAAAAACAGCTTAAAATCGTACCACCCGACATGCCTCTGGGTAGGGGCGTTCTGCGAAAATCGATTTTTGGCATACAGAAACCCCGTTCAAAAATCCTCGAAAAATGCCCATTTTTGGCCTCCCCGTGCACAATTAGGGGTTGGTGTAATATAGTGGGCCGCGCACATTCTCCCGAGCTAGGATTATAAAATTAAGGCCTTTTAGAGGCTTGTTTCTCGCGTGTTACATGTTTTTCTAATATTTATTTTTCTGATTTAATTTTATCTTTTAAATTATTATATTTATTAGTTTTATTAATAAGCTGACAATAGAACAGCAATAGTTTTTAATTTATGATTTTATTATAGCTATATTGGTGTATTTATATAGCTTATTGTGTTACTATTACATACTATTATAGTCTATCTATGTTCTAATGTTATAGTTATGAATAGTGTCTAGATAGTAATATATAACATGTTTAATATATAATATATCGCTAATTTTAGTATTACCATTTATAATATTTTATGACACTATAAGAGTTAAACTATTTTAATATATTTAATGATGATAAATATTATTTTACTAAACTTTACTTATATTAATGATATTATGGCTGCAATAAATTTATTTTTATATATACTCTTTACATTGTGCTACTTTGGGTGACAATACTACATGTTTTGATATTAAATATAATTT</ns2:sequence><ns2:name>KY699231.1_Leishmania_guyanensis_strain_MHOM/GF/2008/TD2008_clone_TD2008_113_minicircle_kinetoplast,_complete_sequence</ns2:name></ns2:Sequence><ns2:Sequence dsseqid="sq1460" id="sq1460"><ns2:sequence>ATAAATTTATAATAATACGCGACGTTATCAGTGTTAATTGAATTAGAAAAATAATAAATTTTATAAAAAATGACACAAAATCGTACCACCCGACATGCCTCTGGGTAGGGGCGTTCTGCAAAATCGCGTTTTTGGCATACAGAAACCCCGTTCAAAAATCCCCCGAAAATCACGTTTTTTGGCCTCCCCGTGCACAATTAGGGGTTGGTGTAATATAGTGGGCCGCGCACCCCGGGCTGGGTTGGAATGGTGTGGAACTGGCCTCTAAGAGCTTATATTTTTAGATTTTAAATTTTATAACTTATTATTCTCATTTAAATTAATATTTTGTTAAGATTATTTATTTTATTCAATTACTTGTTCTTATTAGAATATAATTAGTGCTCTAATACGTTATGATTAGTGTCTATATGTATAATTTAAATATTTATTATAAATTTATTGGATACTATTTTATATGATGACTATAATCAGTGCTAATAGTATTACTTGGATAGAGGTGTTACTATATTAGAATAAGTTACATATATATTACTATCTATTATCGTTATTATAATACTAGCTCAATGATACTATATCTATACGTAATAATATTAGTTTTAATATAGTTTCATTACTAGCATTATACATTAATTATTTTTAAATATAAATGCATTGACTTGTCTGGTTATGTGCTGATAATGAACTGAGTTAGAGATAATATAATGTTCTTAATTATAAAATTGATATCATAGCTAAAA</ns2:sequence><ns2:name>KY699232.1_Leishmania_guyanensis_strain_MHOM/GF/2008/TD2008_clone_TD2008_114_minicircle_kinetoplast,_complete_sequence</ns2:name></ns2:Sequence><ns2:Sequence dsseqid="sq1462" id="sq1462"><ns2:sequence>TAACATTAGCTAATAATGCCTCTAATGCACTGTGTTAGGCTGCTGTAAAATTATAAAAATTTATAAAAATGGTAATAAAATCGTACCACCCGACATGCCTCTGGGTAGGGGCGTTCTGCGAAATCGCGATTTTGGCATACAGAAACCCCGTTCAAAAATTCCCGAAAAATGCCCATTTTTGGCCTCCCCGTGCACAATTAGGGGTTGGTGTAATATAGTGGGCCGCGCACCCCGACTCGGGCTAGCTCTCGTGAAACTAGGCCTCTCAGAGGCTTGTTTTTTAATTTTTAAATTTTTATTCTAATAGTGGCTATAATGGTTGACTTAAATTAGATTTTAATATAGAATTAATAAATATAAAGTTAATGTTATATTGATTGAATAGATTTATTATTGATAATTAAATATTAATATTATTATAATTCTATTACTCGTTATATACTATTTATACTCATTATAGCTCTACTCTGCACTATTATAGCATTGGTTAGAGGTGTTATTAGAATATCATAGAATATATTAATATTAACTTATATTATACCTAATTTGACACTAACATAACTATAATTATAACAATGGTGGCTATAAAGATGTATTAGATAGTAATTATAATTATATTCGATAAACTTACATTATTAGTCTCACTTTGTTATTATATACTCACATTAGCTCTATCTTTTTATCTATGTTGTAGTTATGATTAGTGCATATGATAGTTTCATTTATAAATTTAAATACAAAGTTTATTC</ns2:sequence><ns2:name>KY699233.1_Leishmania_guyanensis_strain_MHOM/GF/2008/TD2008_clone_TD2008_115_minicircle_kinetoplast,_complete_sequence</ns2:name></ns2:Sequence><ns2:Sequence dsseqid="sq1464" id="sq1464"><ns2:sequence>TAAAATTTTAGATTTAACATTGTTACGCGATGATTATTGCCTAAGGAGTCGACTCCTTACCTCGCAAAAATGGGGGAAAATCGTACCACCCGACATGCCTCTGGGTAGGGGCGTTCTGCGAAAATCGATTTTTGGCATACAGAAACCCCGTTCAAAAATTGGTCGAAAATCACGTTTTTTGGCCTCCCCGTGCACAATTAGGGGTTGGTGTAATATAGTGGGCCGCGCACCCCGGCTAGAGTTAGGATTGCGTGAAAGTGGCCTCTAATGCCGTATGTTTTTCGAATTCTAATTTTATAACACATAATTTGCTTTTAAAGTTTGTTTTGGATTTAGTTTTAGATTTATTTTGTAATGTTATTATATATTTGATAAATTAGATTTGTTTTAAATAGAATTATGATGTTATACTTATTAATTAATATCATTTTAGTTTTAACTTTATACTAGCATAGTTCCGGTGTTATAGCTTTTATATGAATGGATATAGTTTTAATATTAAATAGTAGCAATTACAACTAATATAGATATATATTGTGCTCTATTACTATACTCTATCATTACTATTCATACACACTATATTATAACTATGAGTTAGACATAATGTTATTTAATATATAATTTGATATTGTAATACATTTATAATTTTAATATAATTTAATCGATATAAACTCACGGCTCTATATACGTGACTAAATTGGTGATAATATTACTGGTTAATGTTTATAAATAATATTTTGTGATAAAT</ns2:sequence><ns2:name>KY699234.1_Leishmania_guyanensis_strain_MHOM/GF/2008/TD2008_clone_TD2008_116_minicircle_kinetoplast,_complete_sequence</ns2:name></ns2:Sequence><ns2:Sequence dsseqid="sq1466" id="sq1466"><ns2:sequence>ATTAGCGACAAATAAAATTTAAAATAAATTTATTAATAATTTAATGCTAGTGTTGAATTACGTCAAAAATAGCCTTCAAATTTTACTCCCCGACATGCCTCTGGGTAGGGGCGTTCTGCAAAATTCGATTTTTGGCATACAGAAACCCCGTTCAAAAAATGCCCGAAATTCACGATTTTTGGCCTCCCCGTGCACAATTAGGGGTTGGTGTAATATAGTGGGCCGCGCACATCCTCCAGAGCTAGAACTCGTGGAACTAGGCCTCTTAGAGGTTTGTTTTTAATTTTTTAAATCTTTTTCTAATAAATTATTTCAAAGCTAGATTTAAGTTTAATTTGTTGTTAATAATAATTTTTGATTAGATGATAATGAGTTCTATTTAGATAATAATTTTGTAATGATATGTTATCTATGTTGTATTACTACAGTTTACTTGTTAAATTTATAATTATACTTAAATAAAACTATGTATTCGCTGGTGTTATGGTATTATATGTGTTCTAAGATACGTAGAATAACTTGTAATATAATATATTCTATAATGAGTCAATACTAGCTCTATAACGTTACATTGTTGCGATAATTAGATAATTTAAATAGTTTTAATTAGAACAATAAATAGTTTTTAACAATATGATAACTTTAATTATTTATATGCAGTCAATACTATGTTTAACATTAGAACATCACTAGAATAAATTTTTGTTAAATAATTAGTAATATGATGATAGCAACGATGTGATGTTATT</ns2:sequence><ns2:name>KY699235.1_Leishmania_guyanensis_strain_MHOM/GF/2008/TD2008_clone_TD2008_117_minicircle_kinetoplast,_complete_sequence</ns2:name></ns2:Sequence><ns2:Sequence dsseqid="sq1468" id="sq1468"><ns2:sequence>AAATTTATTGATATTAATAGTATACTATATGGTGCTGTTATTGTTATCTATTACTGTTCTCGGTTAGCTTTNATATAATATTTACTATATTAGCATTTTATACTTGTATGGTTACGTTGGCTGATTGTGATGGATTTAATAACTTTATTGACTGTAACATTAGCTAAACCTTATTACTACTCTGTTATGCTCTGTTAGAAATAATATTTTTGTTTATAAAATTCTAAAATTGGGCATAAAATTCTAAAATTGGGCATAAAATCGTACCACCCGACATGCCTCTGGGTAGGGGCGTTCTGCGGAAAACCGAAAAATGGCATACAGAAACCCCGTTCAAAAATAGCCCGAAAAATCGCGGTTTTTTGGGCCTCCCCGTGCACAATTAGGGGTTGGTGTAATATAGTGGGCCGNGCACCCCGACTCGGGGCTAGCTCTCGTGGAACTANGGNCNCTTAGAGGCTTGATTTATAAATTAAATATTTTGGATAGATTGTTATTAGCTAATAAAGTTAAATAGTTGTTTGATTAATTGCATTACTATGTTGCTTACAGTGAATAATTTGGTTATAATTAATTTATTATTACGTTGAATAAATACTCGATAGATACATCATTGAATAATA</ns2:sequence><ns2:name>U19811.1_Leishmania_panamensis_kinetoplast_minicircle,_partial_sequence,_fragment_LPAN</ns2:name></ns2:Sequence><ns2:Sequence dsseqid="sq1470" id="sq1470"><ns2:sequence>GGGGTTGGTGTAATATAGTGGGCCGCGCATCCCAGCTCAGGTTAGAACTCGATAAAAGTGGCCTCTAAGAGGCTTGTTTTTATAAATTTAGATTTTAAATATTGTTTTGCTTTGGGAAAATTATTGTTCGCTAAATTAAACTAATCTCTGCACTACATATAGCTGGTATAGTAATGTTATAATTAGATTGTAATGTAATGATATAATATTTAATTTAATAACGTTATTATCTCTCATATAGCTCCATCTATTATTTAATTTTATTGTAATGATAGTTTTAATGTGTTATAGGTTGGACATTACCAAATATATTAGTTACAATTGCTATTTCTGGGTAATGAGTTGATATTATTAGCCTAACATTGGATAACTGGACATGATACTATTATAATGATTGTAGTGTTATACATAATGCATGCATGCATACTTATATTTNCTTTGTTAACTTTGTTTATCTTTTGTGNTAAGCTATCGTGTACATCTTAGTGATAGTTTATTAAATGATAATATACTAGTGTTATACTTAATAATAGACTGTCATTAGAGCTATAATTTAGCTATACTAGTGTGGTGGCGCTGTGTTAGAAATAATTATAAATCATCAAAATTAGGGTCAAAATCGTACCACCCGACATGCCTCTGGGTAGGGGCGTTCTGCGAAAACCGAAAAATGGCATACAGAAACCCCGTTCAAAAAATGCCCGAAAATCGATATTTTTGGCCTCCCCGTGCACAATTA</ns2:sequence><ns2:name>AF118454.1_Leishmania_panamensis_isolate_loc245_kinetoplast_minicircle_DNA,_complete_sequence</ns2:name></ns2:Sequence><ns2:Sequence dsseqid="sq1472" id="sq1472"><ns2:sequence>GGGGTTGGTGTAATATAGTGGGCCGCGCATCCCAGCTCAGGTTAGAACTCGATAAAAGTGGCCTCTAAGAGGCTTGTTTTTATAAATTTAGATTTTAAATATTGTTTTGCTTTGGGAAAATTATTGTTCGCTAAATTAAACTAATCTCTGCACTACATATAGCTGGTATAGTAATGTTATAATTAGATTGTAATGTAATGATATAATATTTAATTTAATAACGTTATTATCTCTCATATAGCTCCATCTATTATTTAATTTTATTGTAATGATAGTTTTAATGTGTTATAGGTTGGACATTACCAAATATATTAGTTACAATTGCTATTTCTGGGTAATGAGTGATATTATTAGCCTAACATTGGATAACTGGACATGATACTATTATAATGATTGTAGTGTTATACATAATGCATGCATACTTATATTTCTTTGTTAACTTTGTTTATCTTTTGTGCTAAGCTATCGTGTACATCTTAGTGATAGTTTATTAAATGATAATATACTAGTGTTATACTTAATAATAGACTGTCATTAGAGCTATAATTTAGCTATACTAGTGTGGTGGCGCTGTGTTAGAAATAATTATAAATCATCAAAATTAGGGTCAAAATCGTACCACCCGACATGCCTCTGGGTAGGGGCGTTCTGCGAAAACCGAAAAATGGCATACAGAAACCCCGTTCAAAAAATGCCCGAAAATCGCTATTTTTGGCCTCCCCGTGCACAATTA</ns2:sequence><ns2:name>AF118455.1_Leishmania_panamensis_isolate_loc246_kinetoplast_minicircle_DNA,_complete_sequence</ns2:name></ns2:Sequence><ns2:Sequence dsseqid="sq1474" id="sq1474"><ns2:sequence>GGGGTTGGTGTAATATAGTGGGCCGCGCATCCCAGCTCAGGTTAGAACTCGATAAAAGTGGCCTCTAAGAGGCTTGTTTTTATAAATTTAGATTTTAAATATTGTTTTGCTTTGGGAAAATTATTGTTCGCTAAATTAAACTAATCTCTGCACTACATATAGCTGGTATAGTAATGTTATAATTAGATTGTAATGTAATGATATAATATTTAATTTAATAACGTTATTATCTCTCATATAGCTCCATCTATTATTTAATTTTATTGTAATGATAGTTTTAATGTGTTATAGGTTGGACATTACCAAATATATTAGTTACAATTGCTATTTCTGGGTAATGAGTGATATTATTAGCCTAACAGTTGGATAACTGGACATGATACTATTATAATGATTGTAGTGTTATACATAATGCATACATACTTATATTTCTTTGTTAACTTTGTTTATCTTTTGTGNTAAGCTATCGTGTACATCTTAGTGATAGTTTATTAAATGATAATATACTAGTGTTATACTTAATAATAGACAGTCATTAGAGCTATAATTTAGCTATACTAGTGTGGTGGCGCTGTGTTAGAAATAATTATAAATCATCAAAATTAGGGTCAAAATCGTACCACCCGACATGCCTCTGGGTAGGGGCGTTCTGCGAAAACCGAAAAATGGCATACAGAAACCCCGTTCAAAAAATGCCCGAAAATCGCTATTTTTGGCCTCCCCGTGCACAATTA</ns2:sequence><ns2:name>AF118456.1_Leishmania_panamensis_isolate_loc254_kinetoplast_minicircle_DNA,_complete_sequence</ns2:name></ns2:Sequence><ns2:Sequence dsseqid="sq1476" id="sq1476"><ns2:sequence>GGGGTTGGTGTAATATAGTGGGCCGCGCACCCCGACTCGGGCTAGCTCTCGTGAAAATAGGCCTCTGAGGGCTTATATTTTTATAATTCTAATTTTATTACGTTATTAGATAGCTAAACTAGATTTAAACTTATATTTTAATTTACTTCTTTGTTTAATTTATTGCATTACTTGCTTAATTGTGATAATTGATTTGATGGGATATTAAATGTTATAGTTCTATTACACTCTTAATACTACTATTCAATAATCTATCATTAGCTATACATCTTGCTCTATTATGGGTAAGATAATACTATCGAGTACATATTAATATTAATTACAATTGCTAATATAGGGTAATGAGTAAACTATAACTATAATGGTTATGATAGTGAAGACTTAGATTTGATTATTATAAATAATGATTACTATAGTTTTGTTATTACTAGTTTATCTCTTTACTAATTTTATTTACTCTTTATGCTAAGTTAGTTTATTATTGGAGCTAATGTTTGATTTAATAATTGTTCTCTTGCGTTGCTGATTGATTAAATTTAAAAATAAAATTAATTCTTAGCTAACAGTGTTGCATTACGTTACTATGGGTTTAGTGATATCATCAAAAATGAGGGGAAAATCGTACCACCCGACATGCCTCTGGGTAGGGGCGTTCTGCGAAATTCGAATTTTGGCATACAGAAACCCCGTTCAAAAAATGCCCGAAAATCACGTTTTTTGGCCTCCCCGTGCACAATTA</ns2:sequence><ns2:name>AF118457.1_Leishmania_panamensis_isolate_loc3_kinetoplast_minicircle_DNA,_complete_sequence</ns2:name></ns2:Sequence><ns2:Sequence dsseqid="sq1478" id="sq1478"><ns2:sequence>GGGGTTGGTGTAATATAGTGGGCCGCGCACCCCGACTATATTTAGAATTCAGAATTTAGGCCTCTCAGAGGCTTGTTTTTTAAATTCTAGATTAGAGTTGGCGATTTGTGGAGATTTGATATCTAAATTATAATAATTCATTTAAATAATAATAATTTTAAAATTATATTTGGTTGTTATTAATATAGATGAGATAGACTTTATATCTTGGTTATTTATATTATTTGTTTTAATAATTTTAATTTTATAAGGTTGCATTGGTGGGTTATATGATGTTACGCGTTGTGATGGCTATAATCAAAAATATAGCAATTTATATTAGTTATAACATATATTGTGGCTATTATAATCAATAAAATCAATAATATTCTTAAACTATAATAAACTATAATAATTCTATAATTGGCTTTATATAACGCTATTATGACGTTCTGAGTGTTATGATAATATGATGATATTTGATTTGAATATAATTATAATATGTCGCTAATGTTATTATTGATTTATTCATAGAGCTACACTTTGCTTTAAATAAGAAATAAATATACTTAATAGAGGCTAAATCACGGTGTTACGATGTTTTAAGTTTAATCGGATTTGATAAATTTATTAAAAATAGCTCCAAAATCGTACCACCCGACATGCCTCTGGGTAGGGGCGTTCTGCGAAATTCGATTTTTGGCATACAGAAACCCCGTTCAAAAATTGGCCATTTTTCGCGTTTTTTGGCCTCCCCGTGCACAATTA</ns2:sequence><ns2:name>AF118458.1_Leishmania_panamensis_isolate_loc28_kinetoplast_minicircle_DNA,_complete_sequence</ns2:name></ns2:Sequence><ns2:Sequence dsseqid="sq1480" id="sq1480"><ns2:sequence>GGGGTTGGTGTAATATAGTGGGCCGCGCACCCCGACTCGGGCTAGCTCTCGTGAAACTAGGCCTCTTAGAGGCTTGTTTTTTATAAAATTAAATCTTTGCGAATAAATAATTTATAAATTTAAATTGGTGTGGGATTTGAGTTGGTTGGTGATAATGATTGAATATAATTTGTTCTAATTAAATAATATCGTTTTGGTGTTATATTAGCTGTATGTTATTATTTATATTATTGCATTGGATCTATAATTATACTTTTAGTGATAGTCTATACTCGGTATTGGTATGGTGTTATATATGGTCTGAGATACGTAGAATAACTTGTAATATAATATATTCTATAATGAGTCAATACTAGCTCTATAACGTTTACATTGTCCCGATAATAAGATAACATAATAGTTTAATTCGAACACTGCATACTTTTAATAATATGATAACTTTAATTATTTATATGCAATTAATACTATGTTTAACACTTGATTACGGCTTTGATATATTTTGATTGAATTGTTGTGTGTTATAATACCATTGCTAATTTTATTTGATTATTAGAGCTAGATAAATTTTAAAATTAAATTTTATTACTGGACTGGTGATGGTGATAGACTACGTCAAAAATGACATAAAATCGTACCACCCGACATGCCTCTGGGTAGGGGCGTTCTGCGAAAACCGAAAAATGGCATACAGAAACCCCGTTCAAAAATTAGCCGAAAATCGCGTTTTTTGGCCTCCCCGTGCACAATTA</ns2:sequence><ns2:name>AF118459.1_Leishmania_panamensis_isolate_loc29_kinetoplast_minicircle_DNA,_complete_sequence</ns2:name></ns2:Sequence><ns2:Sequence dsseqid="sq1482" id="sq1482"><ns2:sequence>GGGGTTGGTGTAATATAGTGGGCCGCGCATCCCAGCTCAGGTTAGAACTCGATAAAAGTGGCCTCTAAGAGGCTTGTTTTTATAAATTTAGATTTTAAATATTGTTTTGCTTTGGGAAAATTATTGTTCGCTAAATTAAACTAATCTCTGCACTACATATAGCTGGTATAGTAATGTTATAATATATTTAATGTAATGATATAATATTTAATTTAATAACGTTATTATCTCTCATATAGCTCCATCTATTATTTAATTTTATCGTAATGATAGTCTTAATGTGTTATAGGTTGGACATTACCAAATATATTAGTTACAACTTGCTATTCCTGGGTAATGAGTGATATTATTAGCCTAACATTGGATAACTGGACATGATACTATTATAATGATTGTAGTGTTATACATAATGCATGCATACTTATATTTCTTTGTTAACTTTGTTTATCTTTTGTGCTAAGCTATCGTGTACATCTTAGTGATAGTTTATTAAATGATAATATACTAGTGTTATAGTTAATAATAGACTGTCATTAGAGCTATAATTTAGCTATACTAGTGTGGTGGCGCTGTGTTAGAAATAATTATAAATCATCAAAATTAGGGTCAAAATCGTACCACCCGACATGCCTCTGGGTAGGGGCGTTCTGCGAAAACCGAAAAATGGCATACAGAAACCCCGTTCAAAAAATGCCCGAAAATCGCTATTTTTGGCCTCCCCGTGCACAATTA</ns2:sequence><ns2:name>AF118460.1_Leishmania_panamensis_isolate_loc30_kinetoplast_minicircle_DNA,_complete_sequence</ns2:name></ns2:Sequence><ns2:Sequence dsseqid="sq1484" id="sq1484"><ns2:sequence>GGGGTTGGTGTAATATAGTGGGCCGCGCACCCCGACTCGGGCTAGCTCTCGTGAAAATAGGCCTCTGAGGGCTTATATTTTTATAATTCTAATTTTATTACGTTATTAGATAGCTAAACTAGATTTAAACTTATATTTTAATTTACTTCTTTGTTTAATTTATTGCATTACTTGCTTAATTGTGATAATTGATTTGATGGGATATTAAATGTTATAGTTCTATTACACTCTTAATACTACTATTCAATAATCTATCATTAGCTATACATCTTGCTCTATTATGGGTAAGATAATACTATCGAGTACATATTAATATTAATTACAATTGCTAATATAGGGTAATGAATAAACTATAACTATAATGGTTATGATAGTGAAGACTTAGATTTGATTATTATAAATAATGATTACTATAGTTTTGTTATTACTAGTTTATCTCTTTACTAATTTTATTTACTCTTTATGCTAAGTTAGTTTATTATTGGAGCTAATGTTTGATTTAATAATTGTTCTCTTGCGTTGCTGATTGATTAAATTTAAAAATAAAATTAATTCTTAGCTAACAGTGTTGCATTACGTTACTATGGGTTTAGTGATATCATCAAAAATGAGGGGAAAATCGTACCACCCGACATGCCTCTGGGTAGGGGCGTTCTGCGAAATTCGAATTTTGGCATACAGAAACCCCGTTCAAAAAATGCCCGAAAATCACGTTTTTTGGCCTCCCCCGTGCACAATTA</ns2:sequence><ns2:name>AF118461.1_Leishmania_panamensis_isolate_loc31_kinetoplast_minicircle_DNA,_complete_sequence</ns2:name></ns2:Sequence><ns2:Sequence dsseqid="sq1486" id="sq1486"><ns2:sequence>GGGGTTGGTGTAATATAGTGGGCCGCGCACCCCGGCTCAGGCTAGCTCCTCGAAAAGTAGGCCTCTCAGAGGCTTGTTTTTTAAATTTTAAATTTTTATTTTAATATTGGCTTTAGTGTTAGATTTGAATTAGATTTTAATATAGAACTGGTGATTATAAAGTTGATGATACATTGTGGCTATAAATTTGTTATTGATAATTAAATATTAGTGTTATTATAATTCTATTACTTGTTATACTCTATTTATACTTATTATAGCTCTACTCTGCACTGTTATAGTATTGGTTAGATGTGTTATTAGAATATCATAGAATATATTAATATTAACTTATATTATACCTAATTTGACACTAACATAGCTATAATGATAACATTGATGTATATAAAGTTTTAATAGTCAGTAATTATAATTGTGTTTAATAAATTTATATTATTAACTCTGCTTTGTTATTATATACTCACATTAGTTTTATCTTTTTGTCTATGTCATAGTTATGATTGGAACGCGTAATAGTTTCATTTATAAATTTAAATACAAACTTTATTCTAACATTAGCTATTAATAACTCTATTACACTGTGTTAGGCTGCAATAAAATTATAAAAATTTATAAAAAAGGGTTCGAAATCGTACCACCCGACATGCCTCTGGGTAGGGGCGTTCTGCGAAAACCGAAAAATGGCATACAGAAACCCCGTTCAAAAATTCCCCAAAATTCGCGTTTTTTGGCCTCCCCGTGCACAATTA</ns2:sequence><ns2:name>AF118462.1_Leishmania_panamensis_isolate_loc35_kinetoplast_minicircle_DNA,_complete_sequence</ns2:name></ns2:Sequence><ns2:Sequence dsseqid="sq1488" id="sq1488"><ns2:sequence>GGGGTTGGTGTAATATAGTGGGCCGCGCACCTCGACTCGGGCTAGCTCTCGTGAAACTAGGCCTCTTAGAGGCTTGTTTTTTATTTTTTAGAATTTTATTTTTATTTTAGATATTTAATTTGTTATTTGTTATTGATTAGAACTTGGTTACGCTGATTTGTTAATAATAATTAATTTGGTTGATGTGCATGGTTTTGGAATGTGACGCGATAAGATGATAACTATATTATTTAATTTTATTGATGATATTCTGGTTATACTGCACTATAATGTCTCTCACTGTTTCGATAGCATCATTAGCCACTCATTACTGACTAATATATAAGTTATTCTATATATAAGGTGTTATAATGTAATATCATAATGATTTAATAATAATTCAATTTTAAATTTATTACTATACTGCTATTATTGTTTTATGTGATGATAGATTGATATTAAATTATTGATGTTGTTCTAGTTCGCACATTTTATTAATTTCTTTTTATATAAACTATATTCAGCTTTTGGTATTATTAATTTACTAGCTAGACACACATAATAAATAAAGTTAATTATTAAAATTAGATTGCTATGCTGTGTTACGAATGATGTTGCATTTTTATAAATTTCTAAAATTATGGCATAAAATCGTACCACCCGACATGCCTCTGGGTAGGGGCGTTCTGCGAAATTCGATTTTTGGCATACAGAAACCCCGTTCAAAAATTCCCCAAAATTCGCGTTTTTTGGCCTCCCCCGTGCACAACTA</ns2:sequence><ns2:name>AF118463.1_Leishmania_panamensis_isolate_loc36_kinetoplast_minicircle_DNA,_complete_sequence</ns2:name></ns2:Sequence><ns2:Sequence dsseqid="sq1490" id="sq1490"><ns2:sequence>GGGGTTGGTGTAATATAGTGGGCCGCGCACCCCGACTCGGGCTAGCTCTCGTGAAAATAGGCCTCTGAGGGCTTATATTTTTATAATTCTAATTTTATTACGTTATTAGATAGCTAAACTAGATTTAAACTTATATTTTAATTTACTTCTTTGTTTAATTTATTGCATTACTTGCTTAATTGTGATAATTGATTTGATGGGATATTAAATGTTATAGTTCTATTACACTCTTAATACTACTATTCAATAATCTATCATTAGCTATACATCTTGCTCTATTATGGGTAAGATAATACTATCGAGTACATATTAATATTAATTACAATTGCTAATATAGGGTAATGAGTAAACTATAACTATAATGGTTATGATAGTTGAAGACTTAGATTTGATTATTATAAATAATGATTACTATAGTTTTGTTATTACTAGTTTATCTCTTTACTAATTTTATTTACTCTTTATGCTAAGTTAGTTTATTATTGGAGCTAATGTTTGATTTAATAATTGTTCTCTTGCGTTGCTGATTGATTAAATTTAAAAATAAAATTAATTCTTAGCTAACAGTGTTGCATTACGTTACTATGGGTTTAGTGATATCATCAAAAATGAGGGGAAAATCGTACCACCCGACATGCCTCTGGGTAGGGGCGTTCTGCGAAAATCGAATTTTGGCATACAGAAACCCCGTTCAAAAAATGCCCGAAAATCACGTTTTTTGGCCTCCCCGTGCACAATTA</ns2:sequence><ns2:name>AF118464.1_Leishmania_panamensis_isolate_loc41_kinetoplast_minicircle_DNA,_complete_sequence</ns2:name></ns2:Sequence><ns2:Sequence dsseqid="sq1492" id="sq1492"><ns2:sequence>GGGGTTGGTGTAATATAGTGGGCCGCGCATCCCAGCTCAGGTTAGAACTCGATAAAAGTGGCCTCTAAGAGGCTTGTTTTTATAAATTTAGATTTTAAATATTGTTTTGCTTTGGGAAAATTATTGTTCGCTAAATTAAACTAATCTCTGCACTACATATAGCTGGTATAGTAATGTTATAATTAGATTGTAATGTAATGATATAATATTTAATTTAATAACGTTATTATCTCTCATATAGCTCCATCTATTATTTAATTTTATTGTAATGATAGTTTTAATGTGTTATAGGTTGGACATTACCAAATATATTAGCTACAATTGCTATTTCTGGGTAATGAATTGATATTATTAGCCTAACATTGGATAACTGGACATGATACTATTATAATGATTGTAGTGTTATACATAATGCATGCATACTTATATTTCTTTGTTAACTTTGTTTATCTTTTGTGCTAAGCTATCGTGTACATCTTAGTGATAGTTTATTAAATGATAATATACTAGTGTTATAATTAATAATAGACTGTCATTAGAGCTATAATTTAGCTATACTAGTGTGGTGGCGCTGTGTTAGAAATAATTATAAATCATCAAAATTAGGGTCAAAATCGTACCACCCGACATGCCTCTGGGTAGGGGCGTTCTGCGAAAACCGAAAAATGGCATACAGAAACCCCGTTCAAAAAATGCCCGAAAATCGCTATTTTTGGCCTCCCCGTGCACAATTA</ns2:sequence><ns2:name>AF118465.1_Leishmania_panamensis_isolate_loc44_kinetoplast_minicircle_DNA,_complete_sequence</ns2:name></ns2:Sequence><ns2:Sequence dsseqid="sq1494" id="sq1494"><ns2:sequence>GGGGTTGGTGTAATATAGTGGGCCGCGCACCCCGACTCGGGCTAGCTCTCGTGAAAATAGGCCTCTGAGGGCTTATATTTTTATAATTCTAATTTTATTACGTTATTAGATAGCTAAACTAGATTTAAACTTATATTTTAATTTACTTCTTTGTTTAATTTATTGCATTACTTGCTTAATTGTGATAATTGATTTGATGGGATATTAAATGTTATAGTTCTATTACACTCTTAATACTACTATTCAATAATCTATCATTAGCTATACATCTTGCTCTATTATGGGTAAGATAATACTATCGAGTTACATATTAATATTAATTACAATTGCTAATATAGGGTAATGAAGTAAACTATAACTATAATGGTTATGATAGTGAAGACTTAGATTTGATTATTATAAATAATGATTACTATAGTTTTGTTATTACTAGTTTATCTCTTTACTAATTTTATTTACTCTTTATGCTAAGTTAGTTTATTATTGGAGCTAATGTTTGATTTAATAATTGTTCTCTTGCGTATGCTGATTGATTAAATTTAAAAATAAAATTAATTCTTAGCTAACAGTGTTGCAATACGTTACTATGGGTTTAGTGATATCATCAAAAATGAGGGGAAAATCGTACCACCCGACATGCCTCTGGGTAGGGGCGTTCTGCGAAAATCGAATTTTGGCATACAGAAACCCCGTTCAAAAAATGCCCGAAAATCACGTTTTTTGGCCTCCCCGTGCACAATTA</ns2:sequence><ns2:name>AF118466.1_Leishmania_panamensis_isolate_loc48_kinetoplast_minicircle_DNA,_complete_sequence</ns2:name></ns2:Sequence><ns2:Sequence dsseqid="sq1496" id="sq1496"><ns2:sequence>GGGGTTGGTGTAATATAGTGGGCCGCGCACTCTCACTGAGGTTAGGATGGCGTGAAACTGGCCTCTAAGGCCTTATAAATTTTAAATTTAACTTTTGGTTGTCGATTAATGTTATTTTAAACTTGATAATATCTTTATTTTAAAAATTAAGTTTTATTTGGTTAATTGCGGTGGATAATATGCNTNATCAATATCATATTTAATTATTATGTTTATGTTTATGTTTATTCATATTACATCTATCGTATTCAGTCTTAGCTTTATTGGTTAGCTCAGTTATACATAGCTCCACGGTGTTATACGTATACTCTAATATAGAATATATTCTATATTAGATATATAGTAGTATTGAGTTACTATTATCACTATTATTGAACACATACATAGACTTATAACTATACTGATAGAGAACTATGATATACTGTGTAATAGAGTAGAGATATGAACTAAATAGTATTATAAATATATTATTACAATGTTATTAGCATCTATACTCGTGACAATAACTCTNTACGTCTTTATCTATTACATTTATTTACATTTTTGTTAACTTAATTTTATGTATCGGTTTGTTATGATGTTGTTTATAGTGGGATTATATTTTTAAATTTTATTAAATTCAGGTCAAAATCGTACCACCCGACATGCCTCTGGGTAGGGGCGTTCTGCGAAAACCGAAAAATGGCATACAGAAACCCCGTTCAAAAAATGCCCGAAAATCGCTATTTTTGGCCTCCCCGTGCACAATTA</ns2:sequence><ns2:name>AF118467.1_Leishmania_panamensis_isolate_loc50_kinetoplast_minicircle_DNA,_complete_sequence</ns2:name></ns2:Sequence><ns2:Sequence dsseqid="sq1498" id="sq1498"><ns2:sequence>GGGGTTGGTGTAATATAGTGGGCCGCGCATCCCAGCTCAGGTTAGAACTCGATAAAAGTGGCCTCTAAGAGCTTGTTTTTATAAATTTAGATTTTAAATATTGTTTTGCTTTGGGAAAATTATTGTTCGCTAAATTAAACTAATCTCTGCACTACATATAGCTGGTATAGTAATGTTATAATTAGATTGTAATGTAATGATATAATATTTAATTTAATAACGTTATTATCTCTCATATAGCTCCATCTATTATTTAATTTTATTGTAATGATAGTTTTAATGTGTTATAGGTTGGACATTACCAAATATATTAGTTACAATTGCTATTTCTGGGTAATGAGTGATATTATTAGCCTAACATTGGATAACTGGACATGATACTATTATAATGATTGTAGTGTTATACATAATGCATGCATACTTATATTTCTTTGTTAACTTTGTTTATCTTTTGTGCTAAGCTATCGTGTACATCTTAGTGATAGTTTATTAAATGATAATATACTAGTGTTATACTTAATAATAGACTGTCATTAGAGCTATAATTTAGCTATACTAGTGTGGTGGCGCTGTGTTAGAAATAATTATAAATCATCAAAATTAGGGTCAAAATCGTACCACCCGACATGCCTCTGGGTAGGGGCGTTCTGCGAAAACCGAAAAATGGCATACAGAAACCCCGTTCAAAAATAGCCCGAAAATCGCGTTTTTTGGCCTTCCCCGTGCACAATTA</ns2:sequence><ns2:name>AF118468.1_Leishmania_panamensis_isolate_loc98_kinetoplast_minicircle_DNA,_complete_sequence</ns2:name></ns2:Sequence><ns2:Sequence dsseqid="sq1500" id="sq1500"><ns2:sequence>GGGGTTGGTGTAATATAGTGGGCCGCGCACCTCGACTCGGGCTAGCTCTCGTGAAACTAGGCCTCTTAGAGGCTTGTTTTTTATTTTTTAGAATTTTATTTTTATTGTAGATATTTAATTTGTTATTTGTTATTGATTAGAACTTGGTTACGCTGATTTGTTAATAATAATTAATTTGGTTGATGTGCATGGTTTTGGAATGTGACGCGATAAGATGATAACTATATTATTTAATTTTATTGATGATATTCTGGTTATACTGCACTATAATGTCTCTCACTGTTTCGATAGCATCATTAGCCACTCATTACTGACTAATATATAAGTTATTCTATATATAAGGTGTTATAATGTAATATCATAATGATTTAATAATAATTCAATTTTAAATTTATTACTATACGCTATTATTGTTTTATGTGATGATAGATTGATATTAAATTATTGATGTTGTTCTAGTTCGCACATTTTATTAATTTCTTTTTATATAAACTATATTCAGCTTTTGGTATTATTAATTTACTAGCTAGACACACATAATAAATAAAGTTAATTATTAAAATTAGATTGCTATGCTGTGTTACGAATGATGTTGCATTTTTATAAATTTCTAAAATTATGGCATAAAATCGTACCACCCGACATGCCTCTGGGTAGGGGCGTTCTGCGAAATTCGATTTTTGGCATACAGAAACCCCGTTCAAAAATTCCCCAAAATTCGCGATTTTTGGCCTCCCCGTGCACAATTA</ns2:sequence><ns2:name>AF118469.1_Leishmania_panamensis_isolate_loc158_kinetoplast_minicircle_DNA,_complete_sequence</ns2:name></ns2:Sequence><ns2:Sequence dsseqid="sq1502" id="sq1502"><ns2:sequence>GGGGTTGGTGTAATATAGTGGGCCGCGCACTCTCACTGAGGTTAGGATGGCGTGAAACTGGCCTCTAAGGCCTTATAAATTTTAAATTTAACTTTTGGTTGTCGATTAATGTTATTTTAAACTTGATAATATCTTTATTTTAAAAATTAAGTTTTATTTGGTTAATTGCGGTGGATAATATGCGTAATCAATATCATATTTAATTATTATGTTTATGTTTATGTTTATTCATATTACATCTATCGTATTCAGTCTTAGCTTTATTGGTTAGCTCAGTTATACATAGCTCCACGGTGTTATACGTATACTCTAATATAGAATATATTCTATATTAGATATATAGTAGTATTGAGTTACTATTATCACTATTATGGGACACATACATAGACTTATAACTATACTGATAGAGAGCTATGATATACTGTGTGATAGAGTAGGGATATGAATTAAATAGTATTATAAATATATTATTACAATGTTATTAGCATCTATACTCGTGACAATAACTCTCTGCGTCTTTATCTATTACATTTATTTACATTTTTGTTAACTTAATTTTATGTATCGGTTTGTTATGATGTTGTTTATAGTGGGATTATATTTTTAAATTTTATTAAATTCAGGTCAAAATCGTACCACCCGACATGCCTCTGGGTAGGGGCGTTCTGCGAAAACCGAAAAATGGCATACAGAAACCCCGTTCAAAAAATGCCCGAAAATCGCTATTTTTGGCCTCCCCGTGCACAATTA</ns2:sequence><ns2:name>AF118470.1_Leishmania_panamensis_isolate_loc168_kinetoplast_minicircle_DNA,_complete_sequence</ns2:name></ns2:Sequence><ns2:Sequence dsseqid="sq1504" id="sq1504"><ns2:sequence>GGGGTTGGTGTAATATAGTGGGCCGCGCACTCTCACTGAGGTTAGGATGGCGTGAAACTGGCCTCTAAGGCCTTATAAATTTTAAATTTAACTTTTGGTTGTCGATTAATGTTATTTTAAACTTGATAATATCTTTATTTTAAAAATTAAGTTTTATTTGGTTAATTGCGGTGGATAATATGCGTAATCAATATCATATTTAATTATTATGTTTATGTTTATGTTTATTCATATTACATCTATCGTATTCAGTCTTAGCTTTATTGGTTAGCTCAGTTATACATAGCTCCACGGTGTTATACGTATACTCTAATATAGAATATATTCTATATTAGATATATAGTAGTATTGAGTTACTATTATCACTATTATTGAACACATACATAGACTTATAACTATACTGATAGAGAACTATGATATACTGTGTAATAGAGTAGAGATATGAACTAAATAGTATTATAAATATATTATTACAATGTTATTAGCATCTATACTCGTGACAATAACTCTCTACGTCTTTATCTATTACATTTATTTACATTTTTGTTAACTTAATTTTATGTATCGGTTTGTTATGATGTTGTTTATAGTGGGATTATATTTTTAAATTTTATTAAATTCAGGTCAAAATCGTACCACCCGACATGCCTCTGGGTAGGGGCGTTCTGCGAAAACCGAAAAATGGCATACAGAAACCCCGTTCAAAAAATGCCCGAAAATCGCTATTTTTGGCCTCCCCGTGCACAATTA</ns2:sequence><ns2:name>AF118471.1_Leishmania_panamensis_isolate_loc97_kinetoplast_minicircle_DNA,_complete_sequence</ns2:name></ns2:Sequence><ns2:Sequence dsseqid="sq1506" id="sq1506"><ns2:sequence>GGGGTTGGTGTAATATAGTGGGCCGCGCACTCTCACTGAGGTTAGGATGGCGTGAAACTGGCCTCTAAGGCCTTATAAATTTTAAATTTAACTTTTGGTTGTCGATTAATGTTATTTTAAACTTGATAATATCTTTATTTTAAAAATTAAGTTTTATTTGGTTAATTGCGGTGGATAATATGCGTAATCAATATCATATTTAATTATTATGTTTATGTTTATGTTTATTCATATTACATCTATCGTATTCAGTCTTAGCTTTATTGGTTAGCTCAGTTATACATAGCTCCACGGTGTTATACGTATACTCTAATATAGAATATATTCTATATTAGATATATAGTAGTATTGAGTTACTATTATCACTATTATTGAACACATACATAGACTTATAACTATACTGATAGAGAACTATGATATACTGTGTAATAGAGTAGAGATATGAACTAAATAGTATTATAAATATATTATTACAATGTTATTAGCATCTATACTCGTGACAATAACTCTCTACGTCTTTATCTATTACATTTATTTACATTTTTGTTAACTTAATTTTATGTATCGGTTTGTTATGATGTTGTTTATAGTGGGATTATATTTTTAAATTTTATTAAATTCAGGTCAAAATCGTACCACCCGACATGCCTCTGGGTAGGGGCGTTCTGCGAAAACCGAAAAATGGCATACAGAAACCCCGTTCAAAAAATGCCCGAAAATCGCTATTTTTGGCCTCCCCGTGCACAATTA</ns2:sequence><ns2:name>AF118472.1_Leishmania_panamensis_isolate_loc148_kinetoplast_minicircle_DNA,_complete_sequence</ns2:name></ns2:Sequence><ns2:Sequence dsseqid="sq1508" id="sq1508"><ns2:sequence>GGGGTTGGTGTAATATAGTGGGCCGCACACCCCGGGCTGAGTTAGGATTGGTAAAATATGGCCTCTAAGAGGGTTGTTACGAGCTTATCTAACTATAATCGCGAATAAACTTGGGTGTTACATNATTTTAGTTGTTATATTTAGTTAAATTGATATTATTACCCGCATTGCGGTATTATTATACTATATTAGTACTCGCATAGCGATACGATACTAACATTAGTAATAAATATGTTCCTGATAGTGTAATAAGATTGTATACCATTGTGATATCGATGTTACATCATAACCATAGTCTATATAGCTTCCCTTTAATATCAATATAAGTTGTAGTTGTAGTATTAGGTTAGTATCATTGTTAGTAATACATTATTATACTCTCTACATACTCATAGTTCGGCTTACATTATTTAGTTTTAATTGATTTTATAATTTAAGTTTTACTATGGTATCACTGTTATTATTTCTTGATTATAAGATTACAACTTTTATTTTCTTTATTTACTTGTGTGTTAGCTTTGATGCCGCTGTGTCGCGTAGATAAAAATGATTGCGTAAATGAAATAATAGGTTTGATAAGACGCTATACTTTTTCTAAAATTTATAAAAATAGGGTCGAAATCGTACCACCCGACATGCCTCTGGGTAGGGGCGTTCTGCGAAAACCGAAAAATGGCATACAGAAACCCCGTTCAAAAATAGCCCAAAAATCGCGTTTTTTGGCCTCCCCGTGCACAATTA</ns2:sequence><ns2:name>AF118473.1_Leishmania_panamensis_isolate_loc165_kinetoplast_minicircle_DNA,_complete_sequence</ns2:name></ns2:Sequence><ns2:Sequence dsseqid="sq1510" id="sq1510"><ns2:sequence>GGGGTTGGTGTAATATAGTGGGCCGCGCACTCTCACTGAGGTTAGGATGGCGTGAAACTGGCCTCTAAGGCCTTATAAATTTTAAATTTAACTTTTGGTTGTCGGTTAATGTTGTTTTAAACTTGATAATATCTTTATTTTAAAAATTAAGTTTTATTTGGTTAATTGCGTTGGGTAATATGTGTAATCAATATCATATTTAATTATTATGTTTATGTTTATGTTTATTCATATTACATCTATCGTGTTCAATCTTAGCTTTATTGGTTAGCTCAGTTATACATAGCTCCACGATGTTATACGTATACTCTAATATAGAATATATTCTATATTAGATATATAGTAGTATTGAGTTACTATTATCACTATTATTGGACACATACATAGACTTATAACTATACTGATAGAGAGCTATGATATACTGTGTGATAGAGTAGGGATATGAATTAAATAGTATTATAAATATATTATTACAATGTTATTAGCATCTATACTCGTGACAATAACTCTCTGCGTCTTTATCTATTACATTTATTTACATTTTTGTTAACTTAATTTTATGTATCGGTTTGTTATGATGTTGTTTATAGTGGGATTATATTTTTAAATTTTATTAAATTCAGGTCAAAATCGTACCACCCGACATGCCTCTGGGTAGGGGCGTTCTGCGAAAACCGAAAAATGGCATACAGAAACCCCGTTCAAAAAATGCCCGAAAATCGCTATTTTTGGCCTCCCCGTGCACAATTA</ns2:sequence><ns2:name>AF118474.1_Leishmania_panamensis_isolate_loc173_kinetoplast_minicircle_DNA,_complete_sequence</ns2:name></ns2:Sequence><ns2:Sequence dsseqid="sq1512" id="sq1512"><ns2:sequence>ATTATAACATTCTATAGTGCTGTAAAACTATTTAATAAAAATAATATCCAAACTTTAAAACTAATTTTAATAAATACATTTTAGTAAATATAAACGCATCAAACAGGTAACATAGTAATAATCAAGTCCAAGTAATAAAATAAAAATAAAAATAAGTGTAATAACAAGTCAAAGAGTATATCAAACAACATTATCAAACAACAGAACTATAGAGTTATCATTAGTGTTATCATCGTCTAATACATATAATAACATCATAGTGCTACATATGTAATATATATTGTAACTAATATGGAGCTATTACTATAACTAATACAGAGCAGACACTATTACTATTATGAACAACGTATACAATAGTAGCATTACCAATATTAAATTTATATATAACAATGATATCAACTAGGAACAATATAAAAACTAAATTAGAGCTAAATATTTAATAAATTATTATTAATAATATAATATAACACCCAATCTAGTCATTAGNTTAACCGTTATTATTCCCATTCCCAAATTTAAAATTTTAAATTTTTTAAGGCCTCTTAAGAAGGCCCTAAGTTNCCCCCGAGGAGGCCTAGGCCCCCGAAGTTCNGGGGGTGGCCNCCCCTAATTGTGCACGGGGAGGCCAAAAAACGCGAATTTTGGGGTATTTTTGAACGGGGTTTCTGTATGCCAAAAATCGAATTTCGCAGAACGCCCCTACCCAGAGGCATGTCGGGTGGTACCGATTTTAACCCCAATCTCGAGGA</ns2:sequence><ns2:name>AY366071.1_Leishmania_panamensis_strain_1166_kinetoplast_minicircle_DNA,_complete_sequence</ns2:name></ns2:Sequence><ns2:Sequence dsseqid="sq1514" id="sq1514"><ns2:sequence>TAAAAATATTTTATCTCAGTGGTGTTATGCTGCATCTAGAACATTTATTTTTTATAAAATCTCAAAAATAGAGACCCAAATCGTACCACCCGACATGCCTCTGGGTAGGGGCGTTCTGCAAAATCGCAAAAAACGCATACAGAAACCCCGTTCAAAAAATGCCCAAAAATCGTGTTTTTCGGCCCACCCGTGCACAATTAGGGGTTGGTGTAATATAGGCGGCGCGTCACATCGGCTCGGGCTAGGAGGTTGCGAAACAGGCCTCTGAGGGCTTATAATTTTGGATTCTAATCTTGGATGGGATATAATGTTAGTTTTATGTTTATTTTAGAAGATAAATTTATTTTAATTATTATTTGCTATCTAGTTCTTGTTAGCGTTGGTTAGTAATGATTTGAATTTATTAATTTAATTATTTAACTATATCGATACTATTATGCACTGTATATGGAACTATGATGCTACTATTATCTAGCCTATGATAGTACTGGGTTAGTATGGGTAATGAGTATAGAATAAGTTAATATTAATATAAGTTACGCATATTTCACGTGTTATTATTAGATTTTAATACTAGCCAAGTTTGAGTCTATAGTTTCGTGGCAATGATATTATTATTTAATAAATTTATAGTTTGATAATTATATAGCTCACATCTACACTTTCTATTCTCTATCTTGGCTATTATCTTATTATCTCGTTCAAAGCTAGTTATACATTACGCACATTGATTATATAAATTTGATAAA</ns2:sequence><ns2:name>KY699400.1_Leishmania_naiffi_strain_MDAS/BR/79/M5533_clone_LEM2204_1_minicircle_kinetoplast,_complete_sequence</ns2:name></ns2:Sequence><ns2:Sequence dsseqid="sq1516" id="sq1516"><ns2:sequence>CGATGTTAGATAATATTATTAGACTTGCTCCGTGTTATATCTTTACAGATTTAATAAAATGTTAAAAATACCGCACCAAATCGTACCACCCGACATGCCTCTGGGTAGGGGCGTTCTGCAAAATCGCGATTTTCGCATACAGAAACCCCGTTCAAAAAATCCCCAAAAATCGTGTTTTTTGGCCTCCCCGTGCACAATTAGGGGTTGGTGTAATATAGTCCGGGGCGCACACACACTCGAGCTAGGATCATAAAAATATGGCCTCTTAGAGGCTTGTTTCGTCGCATTACAGCTGTTTTGAGCTAATAAATTTATATTTTAATTTCACTTCATAATAGACTTGGATATGCGTCATTAGATAATAAAATTTGTAATAATATTTTTTAATTCAAGGTATACTAGAGTTGTAATGTTGTTTGATAAAGTTAGTATCTAGTTTGCTCGATGATAATAATATTGTGCACCGCTATTACATCTATTGACTCATTATTGCACTAATATAAATAGCAATTAGTAATACCTCATAATACTATATCTATCAATGTTATACGCGCATACACTATGACAACTATCGGCTATAAACTTTATAATGCTACGTTGTATGGTTAGCAATGATTAGTAAATTTATAACTTTAATTATATAATACTTTTCTTATTCATCGTTATAATCTTATTTTACTAATTATGTTCTATGATAGTGCTCGCTTGT</ns2:sequence><ns2:name>KY699401.1_Leishmania_naiffi_strain_MDAS/BR/79/M5533_clone_LEM2204_2_minicircle_kinetoplast,_complete_sequence</ns2:name></ns2:Sequence><ns2:Sequence dsseqid="sq1518" id="sq1518"><ns2:sequence>AAATAAATTTACTTTATCACTGTTATTATGCCAGAAAATAATTTAATTAATTTTATAAAATCCAAAAAATGCCTATCAAATCGTACCACCCGACATGCCTCTGGGTAGGGGCGTTCTGCAAAATCGCGTTTTTGGCATACAGAAACCCCGTTCAAAAATTCCCCAAAAATCGTGTTTTTTGGCCTCCCCGTGCACAATTAGGGGTTGGTGTAATATAGTCCCGCGCGCATCACAACCTGGGCTAGCCTGCCTCATTATAGGCCTCTCAGAGGCTTGTTTTATGTGATTCTAAAATTTAAACTTGTTTTTGGCTTTTGAAATTAATAATTTTTATTTTTAAGTTTTGATGTGGCTTTGGGACTTAGATGAATAAAATATTTAAATTGAAATAATAATGTTATTCGAATCGTTGCATAAATATAACTGTCTATTAGAATATTATAATGTCGCTATGAGTATACTATTATCTCTGCTCGATAGTGTTATAGTAGTAATAGGGCTAGTTCCCTTTAATATGAACTTATATTGTAATATGTTAGTAACCCTGTAGTAATAGTATAATGCTAACGATATCACAACGGTAATAACTATATTTTTATAAACTAGACTTACACTATACATTGTTATGCTCAATACTCTATAAATTTTTATTATTAATCTTTGCTGTTCGATATACTAGTTACTCGCTAATAATTAACTATATAGTTGTTCTAATCATTACTAGTCTAGCTATTATCAA</ns2:sequence><ns2:name>KY699402.1_Leishmania_naiffi_strain_MDAS/BR/79/M5533_clone_LEM2204_3_minicircle_kinetoplast,_complete_sequence</ns2:name></ns2:Sequence><ns2:Sequence dsseqid="sq1520" id="sq1520"><ns2:sequence>AAATAATTTTATTTATTCAGTGGTGTTAGTGTTGCATGAGTTTATAAATTTTATCAATACCTCGAAAATTGAGGTCAAAATCGTACCACCCGACATGCCTCTGGGTAGGGGCGTTCTGCAAAATCGCAAAAATCGCATACAGAAACCCCGTTCAAAAAATGCCCGAAAATCACGTTTTTTGGCCTCCCCGTGCACAATTAGGGGTTGGTGTAATATAGGCGGCGCGTCACATCGTCTCGGGCTAGGATGGGTGGGAACAGGCCTCTGAGGGCTTATGTTTTTGGAAATCTAACTTTGATGCAATATGTTTTGGATAAATTGATTTTATAGTTTAATTATTAGCTAGTTATTGCTATGCTCGATGTTGTGCTATGATGTATCTGGCTAGTATAGATATAAATTTTATAATTATGTTAATAGTATGTCATCTTAGTATACTATATAGTGAGGTTAGTGATGTGATACACGTGTTACCCTGTAATGGGTTGAGCTAATACTAGAATTTAGATATTAATATTAATTACAATTGCTAATATGGGGTAATGAGTCTACTATAGCTACATTGAACTGCACTCATCGATAACATAGAGTTGATAGTATACATATAGTTGTTATTATAGCATTACTAGTGTTATATCTTTTTATTAATTTTATCTACTCTCTGTGCTAAGCTAGTTATAATGATAGCAAAGTTAGCTAGTTAAATACTAGTTCAACATAAAGTTAATAATTAAATTTAA</ns2:sequence><ns2:name>KY699403.1_Leishmania_naiffi_strain_MDAS/BR/79/M5533_clone_LEM2204_4_minicircle_kinetoplast,_complete_sequence</ns2:name></ns2:Sequence><ns2:Sequence dsseqid="sq1522" id="sq1522"><ns2:sequence>GTTTTGATTCGAACATAAAATATAAAAATCTTTCCAATGCGTTGTTACTCTGTGTTAGGATAGCAAAAATGACCATAAAATCGTACCACCCGACATGCCTCTGGGTAGGGGCGTTCTGCAAAATCGCAAAAATCGCATACAGAAACCCCGTTCAAAAAATGCCCAAAAATCGCGTTTTTCGGCCCACCCGTGCACAATTAGGGGTTGGTGTAATATAGTCGGGGCGGCACACACACTCGGGCTAGGATGGCTGGAAACAGGCCTCTAAGAGGCTTAAAATTATAGTTTCTAACTTTTAAACTGCTATTATGCTTTTGATTTGAATTTTATTATTTATTTTATTTTATTGTTGCTAATATGCCGCTAAACTGTGCTATTAGATAATAATATTGCTTGGATAATGCTATGTTGTTTGATTGATAATAAATTTAAACTTTTATATGATTATGTTCTCGCGTTGTATCTCAATGTTATGCTTATAGTAACACATGGTTATAACTAGCCTCAATACTAATTGTAACTTATTCTGTACTAGTAATACACTATCTATAATACATCATAATACTACACGTTACCCTCTATATACTCGTTCATTATAACTATAAAGTTTATTTTTAATTTAATTATAATAGTTCTCTTCGTGTTAATAATTTATCTTATTGGTTTTATTTAACTAAGTTTGATTATATCTTTCGCTAACCTATACTATTATGCGCTAGACACACTAGTTTATAAAATTA</ns2:sequence><ns2:name>KY699404.1_Leishmania_naiffi_strain_MDAS/BR/79/M5533_clone_LEM2204_5_minicircle_kinetoplast,_complete_sequence</ns2:name></ns2:Sequence><ns2:Sequence dsseqid="sq1524" id="sq1524"><ns2:sequence>TAAAATAATTTTAAATAATTTATAACTTTACAATTTCATAGTAAGGAGTCGAGACATTACCTCGTAAAATTGGTATAAAATCGTACCACCCGACATGCCTCTGGGTAGGGGCGTTCTGCAAAATCGCGAAAATCGCATACAGAAACCCCGTTCAAAAAATCCCCAAAAATCGCGTTTTTTGGCCTCCCCGTGCACAATTAGGGGTTGGTGTAATATAGTCGGGGGCGCACACACTCTCAGGTTAGGATGCCTCGAAACAGGCCTCTTAGAGGCTTGATTTTATGAATTGAAAGCATAGACAGAATAAATTAAATTTTAACTTTGAATTGAGATTGTTTCGCGCTGTTATGGCTGTGATATTATTATTTGATTAGTAAAGTTTAATTGAGCTAATTTAAATCTAATGTTAGCCTTGGTTATGTGGCTATATTTTATAGTTAATGAATTTATAATAATTTATTGTCTATGTTATCTCGTCATAGTTTAGATAGAGTCATTACCCTGTATTACTAGAATAAACTAATATATATGTTATATTGCACTAGATATTACCTCATCTATACTATTAACTTTGATAATGCTAGCGATACATAGTAATACGTTGTTATAGTATACATTAGATTATATTTTTATATTCTTTTAATTACTCTCATTGTTATTTGTGATTACTAGCTTTACATTGATTACTCTAACTTGATAAATAAATTTTACTAGTACTGCACTTGTATGCATGACGTTGATATTGACAAA</ns2:sequence><ns2:name>KY699405.1_Leishmania_naiffi_strain_MDAS/BR/79/M5533_clone_LEM2204_6_minicircle_kinetoplast,_complete_sequence</ns2:name></ns2:Sequence><ns2:Sequence dsseqid="sq1526" id="sq1526"><ns2:sequence>AATAAACTTAAATAAAATTTTACTAAACTGTGTTACGCATGCATAGAGTTTGACAAAATATTATAAAATTGGGGACCAAATCGTACCACCCGACATGCCTCTGGGTAGGGGCGTTCTGCAAAATCGCGTTTTTCGCATACAGAAACCCCGTTCAAAAATTGGCCGAAAATCGTGTTTTTTGGCCTCCCCGTGCACAATTAGGGGTTGGTGTAATATAGTCCGGGGCGCACACACACTCGAGCTAGCCTGGTGGAAAAGTGGCCTCTGAGGGCTTATAAAATTAAATTTTGTCGTCTCTCGGATGTTATGTTGTTTTTAGATTATAATTTGACTTTAGATTTTATAATTTTATATTTATTTGCTTGTCTATGTTGTTCTAATATGGCACTGGTAATAGCGTTGATTATATTGATTATTGTATAGTATTATTTTATGTATAATTATTTTAATAGTTATAGTTAGTGATGATGTCGCTAGCGAGTATGGTATTGAGTAGATAATAGAATAAGCATAGAATAAGTTATGTTTAATATATAGTACTATTATACACTATACTATCATTATGCTCACTATCGGCTAAACTATACTCTATGTTAACTATACTATGTAGTTCGATGCGTTGTATAATTTAAATAATATTAATTTTATTATTTGTAATCTATAGCTTATCTTATTCATACTGCATTGCAATGATATCTAACTAGTTTTATAATTAGAACGTTACTAGTAATAACTTTAAA</ns2:sequence><ns2:name>KY699406.1_Leishmania_naiffi_strain_MDAS/BR/79/M5533_clone_LEM2204_7_minicircle_kinetoplast,_complete_sequence</ns2:name></ns2:Sequence><ns2:Sequence dsseqid="sq1528" id="sq1528"><ns2:sequence>CTAGTAATTATAATATTTTTGTTATATGAGGTGTGTTATGTCTATCATAAAATTAAAATTTGCTAAAATTCGAGATAAAATCGTACCACCCGACATGCCTCTGGGTAGGGGCGTTCTGCAAAATCGCGTTTTTCGCATACAGAAACCCCGTTCAAAAATTCGCCAAAAATGGCGTTTTTCGGCCCACCCGTGCACAATTAGGGGTTGGTGTAATATAGGCGGCGCGTCACATCGGCTCGGGCTAGGATGGCTGGAAACAGGCCTCTTAGAGGCTTACTTTTTAGATTTTAAATATTTTCTAATTAGAAGTTAAATTTAAAGTTTAATTTGAGATAAAGTTGCGTTATGGTGTTATAATATTAATTATTTTAGTGATTAGTTTTGATTTTAATAAATTAGTGTGAGACTAGTTTTGTTATTGGTATGGTTGAGGATATAATTATAAGTTTTAATCGTTAGTTATAAAATTGATAGTATTATGCTGGTAACCCTGAAATAGCTAAAATAGAGCAATTACAACTAATATAAAAGGGTAATATCTAGTGTATTATAATGTTATAACGTAGATAGCTTATTATGTCAATGTTACTATTATTCGTCGCTACTATTATATATCTATTCATTACTAACCTATACTATGCGCACACTGACTAGTCTATGTATATATTTTATTTTATTACATTTTACATTCTCGAGTAAACTTTGTTATGCGTGATAATATTATGCTCTTAGATGTGAG</ns2:sequence><ns2:name>KY699407.1_Leishmania_naiffi_strain_MDAS/BR/79/M5533_clone_LEM2204_8_minicircle_kinetoplast,_complete_sequence</ns2:name></ns2:Sequence><ns2:Sequence dsseqid="sq1530" id="sq1530"><ns2:sequence>GTAACAATGAGTTTATATTTTAAAAAATAATTTAATTTTACCATGTTATGCTGCATTATACTCGAAAAAATCTAATAAAATCGTACCACCCGACATGCCTCTGGGTAGGGGCGTTCTGCAAAATCGCAAAAATCGCATACAGAAACCCCGTTCAAAAAATGCCCAAAATTCGCGTTTTTTGGCCTCCCCGTGCACAATTAGGGGTTGGTGTAATATAGTCCGGGGCGCACACACACTCGAGCTAGGATGCCTCATTATAGGCCTCTCAGAGGCTTGTTTGCCGCGTTTTAATATGAATTTAATAAATTTATTTTATTAGTTATATTTTCACTTTTAATTTCGCTAAGTTGTCTTTGTTAGATAATATTGTTAGCTTGGTAAGGATAGATTAAAGTGTAATGTGTTTATGATTGCGCTAGAGATAATAGTTTTGATTAGATAAAGTTGCTGCTCTATGTGATTATGTCAATGCATGAACTGTATGATAACATGGTATTACTAGATATGCCACATATAGAATATATTCTATATCTAATATGACTAGATAGGTATATTACTAGGTTACATAAGATTATTAATTTTATATAATGCATACTAACCGTTACTATACTAGAACTAGCGGTGCACTAATTATATAGTATTGATATAGTAGTGTTGTTATTATATATGACACTTATATATTCTCTTTTATCTTTTACGATGCTTTTACTACTCTGCATTATTAGCTTTAATTAGCATCACTATGTTA</ns2:sequence><ns2:name>KY699408.1_Leishmania_naiffi_strain_MDAS/BR/79/M5533_clone_LEM2204_9_minicircle_kinetoplast,_complete_sequence</ns2:name></ns2:Sequence><ns2:Sequence dsseqid="sq1532" id="sq1532"><ns2:sequence>GCTATCTGATAAATAATTTTAAAAATAAATTTTATAATCCTGTGTTACTGCTCAATAATCTTATGAATTTGGCTATAAAATCGTACCACCCGACATGCCTCTGGGTAGGGGCGTTCTGCAAAATCGCGTTTTTCGCATACAGAAACCCCGTTCAAAAAATGCCCAAAATTCGCGTTTTTTGGCCTCCCCGTGCACAATTAGGGGTTGGTGTAATATAGGCGGCGCGTCACATCGGCTCGGGCTAGGATGGCTGGAAACAGGCCTCTTAGAGGCTTAAATTTTATTTTCTAACTTAGCTCTGCATTTGATGGTTAATATTAATTTATAATTTAGCTAGTTAGTTATCTGTGTGCATGCTAGTATAATATTAGCTAGTTTGGTAAAGTTAATTAAATAGTATATGCGTGTGAGTTGTTAGTTTATTATATGATTATATTTATTTTTATCGTTGTATATCATTAGCTTATCACTCGGCATTATACTATGGGTTACATCGATATAGGCTAGTCATATTAGTTACAATATAAGTTATTCTATAGTTTTTGGCTATTATACCATGTTAAGCTAGTTTTAATAATTTTATATAAACTGTTCGATATAATAATTTAATATACTATGTTATACCATACATTGGCATATACTTTACTATTACGAGCTGGCTTAGTTATAAATTTATTACATCATACTAACGCTACTCTTTGCTATAACTATAATTTTACTTTTTAATTTCTAGTGTTACCATT</ns2:sequence><ns2:name>KY699409.1_Leishmania_naiffi_strain_MDAS/BR/79/M5533_clone_LEM2204_10_minicircle_kinetoplast,_complete_sequence</ns2:name></ns2:Sequence><ns2:Sequence dsseqid="sq1534" id="sq1534"><ns2:sequence>TTATAAAAGTTTTTATTTATCTTTGTGATGTGTCTTTGCCTAAGGAGTCGACTCCTTACCCCGCAAAAATGGGGGTCAAATCGTACCACCCGACATGCCTCTGGGTAGGGGCGTTCTGCAAAATCGCGTTTTTCGCATACAGAAACCCCGTTCAAAAATTCCCCAAAAATCGCGTTTTTTGGCCTCCCCGTGCACAATTAGGGGTTGGTGTAATATAGTCCGGGGCGCACACACACTCGGGTTAGGATGCTGCAAAACTGGCCTCTAAGGGCTTATAAAATTTAATTTTAATCGTGGATGGGAATATGATGAGAATATAAAATAATAAATTTGGTTTTGCCTTGTCTAGTAATGATTGGCGTGCATATAGATATAATTAGAATAATAAAATAGTTCTATCACGAGGCTAGTATAATGTTACTATTACGTATGGATATTGTTTCTAATTTAGTATAACATTTTATCTAATGCTAGCTCTATGGTGTTAGTAGTGTTACATTAGCTACATATTACAATATATATTGTAATATATGGGTAATGTGTTACCTATAGTATACTATACATTCGAAACTTAGAACTATACATTAGCTCATTATATGCTAACATTGAGCCGATAGATTTGAATTAGATAGTAATAATATCAATTATGTATAAGCTTAACAATATTTATATTTAATAATATTAATGCCTTATTAGCTCTAGTCTGCCTTGAATACTCTCTTAATAATTTTATTTCTTTTTA</ns2:sequence><ns2:name>KY699410.1_Leishmania_naiffi_strain_MDAS/BR/79/M5533_clone_LEM2204_11_minicircle_kinetoplast,_complete_sequence</ns2:name></ns2:Sequence><ns2:Sequence dsseqid="sq1536" id="sq1536"><ns2:sequence>ATAATAACTTTATCTGTACCGTGTTATGCTAGTGTTAGAACTTTATTAAATTTATATTTTTCTCAAAAACAGCTATAAAATCGTACCACCCGACATGCCTCTGGGTAGGGGCGTTCTGCAAAATCGCAAAAATCGCATACAGAAACCCCGTTCAAAAAATGCCCAAAATTCGCGTTTTTCGGCCCACCCGTGCACAATTAGGGGTTGGTGTAATATAGGCGGCGCGTCACATCGGCTCGGGCTAGGATGGCGTGAAACAGGCCTCTGAGGGCGTATAAAATTCAAAACTAAACTTTGGCGCAGAATAATATTGATTTTGAGTTATAATTGTTTTTGTTTTTTAAAATTTATAATTATTTGTTTGCGAGTGGTTAGATATAGTTATTGAATATAGATTTGATATGTCATAATTGATTTATATAATTTATTATTACAATTTTATTATTATGCTTATTGACGAAGATAGAACTGTATAGCTTGAGTGGTTAGGCTGTATTATGAGTAGATAGTAATATAGAATATATTTGATATTAATATGTAGCATATTGACTGGTAACCTATTACTATGACTTTGAATGCTAGTGTCACTAACGATAATAATAACTTTTAATAAAATTATATAATATACATGGTCTAATGAATACACTTAGATTGGTATATGCGTTGACGATAATAAGTTTATAATAATTATACTCATAATAATATCTATACGTTCTCTTATCTAGCTAATATTACTAGTTCTGCTCTA</ns2:sequence><ns2:name>KY699411.1_Leishmania_naiffi_strain_MDAS/BR/79/M5533_clone_LEM2204_12_minicircle_kinetoplast,_complete_sequence</ns2:name></ns2:Sequence><ns2:Sequence dsseqid="sq1538" id="sq1538"><ns2:sequence>TTTTATAATTAGATGATACAATTTTATTTACCATAGTTTTACTAGCTTTACTCCTTATAGTTCAAAAATACCCGTCAAAATCGTACCACCCGACATGCCTCTGGGTAGGGGCGTTCTGCAAAATCGCGATTTTCGCATACAGAAACCCCGTTCAAAAAATCCCCAAAAATCGTGTTTTTCGACCCACCCGTGCACAATTAGGGGTTGGTGTAATATAGTCCGGGGTGCACACAGTCTCGAGCTAGGATGCCTCGAAACAGGCCTCTTAGAGGCTTGAATTGCATGGTTCTGGATAAAATCAATTTAATGCTGTTTTGAAATATATATTTTTATTGTTAGACTAGATTAATTATAATTTTGATCTATGCTTGCTCGATTATATGCATGTCTAGTTAATAATTTTATAAAAAGATTTTAATTATGTTATTGAGTAGAATTGATAGATTAAATGATAATGATACAGTGCTATGATGGTGTGTTGGATGGGTTACTAACTATAGTAAAATTAGCCCGAATAAAGCAATATATAACTAATATGAGCGTAATAATGATGCTCTAGATAGTAAACATTAGATACTAACTTTGATCAATAATAGTTCACTAGTAATAATAAAGTTTGGTAATATCATTGTTATCTTATTACTCGCTAAGTGTTCTCTAATTATATAATTTATTTAATTTTATCTCTTATGGTAATGATTGTGCACTGTTACGTTACTATATAGATCTAATGTGTCGCTAACAAGTAA</ns2:sequence><ns2:name>KY699412.1_Leishmania_naiffi_strain_MDAS/BR/79/M5533_clone_LEM2204_13_minicircle_kinetoplast,_complete_sequence</ns2:name></ns2:Sequence><ns2:Sequence dsseqid="sq1540" id="sq1540"><ns2:sequence>TAAATAATTTATATGCATTCACTACGCAAACTTTTTAATAAAATTAAATTTAATAAAAATCTCAAAAATACGCGACCAAATCGTACCACCCGACATGCCTCTGGGTAGGGGCGTTCTGCAAAATCGCGTTTTTGGCATACAGAAACCCCGTTCAAAAATTCGCGAAAAATGCCGTTTTTTGGTCCACCCGTGCACAATTAGGGGTTGGTGTAATATAGGCGGCGCGTCACATCGCCCTGGGCTAGGATGCTGCAAACTAGGCCTCTTAGAGGCTTGATTTTAAAATTTTAAATGTTTTTGGGATGTTAAGTTGATATTGACTTTAATTTTGCTAATATTGGATCTATTAGTATAGAGTGGCGGTGGTTATATAGTTTATAGCGGCATAGTTGTTCTAATAATAGTGATAATAATAGTTCTATCTCAGCGCTGTTATATTCAATCTATTATAATAGTTTATCTATCAGTGCACTCATTATAGCTGTGTTATAGTGGTATAGGTGGAGCAATTAGATATTAATATAAGTTAGTACATATTTAGTATAATTTAGCATACATCATTATAACTATAAACTCGCTAGCGATAACTATACTAGTGTTTGATGTGCATATAAGATTAACTATAATTAGTAATAAATATATTTATAATATTATACTTAGTTCTCTACTCTGAACTTTTATCTATGCTATCTTAGCTGCTATGTTCTCTTAGCTTTAATAATTATAATTAATGTTTAGA</ns2:sequence><ns2:name>KY699413.1_Leishmania_naiffi_strain_MDAS/BR/79/M5533_clone_LEM2204_14_minicircle_kinetoplast,_complete_sequence</ns2:name></ns2:Sequence><ns2:Sequence dsseqid="sq1542" id="sq1542"><ns2:sequence>AAATAAATTTAGATTAACGCTGTGATGAGTTAGATAATGTTTTGATAAAATTTATAAACTTGTCAAAATTGGGGATAAAATCGTACCACCCGACATGCCTCTGGGTAGGGGCGTTCTGCAAAATCGCGTTTTTGGCATACAGAAACCCCGTTCAAAAATTCCCGAAAAATGCCGTTTTTTGGCCCACCCGTGCACAATTAGGGGTTGGTGTAATATAGGCGGCGCGTCACATCGGCTCAGGTTAGGATGCCTCGAAACAGGCCTCTGAGGGCTTATGTTTTTAAATTCTAGGCCTAATACGGGGTTATTAGAGGTAATTGGATAAATAAAGTGGGAATAAGATTGGATATAACAAAGATAATGCTATATGCGTGTTAATATGATTTTAATTTATATATTTATCTAACTAGTTCGAACTTTCGCTATCTTTGTAGTATATGCTAGTATGATTATAGAGTAACGTTAGTATTGTATGTGCTAGTGTGTTAGCCTCAATACGATATCATATAACTAATATTAATATTAGTTTATATTGTAATATCGTATACACATTATAGACTATCTTACTCGCTAATACTTGAACTATGAACTATACTTACATAGATACTATACTTGTGCCGATAGAGTATATAATTATTTTAACTATCCTATTGCATCTCTATAATCAAATTTATAATTCGTTACTAGCTCTCGTTGTTATCTATGTATTGAATTGTTCGCGAATAAATAATTTTATAAAT</ns2:sequence><ns2:name>KY699414.1_Leishmania_naiffi_strain_MDAS/BR/79/M5533_clone_LEM2204_15_minicircle_kinetoplast,_complete_sequence</ns2:name></ns2:Sequence><ns2:Sequence dsseqid="sq1544" id="sq1544"><ns2:sequence>TTATTAATTTTAATCTTACTACGTTATGCGCGTATAGAATTTATAAAAAATAATAATTTTGTCAAAAAATCAGGACCAAATCGTACCACCCGACATGCCTCTGGGTAGGGGCGTTCTGCAAAATCGCGTTTTTCGCATACAGAAACCCCGTTCAAAAATTCACGAAAAATGCCGTTTTTTGGCCCACCCGTGCACAATTAGGGGTTGGTGTAATATAGGCGGCGCGTCACATCGACTGTGGTTAGGATTGACAAAACTAGGCCTCTTAGAGGCTTGAATTTAATTTTCTGGCCTTATTACGGCTTTGATGAATATATCGCTAATATAAACTTGTTATTACACTGGTTATTCGCTAGTTATGGTAGACTAGTTAATATACTCTGCCTTGATACTAGGTAGATATGATATTATTAGTGCATAGTTTAATTCTATGTTAATTATATGTAATCGTAGCTCTATTATGAGCATGGTTATAGTTATTACTAGACATTACCTCTCATTACTAGTTTTTCCCTTTTATAACTTGTTTTGTGGGGTATTTTTATATGTTTTTATTGAATAATGTAGTAATAGGAGCATAACGTTATTGAATCTATAATTTAACTAGTTAGAGCTAGTAATTGATATACTTTATTGACTAGAGTTACATTGATAGTTTATATATATAATTTTATTTATAACATTAGTTCTCTGTGCTCGCTATCTACTAACTTTATGCCTCTAATAGCTAATAATTTTATT</ns2:sequence><ns2:name>KY699415.1_Leishmania_naiffi_strain_MDAS/BR/79/M5533_clone_LEM2204_16_minicircle_kinetoplast,_complete_sequence</ns2:name></ns2:Sequence><ns2:Sequence dsseqid="sq1546" id="sq1546"><ns2:sequence>ATAAACATTAGCTACTAGAGTGTTACATTGTCTACACTAGAATTTAATTTTTATAAAAATATTAATTTTCTCGATCAAAATCGTACCACCCGACATGCCTCTGGGTAGGGGCGTTCTGCAAAAACCGAAAAATCGCATACAGAAACCCCGTTCAAAAAATGCTCGAAAATCGCGTTTTTTGGCCTCCCCGTGCACAATTAGGGGTTGGTGTAATATAGGCGGCGCGTCACATCGGCTCGAGCTAGGATGGCTGGAAACAGGCCTCTTAGAGGCTTATTTTTTCGGAACTAAATTTTTATTTTATTATTTAGCTTATAAAGTTAATATTATGATTAAATTAAATATTTTGCTAGCATAGATCTAGAATTATAGTTATTGGCTTTGAGTATGCTATGTGTTAGTTCAATTTAAAATTTTAATTATTTATTGCTTAGTGATAATGATAAAACTATATGTTACCCGTGGTTATGGGTATGACATTGACGTATAACACAGCCTTACTCGATACTAGCAATTGATATGTAACTTATTCTGTAGTTGTAGTATATTATAGCTCTATACACTAGATAATGCTACGTTAACTTTATAAACTTTAATGTTACTCATGTTGGATAATAATTTTATACTATATCTGTTCCGCTTGCGTTATACTGTTTATTAACTATAATTATTTTATTAATTTTCTCTTACATAGATCATATCCAGTTTTATTATTGCACTAATTAGATAAATTTATTTTTACTAGATGCT</ns2:sequence><ns2:name>KY699416.1_Leishmania_naiffi_strain_MDAS/BR/79/M5533_clone_LEM2204_17_minicircle_kinetoplast,_complete_sequence</ns2:name></ns2:Sequence><ns2:Sequence dsseqid="sq1548" id="sq1548"><ns2:sequence>CTAAACTTTGATTTATAATTATTTAATATTTAATAAAAATTTAATTCTTGTGTCTTATGCCTCGAAAAATGAGCATAAAATCGTACCACCCGACATGCCTCTGGGTAGGGGCGTTCTGCAAAATCGCGATTTTCGCATACAGAAACCCCGTTCAAAAAATCCCCAAAAATCGTGTTTTTCGGCCCACCCGTGCACAATTAGGGGTTGGTGTAATATAGGCGGCGCGTCACATCGGCCTGGGCTAGGATGCTGCAAACTAGGCCTCTTAGAGGCTTGATTTTAGAAATTTAAACTTTAATTGGAGCTGAATAAATAAATTGAATTTTAATATATAATTATAGTCGTGTTATGGCTATTCATAATATTATTATTTTATCACTAGCTTATTCATCGCAATGCGAGTATATAGTTAGTATTGACGTGGTAATAGCTCTAGTTTAGTATATAGATTGGCTATACGTTGGCTATGATGTTGTTATAACGATATTATTAAAATTAGCCTCGAAATAGCAATTACAAGTTATATTAGAGCCTATTTAGCCATAATACTATACTCTTATAATGCTAGCTGAGAGACACAATAAAATTAATAATGTTATACTATCTTAGCGTGTTATGTGTTATAATTAAATAATAATTTTTATTTTATTCAATCTCGTTTACTATATGCTTTACTAGTTCTTGATAATAAAATAATTAATATGCTAGACCAGTGCTATTATGTGCTATTAGAGTTAG</ns2:sequence><ns2:name>KY699417.1_Leishmania_naiffi_strain_MDAS/BR/79/M5533_clone_LEM2204_18_minicircle_kinetoplast,_complete_sequence</ns2:name></ns2:Sequence><ns2:Sequence dsseqid="sq1550" id="sq1550"><ns2:sequence>TAATATTGTGTTATTAGACGATAAACTTTTTATTTTTAAATTTTTAATTTTATTTAAAATCCTCAAAATTGGGGTCCGAATCGTACCACCCGACATGCCTCTGGGTAGGGGCGTTCTGCAAAATCGCGTTTTTGGCATACAGAAACCCCGTTCAAAAATTGGCCGAAAATCGTGTTTTTTGCCCCACCCGTGCACAATTAGGGGTTGGTGTAATATAGGCGACGCGTCACATCGGCTTGGGCTAGGATGGTGCAGAACAGGCCTCTAAGAGGGCATATTTTTAAAATTTAACTTGATATACGTGATATTGTTATTTTAATATTAAATTTATTTCGCTAATCTGTTCTAACTTGTATACTCGTAGTTGCTAATCTATATGCTATCAATGTTCTAATAATGTTCTCTCTATTCGTACTATATCAGTGCTACTGTGAATAGATTTAATAATGTTATGGTGTTACTGGCATACACTATGATGATACACGATGATATAGGTCTAACTTGACATAGAATATATTGCCTTTAATATGATATTGAGCTATTATTACTCATTACACTATTATACCATACGCGACGGAACTATACTCTATACTATACGTTACAATGATGGTGCAGAGAAAATATAATTATACTTATACATGTTTATGCGATAGACAATGACAATAATATAAATTTAATTCTTTATCTTCCCTTTCGATGCTGTGTCTAGTTAGTTTCAATAAATTTGTTAAATAAACTTTT</ns2:sequence><ns2:name>KY699418.1_Leishmania_naiffi_strain_MDAS/BR/79/M5533_clone_LEM2204_19_minicircle_kinetoplast,_complete_sequence</ns2:name></ns2:Sequence><ns2:Sequence dsseqid="sq1552" id="sq1552"><ns2:sequence>ATAAACATTAGCTACTAGAGTGTTACATTGTCTACACTAGAATTTAATTTTTATAAAAATATTAATTTTCTCGATCAAAATCGTACCACCCGACATGCCTCTGGGTAGGGGCGTTCTGCAAAAACCGAAAAATCGCATACAGAAACCCCGTTCAAAAAATGCTCGAAAATCGCGTTTTTTGGCCTCCCCGTGCACAATTAGGGGTTGGTGTAATATAGGCGGCGCGTCACATCGGCTCGAGCTAGGATGGCTGGAAACAGGCCTCTTAGAGGCTTATTTTTTCGGAACTAAATTTTTATTTTATTATTTAGCTTATAAAGTTAATATTATGATTAAATTAAATATTTTGCTAGCATAGATCTAGAATTATAGTTATTGGCTTTGAGTATGCTATGTGTTAGTTCAATTTAAAATTTTAATTATTTATTGCTTAGTGATAATGATAAAACTATATGTTACCCGTGGTTATGGGTATGACATTGACGTATAACACAGCCTTACTCGATACTAGCAATTGATATGTAACTTATTCTGTAGTTGTAGTATATTATAGCTCTATACACTAGATAATGCTACGTTAACTTTATAAACTTTAATGTTACTCATGTTGGATAATAATTTTATACTATATCTGTTCCGCTTGCGTTATACTTTAATGTTACTCATGTTGGATAATAATTTTATACTATATCTGTTCCGCTTGCGTTATACTGTTTATTAACTATAATTATTTTATTAATTTTCTCTTACATAGATCATATCCAGTTTTATTATTGCACTAATTAGATAAATTTATTTTTACTAGATGCT</ns2:sequence><ns2:name>KY699419.1_Leishmania_naiffi_strain_MDAS/BR/79/M5533_clone_LEM2204_20_minicircle_kinetoplast,_complete_sequence</ns2:name></ns2:Sequence><ns2:Sequence dsseqid="sq1554" id="sq1554"><ns2:sequence>CTAGTGTGAATAGATTTAAAAATAATATTTTAATTAATTTTTTATTCAATGTGTTATGATGCTGAAAAAACACCATAAAATCGTACCACCCGACATGCCTCTGGGTAGGGGCGTTCTGCAAAATCGCAAAAATCGCATACAGAAACCCCGTTCAAAAAATGCCCAAAAATCGCGTTTTTCGGCCCACCCGTGCACAATTAGGGGTTGGTGTAATATAGTCGGGGTGGCGCACACTCTCGAGCTAGCCTGGTGGAAAAGTGGCCTCTGAGGGCTTATAAAATTAAAAATTGTCTCGTTATGGCTATATTGAGTTTAATGTTTGTTATATTATTTATTTTTATCAATGTTCTGTGCGTTATGGCTATATTGAGTTTAATGTTTGTTATATTATTTATTTTTATCAATGTTCTGTGCCGTTACTAGTTATTTGCTCTAGCTTGTCTATATTGCAATTAATAGTTTTAATTTTATGTGCATATTGAATTAATAAAGTTTAGTTATCGCTATTCATACTATGATTGTGCTCGTGATGATGTGTTATACTAGGATAGGCTATAGTAATAGAGTCATATTAGTTACAATATATATTGGGCTTATTATTAGCCTATTACAGTGTATACTATTCAATGATACTAGCTTTGAACTATATAGTTATATAATTAGAATAGCACTGATACGCGTACTAATGTTATACTAGCGAGATAAACTATTGCATATTAATTATTAACTCTACTTACACTCTATTCAATTATTATACGAGTATTTTAATTTTATAATGATGCACTGTTAGCCCTGTTATTAG</ns2:sequence><ns2:name>KY699420.1_Leishmania_naiffi_strain_MDAS/BR/79/M5533_clone_LEM2204_21_minicircle_kinetoplast,_complete_sequence</ns2:name></ns2:Sequence><ns2:Sequence dsseqid="sq1556" id="sq1556"><ns2:sequence>ATACATGCTACGTTACTTGAGCTAAACATAAAATTAAAATTTATTAAAATTATCATAAATCTAGAAAAACTTCAATAAAATCGTACCACCCGACATGCCTCTGGGTAGGGGCGTTCTGCAAAATCGCAAAAATCGCATACAGAAACCCCGTTCAAAAAATGCCCAAAATTCGCGTTTTTCGGCCCACCCGTGCACAATTAGGGGTTGGTGTAATATAGGCGGCGCGTCACATCGCGTTGGGCTAGGATGCCTCGAAACAGGCCTCTTAGAGGCTTAAAATTGTCGCGTTAATATATTTTCAGAATAATAATTTTTTATTTGCTAATTAGAGGCTTAAAATTGTCGCGTTAATATATTTTCAGAATAATAATTTTTTATTTGCTAATTTGATATATAATTGCTCTGTATATGGGCTAATAGTTGATAAGATAAGTTTATTATTTATTTTAATAATTTAATTCTAGTTAATCATATTCTTCGCTGATAGTTCATAGTTGTATGGTGTTGTTAGATAGGATAATGTTTTAGTAATAATGTTCGTGGCTATGATATAGTGTCTAGTTTGAGCTAGATATACAATATATTCTATATATAACTTGTCTCTATCTAGTAATATTAGATAACACTATGATTAGATAACAGCTATACACTATGTATTCATTTTATACTATTAGATATGCAGGTCTATGTATAATTATAGTTATTAAAATAATTAATTTATATACGCACTAGATCATAACTTAGTTAGTATTTATTAGCTATACTATTTTTATTTTAAACTTTACTAATTATCTACTCATTACGCTGCT</ns2:sequence><ns2:name>KY699421.1_Leishmania_naiffi_strain_MDAS/BR/79/M5533_clone_LEM2204_22_minicircle_kinetoplast,_complete_sequence</ns2:name></ns2:Sequence><ns2:Sequence dsseqid="sq1558" id="sq1558"><ns2:sequence>ATAATAACTTTATCTGTACCGTGTTATGCTAGTGTTAGAACTTTATTAAATTTATATTTTTCTCAAAAACAGCTATAAAATCGTACCACCCGACATGCCTCTGGGTAGGGGCGTTCTGCAAAATCGCAAAAATCGCATACAGAAACCCCGTTCAAAAAATGCCCAAAATTCGCGTTTTTCGGCCCACCCGTGCACAATTAGGGGTTGGTGTAATATAGGCGGCGCGTCACATCGGCTCGGGCTAGGATGGCGTGAAACAGGCCTCTGAGGGCGTATAAAATTCAAAACTAAACTTTGGCGCAGAATAATATTGATTTTGAGTTATAATTGTTTTTGTTTTTTAAAATTTATAATTATTTGTTTGCGAGTGGTTAGATATAGTTATTGAATATAGATTTGATATGTCATAATTGATTTATATAATTTATTATTACAATTTTATTATTATGCTTATTGACGAAGATAGAACTGTATAGCTTGAGTGGTTAGGCTGTATTATGAGTAGATAGTAATATAGAATATATTTGATATTAATATGTAGCATATTGACTGGTAACCTATTACTATGACTTTGAATGCTAGTGTCACTAACGATAATAATAACTTTTAATAAAATTATATAATATACATGGTCTAATGAATACACTTAGATTGGTATATGCGTTGACGATAATAAGTTTATAATAATTATACTCATAATAATATCTATACGTTCTCTTATCTAGCTAATATTACTAGTTCTGCTCTAATAATAACTTTATCTGTCTATACGTTCTCTTATCTAGCTAATATTACTAGTTCTGCTCTA</ns2:sequence><ns2:name>KY699422.1_Leishmania_naiffi_strain_MDAS/BR/79/M5533_clone_LEM2204_23_minicircle_kinetoplast,_complete_sequence</ns2:name></ns2:Sequence><ns2:Sequence dsseqid="sq1560" id="sq1560"><ns2:sequence>CTCTAAAAATTGGCTATAAATCGTACCACCCGACATGCCTCTGGGTAGGGGCATCATTACCTCTAAAAATTGGCTATAAATCGTACCACCCGACATGCCTCTGGGTAGGGGCGTTCTGCAAAATCGCGATTTTCGCATACAGAAACCCCGTTCAAAAAATGCCCAAAATTCGCGTTTTTTGGCCTCCCCGTGCACAATTAGGGGTTGGTGTAATATAGGCGGCGCGTCACATCGCCCTGGGCTAGCCTCGTGCAAACTAGGCCTCTCAGAGGCTTAAATTTAAGATTCTAAATAAAATTGGGAATATAAAGTTTAAATGGAAAATATTTATTTAATTATTATGTTAATTGCTAGTTTAGTTATATCTATGCTGTTGTTATATTATTTCTCGCTAGCGATATTATAGTTGTTAGATATTAGTATTGATAGTAATAATTAGGTTATATAGTTACTATAGTGTGGCTTAGATTATACTCGTATTGATAGCCATAGTTAGACTAGTAATAGCACAGAATAAGTTATATTGTAATATATTCTATACTGTTATAATACTATTCACTCTAACGATACATTCAATCTAGCTCTATACTCACGTTATACATATAGTTATAGTTTTACTAATACATATAATAATTTAAATACTAACTATACTCTCGCTAATAGATCACTTACACTACTCTTATACTAATTAACTTTTTGTTAGTAACATTTAATTTAATATTCGCGTGACATGCTAGTCTATGTGTTAGCTAATAAGAATAATATTTTTATTTACCTGTATTACTAGCCTAATGAGTCGCATCATTAC</ns2:sequence><ns2:name>KY699423.1_Leishmania_naiffi_strain_MDAS/BR/79/M5533_clone_LEM2204_24_minicircle_kinetoplast,_complete_sequence</ns2:name></ns2:Sequence><ns2:Sequence dsseqid="sq1562" id="sq1562"><ns2:sequence>GATAAATAATATTTAAAATTTAATTTTACCGCTGCTATGCCTAATGACTCACTGCAATACCTCCAACTTTCGGCTCAAAATCGTACCACCCGACATGCCTCTGGGTAGGGGCGTTCTGCAAAATCGCAAAAATCGCATACAGAAACCCCGTTCAAAAAATGCCCAAAAATCGCGTTTTTCGGCCCACCCGTGCACAATTAGGGGTTGGTGTAATATAGGCGGCGCGTCACATCCTCCTGGGCTAGCCATGCTCGAAACAGGCCTCTGAGGGCTTATGTTTTTCTAATTTAAGCTTTTCTGGAATAAAATTATTTTAATAGTAAAATTTAAGTTTGGTTTGGCTATGGGTATGGATAATATTTAATTTTTATATTTTATTATATTTAAATTTATTATTTGATTGTCGCTAAAGATTCACTTTGGTTATACTAGTTAGAGCTGGTATCATATAGTTATAAACTTTACGCTAAAGATTCACTTTGGTTATACTAGTTAGAGCTGGTATCATATAGTTATAAACTTTAATAGAGCTATGGATAACGTGGTATTATATAGTTATAGTGAGAATAGTGAAATTATATTAGTTGTAATTAATATTAATATCTAATTTTGGCTAATAATTCAATAACAACTCTATCTCGCTATGATTACATGGCATTAGATAATATTAAAGTTTAATTTATAATTAATAACAATGTTACGCTCACTATACTAATAATTTTATATTTTTATTGATCTAATCTAGAACTTTATATTGCCTATCGTTTATCTTGTCACTGTATGCGCTGAGTTAGATAATAATTTATAGTTACATCGCTTT</ns2:sequence><ns2:name>KY699424.1_Leishmania_naiffi_strain_MDAS/BR/79/M5533_clone_LEM2204_25_minicircle_kinetoplast,_complete_sequence</ns2:name></ns2:Sequence><ns2:Sequence dsseqid="sq1564" id="sq1564"><ns2:sequence>TTCAAAAATACGGCATAAAATCGTACCACCCGACATGCCTCTGGGTAGGGGCGTTCTGCAAAATCGCGATTTTCGCATACAGAAACCCCGTTCAAAAAATCCCCAAAAATCGTGTTTTTTGGCCTCCCCTTTTCGCATACAGAAACCCCGTTCAAAAAATCCCCAAAAATCGTGTTTTTTGGCCTCCCCGTGCACAATTAGGGGTTGGTGTAATATAGTCCGGGGCGCATCACAGCCTGGGCTTGCCTCGTGCAAAACTGGCCTCTAAGGCCTTATAAAAATAAAATTTGGGGTGTTATGGTTGTTTTAATTTATAAAATTTATTTAAAGTGATATTATATTTATTTTGGTGCTGTGATTGCGCTATTATTGAGTAATGATTAGATCTGCTCGGGCATAGTAATGTGTTCGCGATAATATTAGTTTATAGATTTAATATGTATATGATAATTGTATAGTATGAATCAATAACGTTATGCTAGTCTATACTGATTAGCCTCGATATAATAGCAATTGCCTTTTATATTACACTATTATGGTACTCTATCATTACACTCTATTATAGCTCGACATTGATACTATTAGATTATAACTTTGCTCTAACCTTGTCTATTATATGTTCTCTATGTAGATAATAATTTTACTTTATGCTTTCAATTAAATAATATAACTTTAGTTTAACTCATCTCACGTTGATAGCATTGTTACTACTAGTCAAATAAAAATAATTTTATAAAATAAAAATAACACTTAGACTCGCACGCTATGAGTTTATAATTTAGAAAAATAATTTTAAT</ns2:sequence><ns2:name>KY699425.1_Leishmania_naiffi_strain_MDAS/BR/79/M5533_clone_LEM2204_26_minicircle_kinetoplast,_complete_sequence</ns2:name></ns2:Sequence><ns2:Sequence dsseqid="sq1566" id="sq1566"><ns2:sequence>AGTTTTGAAACATAAATAATTTTTATTTTTAGAAATTTATTATGTCTTCGATGCATTACCTCGCTAAAATGTCAATAAAATCGTACCACCCGACATGCCTCTGGGTAGGGGCGTTCTGCAAAATCGCGTTTTTCGCATACAGAAACCCCGTTCAAAAATTCCCGAAAAATGCCGTTTTTTGGCCCACCCGTGCACAATTAGGGGTTGGTGTAATATAGGCGGCGCGTCATGCCGTTTTTTGGCCCACCCGTGCACAATTAGGGGTTGGTGTAATATAGGCGGCGCGTCACATCGCCCTGGGCTAGGATGGCTGGAAACAGGCCTCTTAGAGGCTTAAAATTATAAAATTGTTTTCGCTGACATATAATATTATTTTCTAACTAATAATTCGCTCTTAGAGTTATAATATTGCTTAGGCTAGTTATCTAGTTATAATTATTATATAGTTCTATTATGGTATTGATATGGAACTAGTTTTATATATTTATGATGTCACTAGCTTATTACTCTGTGTTCTCTATGTAGTCTATGTATTAGATCTATAATAGGTCTAGTATAATATAAAAGCAATTGTAACTAGTAATGAGTTTAATTTTAACTATAACATTGATACTACTCGCATTACACTTCATTGAACTATACTTTTAATAAATTATTATACTAGTTTGTTATAGCGTTCACATAGATAATCTTTTATATACAATTCACTTTCTAATCTAGCTATAAACTTAACTTTATAATAATATGCTTTACGTTGTCTTATAATGTGCCTCTAATGCT</ns2:sequence><ns2:name>KY699426.1_Leishmania_naiffi_strain_MDAS/BR/79/M5533_clone_LEM2204_27_minicircle_kinetoplast,_complete_sequence</ns2:name></ns2:Sequence><ns2:Sequence dsseqid="sq1568" id="sq1568"><ns2:sequence>ATAATTTAAAAATAATTTTATTATTACAGATAAACTTTATGCGTGCAAGATTTATAATTTTCTAAAAAAGTGACATAAAATCGTACCACCCGACATGCCTCTGGGTAGGGGCGTTCTGCAAAATCGCAAAAATCGCATACAGAAACCCCGTTCAAAAAATGCCCAAAAATCGCGTTTTTCGGCCCACCCGTGCACAATTAGGGGTTGGTGTAATATAGGCGGCGCGTCACATCGCCCTGAGCTAGGATGCCTCGAAACAGGCCTCTTAGAGGCTTAAAATTAAAAGTTTTGTCTTGTGAGAGGGGATAATGATAAATTAAAGTTAATATTGATTTTATATTTAAATCTTATCTAGATAATTAATGTTGCTCTGTTATTATCAGTTTATTAGTTCTGATTTAGCTGATATAGTTTGGATAGCACTATACTTGATAAAATAATGTTATATTATACTCTATAGTTCGCTCGTGTTAATGCTAGTTAATAACTATAAGATTAGCCTCGATAATAGCAAAATATATTAGTTACAATATATATTATTTGATAAAATTAAGATTAGCCTCGATAATAGCAAAATATATTAGTTACAATATATATTATTTGATAAAATTAACATTATAATGATACACTGACTATACCATGCCATACTATCAATGACACAGCTATTACACTGTTATGATTATAGTCTACATTGAATTTATAATTATATTTTATAGTTTAACATTACACTATTTACTTATCTATACTCTGTTTGCTACGTTGCTGTTCTATATTAGCTTGTTATGTGCAGAGTTGACAAAGTTTAATTA</ns2:sequence><ns2:name>KY699427.1_Leishmania_naiffi_strain_MDAS/BR/79/M5533_clone_LEM2204_28_minicircle_kinetoplast,_complete_sequence</ns2:name></ns2:Sequence><ns2:Sequence dsseqid="sq1570" id="sq1570"><ns2:sequence>TTATAAAAGTTTTTATTTATCTTTGTGATGTGTCTTTGCCTAAGGAGTCGACTCCTTACCCCGCAAAAATGGGGGTCAAATCGTACCACCCGACATGCCTCTGGGTAGGGGCGTTCTGCAAAATCGCGTTTTTCGCATACAGAAACCCCGTTCAAAAATTCCCCAAAAATCGCGTTTTTTGGCCTCCCCGTGCACAATTAGGGGTTGGTGTAATATAGTCCGGGGCGCACACACACTCGGGTTAGGATGCTGCAAAACTGGCCTCTAAGGGCTTATAAAATTTAATTTTAATCGTGGATGGGAATATGATGAGAATATAAAATAATAAATTTGGTTTTGCCTTGTCTAGTAATGATTGGCGTGCATATAGATATAATTAGAATAATAAAATAGTTCTATCACGAGGCTAGTATAATGTTACTATTACGTATGGATATTGTTTCTAATTTAGTATAACATTTTATCTAATGCTAGCTCTATGGTGTTAGTAGTGTTACATTAGCTACATATTACAATATATATTGTAATATATGGGTAATGTGTTACCTATAGTATACTATACATTCGAAACTTAGAACTATACATTATATATGGGTAATGTGTTACCTATAGTATACTATACATTCGAAACTTAGAACTATACATTAGCTCATTATATGCTAACATTGAGCCGATAGATTTGAATTAGATAGTAATAATATCAATTATGTATAAGCTTAACAATATTTATATTTAATAATATTAATGCCTTATTAGCTCTAGTCTGCCTTGAATACTCTCTTAATAATTTTATTTCTTTTTA</ns2:sequence><ns2:name>KY699428.1_Leishmania_naiffi_strain_MDAS/BR/79/M5533_clone_LEM2204_29_minicircle_kinetoplast,_complete_sequence</ns2:name></ns2:Sequence><ns2:Sequence dsseqid="sq1572" id="sq1572"><ns2:sequence>AAGCTAAATAAATTTATTTTAAAAATAAAAATTAATAATTTCGCGGAACTTTATTATGTTTGTCAAAAATGGTCATAAAATCGTACCACCCGACATGCCTCTGGGTAGGGGCGTTCTGCAAAATCGCAAAAATCGCATACAGAAACCCCGTTCAAAAATTCCCGAAAAATGCCGTTTTTTGGCCCACCCGTGCACAATTAGGGGTTGGTGTAATATAGGCGGCGCGTCACATCGGCTCGGGCTAGGATGCTGCAAAAGTGGCCTCTGAGGGCTTATGTTTTTGATTTTTAATATTTAGATGGCTAATTCAAGTTTGATTTTTATTTTTATTTTATAATTTGATTTTAGTTTGCTAGTTTTGAATTTGATTGGTTATGCTGCTATAAGATTGGCAATAGTTTGGTTAAATTGTTTATAATATTATATTTTTAATTGTTACTATGATCATTAAACTTTGATTGAGCTAATGTTATGTCTACGTTGTTAGGCTGTATAGAGTAGAAATGATACTAATTAATATATAGAATATATTGTACTTATATTAGACTAGATACATTACTATCATATAACACTAGAGCTACATCATAGTTCTATACTCGTTTCATTATCTGTACTATCACATTGATAATCTAATAACTCTATTCGTTGCATCCTAAGCTTGTGCATGATTATACTATCACATTGATAATCTAATAACTCTATTCGTTGCATCCTAAGCTTGTGCATGATTATAACTTGCATTGAATATTATTTTAATTTAAAGCTGGCATTATATTAACTTGCTGGCTATATGCGTGTTATTATGCCTCT</ns2:sequence><ns2:name>KY699429.1_Leishmania_naiffi_strain_MDAS/BR/79/M5533_clone_LEM2204_30_minicircle_kinetoplast,_complete_sequence</ns2:name></ns2:Sequence><ns2:Sequence dsseqid="sq1574" id="sq1574"><ns2:sequence>AATGACACTATGATGACACGTTGTTATGCTGCATTAGCTCAGTGATAAATTTATTAAAACTTGTAAAATTGGGCAATAAATCGTACCACCCGACATGCCTCTGGGTAGGGGCGTTCTGCAAAATCGCAAAAATCGCATACAGAAACCCCGTTCAAAAATTCCCCAAAAATCGTGTTTTTTGGCCTCCCCGTGCACAATTAGGGGTTGGTGTAATATAGGCGGCGCGTCACATCGCCTCGAGCTAGGATGCTGCAAAAGTGGCCTCTGAGGGCTTATGTTTTTGAGTTTGGAAATTTTAATGTTATTCTCTAGTTTGGTTTGGCATAATATTAATTTATTATCTTCTCTGTGCATAGATTTAGATTAGATTATTACATAGCTCTGTTACTTGCCTATTATATAGTTATATCTGCTCTATGATAGAGTATGTTACTAGTTCTATCTAAAGTTTATGCTAGTTAATCATAGTTATACGTTAGAGTGTATTATATGCTCTATCTATAAAAATATGTGTTTTCCTTTAATATAAATAGCAGTTGTGGCACTATTTTATATGTTTTTATTAATTTTACTAACTTTGATAAATTCATAACTTTACTAATAGATAACTAATCATTGCACTGGTTAACGTTATGATATGAGAATAATAATTACTATATAATAGATAACTAATCATTGCACTGGTTAACGTTATGATATGAGAATAATAATTACTATATTATATTAAAACTATAATTACACTTACCGTAGCTCTTATATGCATGCTTGTCTTACTAGTAATGATGTGCACAATAATAAAATTTAAATAGC</ns2:sequence><ns2:name>KY699430.1_Leishmania_naiffi_strain_MDAS/BR/79/M5533_clone_LEM2204_31_minicircle_kinetoplast,_complete_sequence</ns2:name></ns2:Sequence><ns2:Sequence dsseqid="sq1576" id="sq1576"><ns2:sequence>ATTTAAATATTATAATTCGCGCTCTTATGCGTGTTTATTGTTTTAGAAAAATATAAAATTCTCAAAATTACCGACCCAAATCGTACCACCCGACATGCCTCTGGGTAGGGGCGTTCTGCAAAATCGCGTTTTTCGCATACAGAAACCCCGTTCAAAAATTCCCCAAAAATGCCGTTTTTCGGCCCACCCGTGCACAATTAGGGGTTGGTGTAATATAGTCGGCGCGTCACATCGGCTCAGGTTAGGATGGCTCGAAACAGGCCTCTGAGGGCTTATAAATTTTAGTTTTTAAAAATATAACTTGTTATGTGGCTTTAAAGTTGTTTCGCGTTGATAATAATGTTATATTTAATTATTTAGCATAGCTAGTTCTGAATTAGCATTGTAATAGTTATTAATTATTTAGATTGTTTATAATTTATTAATTTATTAAAATATTTATTGTTACTAGTTTATATGCGTTCTCTTGATAGAGCTAATATCATCGCTGAGATAGAGTCAATATAATACTAGAATAAGTTACATATATATTACTAGCTAATACTATCATTATAAGACTAGCTCAATGACACTGCACCTATTAGATACTATCTCTACTCTATAATAGTTCTATTACTTGCATTATACATTAATTATTTTTAAATATACTATCTCTACTCTATAATAGTTCTATTACTTGCATTATACATTAATTATTTTTAAATATAAACGTATTGACTTGCTTGGTTACGTGCAGAGACTAGACATTGATAGATACGAGTTAGTGTTAATAATTATAAGTTTAGCATCATCTATAAAA</ns2:sequence><ns2:name>KY699431.1_Leishmania_naiffi_strain_MDAS/BR/79/M5533_clone_LEM2204_32_minicircle_kinetoplast,_complete_sequence</ns2:name></ns2:Sequence><ns2:Sequence dsseqid="sq1578" id="sq1578"><ns2:sequence>ATTAAAATGTTTTTATCTTAGCTTGTGATGCGTTACTGCCTAAGGAGTCGACTCCTTACCCCGCAAAAATGGGGGTCAAATCGTACCACCCGACATGCCTCTGGGTAGGGGCGTTCTGCAAAATCGCAAAAATCGCATACAGAAACCCCGTTCAAAAATTCGCGAAAAATGCCGTTTTTTGGCCCACCCGTGCACAATTAGGGGTTGGTGTAATATAGTCCCGCGCGCATCACAGCCTGGGCCCCACCCGTGCACAATTAGGGGTTGGTGTAATATAGTCCCGCGCGCATCACAGCCTGGGCTAGCCTCGTGCAAAACTGGCCTCTGAGACCGTATAAAATTATTTTCTAACGTGATATGATTGTTTTCTTTTTAAATTTATTTTTTAATTTGATTTTAGCTATTAATTTAGCTGCGTTGTTATTATTGTTATTGGATAGATTGGTAGACTAGTGAAAGTTAATAAATAAAACTAGTTCTATACTTTGTTATGTAGTTGCTGTTCCATTCTAGTATATTTAACTATCTATCACTATCGGTGTGGTAGTAGTAATACTACATTATCAATATAAATACAATATATATTGTAATATATTGGTAATGTGTTACCCTATAATACTATGGGTATAGAGCTAACAACTTTATACTAACGATACACTAGATAGTCACTAGCATGGTAAGAGTTGGACTAGTAATAATGAGTGCATATAAATATAATTATAAGTCTATTCTCTCGTTAACATTATTAGCTTCTCTGTTATAACTTTATTATATCCTCTCAATGCCTCTAATAGTAGATTTAATATTTTT</ns2:sequence><ns2:name>KY699432.1_Leishmania_naiffi_strain_MDAS/BR/79/M5533_clone_LEM2204_33_minicircle_kinetoplast,_complete_sequence</ns2:name></ns2:Sequence><ns2:Sequence dsseqid="sq1580" id="sq1580"><ns2:sequence>AAATAAATTTAGATTAACGCTGTGATGAGTTAGATAATGTTTTGATAAAATTTATAAACTTGTCAAAATTGGGGATAAAATCGTACCACCCGACATGCCTCTGGGTAGGGGCGTTCTGCAAAATCGCGTTTTTGGCATACAGAAACCCCGTTCAAAAATTCCCGAAAAATGCCGTTTTTTGGCCCACCCGTGCACAATTAGGGGTTGGTGTAATATAGGCGGCGCGTCACATCGGCTCAGGTTAGGATGCCTCGAAACAGGCCTCTGAGGGCTTATGTTTTTAAATTCTAGGCCTAATACGGGGTTATTAGAGGTAATTGGATAAATAAAGTGGGAATAAGATTGGATATAACAAAGATAATGCTATATGCGTGTTAATATGATTTTAATTTATATATTTATCTAACTAGTTCGAACTTTCGCTATCTTTGTAGTATATGCTAGTATGATTATAGAGTAACGTTAGTATTGTATGTGCTAGTGTGTTAGCCTCAATACGATATCATATAACTTAGAGTAACGTTAGTATTGTATGTGCTAGTGTGTTAGCCTCAATACGATATCATATAACTAATATTAATATTAGTTTATATTGTAATATCGTATACACATTATAGACTATCTTACTCGCTAATACTTGAACTATGAACTATACTTACATAGATACTATACTTGTGCCGATAGAGTATATAATTATTTTAACTATCCTATTGCATCTCTATAATCAAATTTATAATTCGTTACTAGCTCTCGTTGTTATCTATGTATTGAATTGTTCGCGAATAAATAATTTTATAAAT</ns2:sequence><ns2:name>KY699433.1_Leishmania_naiffi_strain_MDAS/BR/79/M5533_clone_LEM2204_34_minicircle_kinetoplast,_complete_sequence</ns2:name></ns2:Sequence><ns2:Sequence dsseqid="sq1582" id="sq1582"><ns2:sequence>TCGCAAAAATACGGCTAAAATCGTACCACCCGACATGCCTCTGAGGAGTCGACTCATTACTCGCAAAAATACGGCTAAAATCGTACCACCCGACATGCCTCTGGGTAGGGGCGTTCTGCAAAATCGCGATTTTCGCATACAGAAACCCCGTTCAAAAAATCCCCAAAAATGCCGTTTTTTGGCCCACCCGTGCACAATTAGGGGTTGGTGTAATATAGGCGGCGCGTCACATCGGCTCGGGCTGGGATGGTGCAGAACAGGCCTCTTAGAGGCTTCAATTTTGATTTTGAATATTATTTTGACATAATTTAATTTAATGATTTGTTTCGCTATATTATTTTCTAGAACATGCTTGGTTATTGATGTTAGTGCTCGCATTGCGATATAGAGTTGGGTTTGTATTGAGATTAATGTGTATTATTATTTTATACTCTCTATATACTAGTAACTATAACTTTATCAATGCTAGTGTGGTGCTGGTTATGTCATAGTAGTATTATTAGATTTATATTAGTTACAATATATATTATGAGCTAATTTAGACTATATTAATACTATCCTATCACAACGATACACTCACAATGCATACTATAAAGATAACTATAAACTATCTATTCACTCGTAACGTTATGTGCATTATTTATAATATTTTTATTTAATTCTATTCTTTTCTCTTTCGCTTGTAATAGTTAGCTACACATTAGATTGACGTTAGCTATTATAGTAATTATTTTATTTTACTAATCTAGCATAAAAATTAATTTTACACCGACAATATGCCTAAGGAGTCGACTCATTAC</ns2:sequence><ns2:name>KY699434.1_Leishmania_naiffi_strain_MDAS/BR/79/M5533_clone_LEM2204_35_minicircle_kinetoplast,_complete_sequence</ns2:name></ns2:Sequence><ns2:Sequence dsseqid="sq1584" id="sq1584"><ns2:sequence>TAATACTAGCTTATAATGACGCTATTACACGATGATACTCTTTGATAAAAATATAAAATTCTAGAAAAATCTCTATAAAATCGTACCACCCGACATGCCTCTGGGTAGGGGCGTTCTGCAAAAACCGAAAAATCGCATACAGAAACCCCGTTCAAAAAATGCCCAAAATTCGCGTTTTTTGGCCTCCCCGTGCACAATTAGGGGTTGGTGTAATATAGGCGGCGCGTCACATCGCCCTGGGCTAGCTCGTGCGAAAGTAGGCCTCTCAGAGGCTTGTTTTTTCGCGTCACATCGCCCTGGGCTAGCTCGTGCGAAAGTAGGCCTCTCAGAGGCTTGTTTTTTAATTTTAAAATTTTTATTCTAATGTGGCATTTGATGTTAGATTTAAATTTGATTTTAATATAATTTTTGTTGTTGCTAGATTAATGCTGCATTGACGATATAAGTTTATTTTAGATAATTAAATATTATTGTTATTATGATTCTATTACTTTGCATGTCTATGGTATACTAACTATAGCTCTACTCTGCACTGTCATAGTATTGGTTAGAGGTGTTATTAGAATTGCACAGAATATATTAATATTAAGTTATATTAGCACTAAATTGAGAGTATACCTATTATAATAATTTTATTGATGTCTATAGCGTTAGAGTTGCATATAGAGTTTAATGTGTTCTATAAATTTATACTATTAGACTATCTCTGTTAATACATATTCATACTAGCTTTACCTTTTTATCTATGCTGTAGTTATACTCATTGTCTACACTAGTTTTATTTATAAATTTAAATATATAAACCAATC</ns2:sequence><ns2:name>KY699435.1_Leishmania_naiffi_strain_MDAS/BR/79/M5533_clone_LEM2204_36_minicircle_kinetoplast,_complete_sequence</ns2:name></ns2:Sequence><ns2:Sequence dsseqid="sq1586" id="sq1586"><ns2:sequence>AAATTATTTTTTTAATTGCCCTTAGAGGCGTGTTATGCGCATCATTACCGATCTATAAAATTAGAAAAATGGGGATAAAATCGTACCACCCGACATGCCTCTGGGTAGGGGCGTTCTGCAAAATCGCGTTTTTCGCATACAGAAACCCCGTTCAAAAATTCGCCAAAAATGCCGTTTTTCGGCCCACCCGTGCACAATTAGGGGTTGGTGTAATATAGGCGGCGCGTCACATCGGCTCGGGCTAGGATGGCTGGAAACAGGCCTCTTAGAGGCTTGAATTTATAATTTTCGCTTCGAATTGGATATTATTTTATTTGCGTGTTATATAATTTGTTTTTGATATTTAATAATCATTTAGGGCTAATTAAGCTCTATTATGGCTATGATAAATAAAGTTTATATTGATTATATTTAATTTGATGTCGCGTTATTAATAATTATAATTTACTAGATTAGAACTAGATGTGCTCGCTATCATTACGTGTATAGTGCAGTGTTACCCTAGTATTACTAGAATAAGTTATATTATATTACTATACCATACTAGCTCTATTACTAACTCTATACTCAGCGCTACTATGCCGTTCAATGATAGATCAAATAATATAATTAATAAAATTTTAATTCTACTCTACACGTTTAATATTCTTTATCTTTTCTCTATACAACTTTTGTTTCGCCTCTAATGAATTTAATTTTAGATTGTTAGCCTCCTTTTCTCTATACAACTTTTGTTTCGCCTCTAATGAATTTAATTTTAGATTGTTAGCCTCGATAAGTTTTATCAATTAAGATAACA</ns2:sequence><ns2:name>KY699436.1_Leishmania_naiffi_strain_MDAS/BR/79/M5533_clone_LEM2204_37_minicircle_kinetoplast,_complete_sequence</ns2:name></ns2:Sequence><ns2:Sequence dsseqid="sq1588" id="sq1588"><ns2:sequence>TAAATAATTTATATGCATTCACTACGCAAACTTTTTAATAAAATTAAATTTAATAAAAATCTCAAAAATACGCGACCAAATCGTACCACCCGACATGCCTCTGGGTAGGGGCGTTCTGCAAAATCGCGTTTTTGGCATACAGAAACCCCGTTCAAAAATTCGCGAAAAATGCCGTTTTTTGGTCCACCCGTGCACAATTAGGGGTTGGTGTAATATAGGCGGCGCGTCACATCGCCCTGGGCTAGGATGCTGCAAACTAGGCCTCTTAGAGGCTTGATTTTAAAATTTTAAATGTTTTTGGGATGTTAAGTTGATATTGACTTTAATTTTGCTAATATTGGATCTATTAGTATAGATTTGGGATGTTAAGTTGATATTGACTTTAATTTTGCTAATATTGGATCTATTAGTATAGAGTGGCGGTGGTTATATAGTTTATAGCGGCATAGTTGTTCTAATAATAGTGATAATAATAGTTCTATCTCAGCGCTGTTATATTCAATCTATTATAATAGTTTATCTATCAGTGCACTCATTATAGCTGTGTTATAGTGGTATAGGTGGAGCAATTAGATATTAATATAAGTTAGTACATATTTAGTATAATTTAGCATACATCATTATAACTATAAACTCGCTAGCGATAACTATACTAGTGTTTGATGTGCATATAAGATTAACTATAATTAGTAATAAATATATTTATAATATTATACTTAGTTCTCTACTCTGAACTTTTATCTATGCTATCTTAGCTGCTATGTTCTCTTAGCTTTAATAATTATAATTAATGTTTAGA</ns2:sequence><ns2:name>KY699437.1_Leishmania_naiffi_strain_MDAS/BR/79/M5533_clone_LEM2204_38_minicircle_kinetoplast,_complete_sequence</ns2:name></ns2:Sequence><ns2:Sequence dsseqid="sq1590" id="sq1590"><ns2:sequence>AATAATGATACTATCAGAGGGGTAATGACGTGGCAATGAGATTATTAAATTATTAATTTTGTCTAAAAATCAGCTCCAAATCGTACCACCCGACATGCCTCTGGGTAGGGGCGTTCTGCAAAATCGCGATTTTCGCATACAGAAACCCCGTTCAAAAAATCCCCAAAAATCGCGTTTTTTGGCCTCCCCGTGCACAATTAGGGGTTGGTGTAATATAGGCGGCGCGTCACATCGTCTTGAGCTAGGATGCCTCGAAACAGGCCTCTTAGAGGCTTAAAAATAAGCGTCACATCGTCTTGAGCTAGGATGCCTCGAAACAGGCCTCTTAGAGGCTTAAAAATAATTTTCTAGCCTTGGTGGGTTAATATTGAATTTGTTATTGATAATTTAGATTTAAATATTGTTTTGAGATAATGTTTTGATTAGAATTTATTATGTTAGCTTGCATTGATAAAGCTTTGAGTTTAATTTTATTATTGATTGGTAGTATAGATATGATGACGTTAATAGTTCATCTTATAGTATCGCTAGTGTCTATGATGTGTGGTATTAGATCGTAGGGTTACTAGAATATTACATATATAATATATATTGTGCTTAATATTAGCCTATTACTATCTAATTCGTTACATTACTAGCTCTAGACATTGACTATAAACTTTAATGTTATTATTTATTATGTGTCGCGTATGTTTATATAATATTATACTAATTATACTTATACGTTCTAATCTGATAATACATAATACGCTATACTCTATGTTTACCTTATAGTGTTCTGACTATTGCACTGGATTAGTAAAATTATAAA</ns2:sequence><ns2:name>KY699438.1_Leishmania_naiffi_strain_MDAS/BR/79/M5533_clone_LEM2204_39_minicircle_kinetoplast,_complete_sequence</ns2:name></ns2:Sequence><ns2:Sequence dsseqid="sq1592" id="sq1592"><ns2:sequence>GCTCAAAAATCGAGACCAAATCGTACCACCCGACATGCCTCTGGGTAGGGGCGTTCTGCAAAATCGCAAAAATCGCAAAATCGTACCACCCGACATGCCTCTGGGTAGGGGCGTTCTGCAAAATCGCAAAAATCGCATACAGAAACCCCGTTCAAAAAATGCCCAAAAATCGCGTTTTTCGGCCCACCCGTGCACAATTAGGGGTTGGTGTAATATAGGCGGCGCGTCACATCGGCTCGGGCTAGACACGTGGAAAGTAGGCCTCTCAGAGGCTTGTTTTTTAATTTTGAAATTTAATAACTAGTTTTGGATATTATTTGATTGATAATTATAATTTTATTTGTTGCTAGTTCATACTGGCTTAGATTATGCTAGTAATATAATTATTTTATTAGCGCTGATTAGAACTTGATAGTGCTGTGTTAGATTTGATATAGTTATTATTTAATTTTATAATTCTATGTCTAACCATGGATATGCTATCTATTACATCTATGTTACCCTCATATTGATATTAATTGCCTTTTATATTGTATTCTAGTTAGTACGGGTATAGCTATAATGATAGTATTACCATAGTCTAGGTTCGATAATAATTTAATAGATAGACTATAAACTTTGTATCACATGTATTAACTTTACTATAACTTTATTGATTAGAATTAATTTTTATATTTTTATTTATATCTATGCTTCGTTGCGTATTTGATTAGCTAATTGTCGCGAACAAAATAATTTAATTGATATAAAAATAACTTTATGAATTAACGTTATTATGCCTCTAATGACTCTATGTTTTTTAAAATTA</ns2:sequence><ns2:name>KY699439.1_Leishmania_naiffi_strain_MDAS/BR/79/M5533_clone_LEM2204_40_minicircle_kinetoplast,_complete_sequence</ns2:name></ns2:Sequence><ns2:Sequence dsseqid="sq1594" id="sq1594"><ns2:sequence>CTGTTAGAGGGGTAATGTGTTAGTTTTGATCTACATAAATTATTTTATTTTCTTAAATTTATCTAAAAACTCGCTCCAATTCGTACCACCCGACATGCCTCTGGGTAGGGGCGTTCTGCAAAATCGCGAAAATCGCATACAGAAACCCCGTTCAAAAAATGCCCAAAAATCGTGTTTTTTGCCCCACCCGTGCACAATTAGGGGTTGGTGTAATATAGTCCGGGGCGCACACACACTCGAGCTAGCCTGCCTCGAAACAGGCCTCTGAGAGGCTTGGAAAATGGATTTTGAATTTTATAGATTTAAAGTTGATATCTAATTAATAATTTTTATATTTACTCGTTTATATGCATATCTGTTCTGATGTTATACTAGTATGTCGCTAGTTTTGATGCTAGTGTTGTATATAGTTAATCTACTCTTATGTTATACTAGTATGTCGCTAGTTTTGATGCTAGTGTTGTATATAGTTAATCTACTCTTCTCTATAGTTAATATAATCATTGTTATACATAGTTAGTGCTATCTTGTACTACATAGTATACTCCTTACCTAAGGAGTCCCACATAACTAATATTAATATTAGTTTGGTGGGTATTACAGCATTATACACTGACAATGGCTAAGGTTATAAACATTGAATTTAAATTTTAAACTATTGGTTTGATAATTGATATACTTGCATATAGAGCTAACAATAACTAATAAAGTTAATAACTAGTGCATTATACTAGATAATATTATTACTCTAATACATTTTATACAAGCTATCATCGTGCATAATAACTGTATAATGTGTCG</ns2:sequence><ns2:name>KY699440.1_Leishmania_naiffi_strain_MDAS/BR/79/M5533_clone_LEM2204_41_minicircle_kinetoplast,_complete_sequence</ns2:name></ns2:Sequence><ns2:Sequence dsseqid="sq1596" id="sq1596"><ns2:sequence>ATTTAAATTTAAAATAATATCACGTAATGCGCTGTTAATGTTAACTCTGAATTATAAATTTTCCAAAATTAGCTATAAAATCGTACCACCCGACATGCCTCTGGGTAGGGGCGTTCTGCAAAAACCGAAAAATCGCATACAGAAACCCCGTTCAAAAAATGCCCAAAATTCGCGTTTTTTGGCCTCCCCGTGCACAATTAGGGGTTGGTGTAATATAGTGGGGCGCGCACACAGACCTGGGCTAGCCTCGTGCAAACTAGGCCTCTCAGAGGCTTAAAAATAAAATTCTAGCTTGAGTTGGTTATGATGCATATAAAGTTGGAATATTATTTATTAAATCTAATTTATACTATGCAGTTGGTTATGATGCATATAAAGTTGGAATATTATTTATTAAATCTAATTTATACTATGCTCTGATCTATCTATTGACTTGTCTATACTAGTATATGCTAGTTCTGGTTAGATAAATGTTATTGTTAATTGTATGTCGTTGCATTACCATAGTTTATATCATAGTCTATCGTTACTCTATGTTAGCTCGTGTATATAGTTTCAATAATGCACTAATATAACTTCTCTTTAATATCTAGTTAGTAATACGACACTATACTATGTTATTAGCTAATTTTAATTTTTTAATAATAATAATTTTACTACTACGATAAACTATAATGCCACTATTATAATTGCATCTCATTGATAATATTTTTATCTTTTAGTTTATAATTCTTTTCATTGTATTGCTAGATTAGAACTGCTCTATGTCGCTAATTATGATGCACGCGTTGAACTAATAAT</ns2:sequence><ns2:name>KY699441.1_Leishmania_naiffi_strain_MDAS/BR/79/M5533_clone_LEM2204_42_minicircle_kinetoplast,_complete_sequence</ns2:name></ns2:Sequence><ns2:Sequence dsseqid="sq1598" id="sq1598"><ns2:sequence>ATAATTATTTAATTTTACTCCATTACGTGCTAAACTTTGCCTAAGGAGTCGAGTCATTACTGTGAAAAATCAGGTCAAAATCGTACCACCCGACATGCCTCTGGGTAGGGGCGTTCTGCAAAATCGCGAAAATCGCATACAGAAACCCCGTTCAAAAAATGCCCAAAAATCGCGTTTTTCGGCCCACCCGTGCACAATTAGGGGTTGGTGTAATATAGGCGGCGCGTCACATCGGCTCGGGCTAGGATGGCTGGGAACAGGCCTCTTAGAGGCTTAGTTTTTGTTTTTCTAAATTTTACACATATGTTTGGCTTTAAAAATTAAAAATTAAATTAATTAAAGTTGGGTGATGGGATAGAGAAATATAAAAGTTTATTTAAATTGATTTGCGTGGTAAAGTTATTAGTAATATTATTTTATATGTTATATCATCGTCGCGTATAGTTACTATCTTAGTTCTAATGTTAGCTCTACTATATAGTCTATCACGTGGCTATTATAGAATTGGAACAGTTGTAACTAATATGTAATATGTAATATATCTATCACGTGGCTATTATAGAATTGGAACAGTTGTAACTAATATGTAATATGTAATATAGGGTAACACTAGAGTAATACTATACATACTCATACCATAGCTCAACTATCGGCTACAGTGATAGTATAATTTTAATTTTATAAATTTAATAATATAATATACTTGCAACTTTAATATAACTCAATCGATATGAACTCACGGCTATAGATAATATAACATAGCTTTATCATTAGGCTATTAATGTGATAAGAATAAATTTTATCTAATAA</ns2:sequence><ns2:name>KY699442.1_Leishmania_naiffi_strain_MDAS/BR/79/M5533_clone_LEM2204_43_minicircle_kinetoplast,_complete_sequence</ns2:name></ns2:Sequence><ns2:Sequence dsseqid="sq1600" id="sq1600"><ns2:sequence>TGAGAAAAATCAGGTTAAAATCGTACCACCCGACATGCCTCTGGGTAGGGGCGTTCTGCAAAATCGCGTTTTTCGTAAAATCGTACCACCCGACATGCCTCTGGGTAGGGGCGTTCTGCAAAATCGCGTTTTTCGCATACAGAAACCCCGTTCAAAAATTCGTCAAAAATCGTGTTTTTTGGCCTCCCCGTGCACAATTAGGGGTTGGTGTAATATAGGCGGCGCGTCACATCGCCCTGGGCTAGGATGCTGCAAACTAGGCCTCTTAGAGGCTTGAATTTTGATTTTCTAATTTTAAAACATAAGATTGACTTTAAAAAGAAAAATTATAATTGGATAAGGCGTTGGATTGGGAGATAATGATATTAAAGTTTAATTAAATTGATTTTGGCATAGATGTTGTTAATATATTTATTTTATATATTATTTTATCAATTCGCATAGTTACTATCTCTGTTCCGTTGTTAGATCTGCTATATAGTCTATCATGTCGCTATCATAAAATTAGAGCAGTTACAACTAATATATAATATGTAATATAGGGTAATACTAGAGCAACATTATACATACTCTTATCATAGCTTGACTATCGGCTACAATAATACTATAAATATAATTTTATAAATTTGTTACTAGATTATACTTATAACTTTAATATAGCTTAATCAATATAAACTCACGGCTATAGATTTAATAATATAGCTTCATTATGAGGCTGCTAATGTGTGCTAAATAAAATTTATTTAAAAAATAATAATTCAATTTCACAGTGTTATGCGCTAAACTTTCCCTAAGGAGTCGAGTCATTAC</ns2:sequence><ns2:name>KY699443.1_Leishmania_naiffi_strain_MDAS/BR/79/M5533_clone_LEM2204_44_minicircle_kinetoplast,_complete_sequence</ns2:name></ns2:Sequence><ns2:Sequence dsseqid="sq1602" id="sq1602"><ns2:sequence>GCTATCTGATAAATAATTTTAAAAATAAATTTTATAATCCTGTGTTACTGCTCAATAATCTTATGAATTTGGCTATAAAATCGTACCACCCGACATGCCTCTGGGTAGGGGCGTTCTGCAAAATCGCGTTTTTCGCATACAGAAACCCCGTTCAAAAAATGCCCAAAATTCGCGTTTTTTGGCCTCCCCGTGCACAATTAGGGGTTGGTGTAATATAGGCGGCGCGTCACATCGGCTCGGGCTAGGATGGCTGGAAACAGGCCTCTTAGAGGCTTAAATTTTATTTTCTAACTTAGCTCTGCATTTGATGGTTAATATTAATTTATAATTTAGCTAGTTAGTTATCTGTGTGCATGCTAGTATAATATTAGCTAGTTTGGTAAAGTTAATTAAATAGTATATGCGTGTGAGTTATGCTAGTATAATATTAGCTAGTTTGGTAAAGTTAATTAAATAGTATATGCGTGTGAGTTGTTAGTTTATTATATGATTATATTTATTTTTATCGTTGTATATCATTAGCTTATCACTCGGCATTATACTATGGGTTACATCGATATAGGCTAGTCATATTAGTTACAATATAAGTTATTCTATAGTTTTTGGCTATTATACCATGTTAAGCTAGTTTTAATAATTTTATATAAACTGTTCGATATAATAATTTAATATACTATGTTATACCATACATTGGCATATACTTTACTATTACGAGCTGGCTTAGTTATAAATTTATTACATCATACTAACGCTACTCTTTGCTATAACTATAATTTTACTTTTTAATTTCTAGTGTTACCATT</ns2:sequence><ns2:name>KY699444.1_Leishmania_naiffi_strain_MDAS/BR/79/M5533_clone_LEM2204_45_minicircle_kinetoplast,_complete_sequence</ns2:name></ns2:Sequence><ns2:Sequence dsseqid="sq1604" id="sq1604"><ns2:sequence>ATTACATCTCTGTATCTTATGCGTTAATGCAGTGACATAATTTATTTTAAATTTAAAAATTCATAAAATTGAGGTCAAAATCGTACCACCCGACATGCCTCTGGGTAGGGGCGTTCTGCAAAATCGCAAAAATCGCATACAGAAACCCCGTTCAAAAAATGCCCAAAAATCGCGTTTTTCGGCCCACCCGTGCACAATTAGGGGTTGGTGTAATATAGGCGGCGCGTCACATCGGCTCAGGTTAGGATGCCTCGAAACAGGCCTCTGAGGGCGTATAAAATTGAAAACTAAACTTGGATGGGAATATTATTTTTATTTTATGATTAAACATCGTATAAAATTGAAAACTAAACTTGGATGGGAATATTATTTTTATTTTATGATTAAACATGTTTTTATAATTTAACTTTGCTCTAGTTTGTTATGCTCTGTTATGATATAGTTTATTTGTAGTAATAATTTTATATCTATGTTCGTACTAGCGTGGGTAATGTTATAGTTATTGTATAGCTCAGTGATAGTTATAGATAGTTCTGATTTTACTGTGATGTTAGATAATACTCGTGGATATTAGTATAGAATATATTTATATTAGTATGGAGGGTAACTAGTAGATTATGATTAGCCTAACATTGATAATTTTATACATTGACTATAACACTACTCTATATAGATAATTAATAGATTGGCTAGCACGTATATAGTTTGATGAGTATAATTATTGTCTTATTATAGACATTATATTAATATTTACACTCGCGATAATAATTCTTTGCGTTCTTATTTTATTTAATTAGCTATTCTCTTCGT</ns2:sequence><ns2:name>KY699445.1_Leishmania_naiffi_strain_MDAS/BR/79/M5533_clone_LEM2204_46_minicircle_kinetoplast,_complete_sequence</ns2:name></ns2:Sequence><ns2:Sequence dsseqid="sq1606" id="sq1606"><ns2:sequence>TAATTTAAAAAATAAAATTTATCAATACCACGATTATGATGTTGTCTTAGATCTATAAAATTATAAAAATGACCATAAAATCGTACCACCCGACATGCCTCTGGGTAGGGGCGTTCTGCAAAATCGCGAAAATCGCATACAGAAACCCCGTTCAAAAAATCCCCAAAAATCGCGTTTTTTGGCCTCCCCGTGCACAATTAGGGGTTGGTGTAATATAGTCCCGCGCGCATCACAGCCTGGGCTAGCCTCGTGCAAACTAGGCCTCTTAGAGGCTTAAAATTATTTTTCTAGCTTATCTCACTGTTAATTGATGTCTTGCTTGAATATAAATTGGGATTTGATAATTATTTAAATTGTTATTGGCTAGAACGTTAATATGATCTAGTTAGTTTAGATTTTATTAATTATTTAGTTGTTATTAATTTTGAGATTACTAATTTTATTAACTATATAGCTCTAGTATTGAGTCGATAGTGTTATGCTCGTATTAGGTAACATAGTGATATAATATCAATTACAACATTGAGTCGATAGTGTTATGCTCGTATTAGGTAACATAGTGATATAATATCAATTACAACTTATTCTATACTAGTAATGTCTCTAATTATTATACTATCATAGCCGTACCATTAGCTCAGTTTATATAAAAGTTTATTACTAGTTTATTATCTATGCTTACACGTTACAACATATTATCAGTTTAATTTTACTAGTTTCATTTTATCAATAATAATAATTTTTAGAATTTCTTTATCAAACTTTTATATGCTAGTTGTCGCTAATTTAAACTAAACTA</ns2:sequence><ns2:name>KY699446.1_Leishmania_naiffi_strain_MDAS/BR/79/M5533_clone_LEM2204_47_minicircle_kinetoplast,_complete_sequence</ns2:name></ns2:Sequence><ns2:Sequence dsseqid="sq1608" id="sq1608"><ns2:sequence>AAATAATATTTAAATAAAATTTATAAATTCGCGGTTACGTGTTACTATGTTTTATAAAATTAGAAAAATACCCCTCCAAATCGTACCACCCGACATGCCTCTGGGTAGGGGCGTTCTGCAAAATCGCGTTTTTCGCATACAGAAACCCCGTTCAAAAATTGGCCGAAAATCGTGTTTTTTGGCCTCCCCGTGCACAATTAGGGGTTGGTGTAATATAGGCGGCGCGTCACATCGGCTCGGGCTAGGATGGCTGGAAACAGGCCTCTTAGAGGCTTAAAATTATCTTTTCTAAATAGTTCTGCTTTTGATGCTAATAATAGACTAATAATTTAATTTTATTATTTGATTGCTATATAAATTTATTGTTCGCGGATATATGTGCTGGTTAGTTATAGATTTATTTATTATTAATAATTATTATCTAGTATACCGCTCGATGATCTGGTTAGTTATAGATTTATTTATTATTAATAATTATTATCTAGTATACCGCTCGATGATACTATAATGCATCAATTTACTAGCTCATAGTCGAGTTAACATCATAGCTCACTCATTACCCAAAAAGAGCAATTATAAGTTATATTGTAGGGCTATTACGGGTATATTATTGTTAATTTTATAAAACTATAACCTCGCTAATCTAACTCTAATCTTTACTAATGTTATGCGCTGATAGTAACTATATGATACATGTAATATTAATTTTTACTACTCATCTAGATCTATACATTTACTGTTCATAGCTATACTAGTGTTGCTCTAATGATGCTGCATTGGATAACGTGTAACATTAGCA</ns2:sequence><ns2:name>KY699447.1_Leishmania_naiffi_strain_MDAS/BR/79/M5533_clone_LEM2204_48_minicircle_kinetoplast,_complete_sequence</ns2:name></ns2:Sequence><ns2:Sequence dsseqid="sq1610" id="sq1610"><ns2:sequence>AATAAACTTAAATAAAATTTTACTAAACTGTGTTACGCATGCATAGAGTTTGACAAAATATTATAAAATTGGGGACCAAATCGTACCACCCGACATGCCTCTGGGTAGGGGCGTTCTGCAAAATCGCGTTTTTCGCATACAGAAACCCCGTTCAAAAATTGGCCGAAAATCGTGTTTTTTGGCCTCCCCGTGCACAATTAGGGGTTGGTGTAATATAGTCCGGGGCGCACACACACTTTTGGCCTCCCCGTGCACAATTAGGGGTTGGTGTAATATAGTCCGGGGCGCACACACACTCGAGCTAGCCTGGTGGAAAAGTGGCCTCTGAGGGCTTATAAAATTAAATTTTGTCGTCTCTCGGATGTTATGTTGTTTTTAGATTATAATTTGACTTTAGATTTTATAATTTTATATTTATTTGCTTGTCTATGTTGTTCTAATATGGCACTGGTAATAGCGTTGATTATATTGATTATTGTATAGTATTATTTTATGTATAATTATTTTAATAGTTATAGTTAGTGATGATGTCGCTAGCGAGTATGGTATTGAGTAGATAATAGAATAAGCATAGAATAAGTTATGTTTAATATATAGTACTATTATACACTATACTATCATTATGCTCACTATCGGCTAAACTATACTCTATGTTAACTATACTATGTAGTTCGATGCGTTGTATAATTTAAATAATATTAATTTTATTATTTGTAATCTATAGCTTATCTTATTCATACTGCATTGCAATGATATCTAACTAGTTTTATAATTAGAACGTTACTAGTAATAACTTTAAA</ns2:sequence><ns2:name>KY699448.1_Leishmania_naiffi_strain_MDAS/BR/79/M5533_clone_LEM2204_49_minicircle_kinetoplast,_complete_sequence</ns2:name></ns2:Sequence><ns2:Sequence dsseqid="sq1612" id="sq1612"><ns2:sequence>AGACATGTCTCTGTTATGCTAGTGATGATGTGAACTTTATTTTTATAAAATTTATAATTCTGTCAAAAACATCAATAAAATCGTACCACCCGACATGCCTCTGGGTAGGGGCGTTCTGCAAAATCGCGATTTTCGCATACAGAAACCCCGTTCAAAAAATGCCCAAAATTCGCGTTTTTTGGCCTCCCCGTGCACAATTAGGGGTTGGTGTAATATAGGCGGCGCGTCACATCGCCTCGAGCTAGCCTGGTGGAAAAGTGGCCTCTGAGGGCTTATGTTTTTAGAATTTGAGGTTTGAATATTATTTTTTAAAATTAAAGCTGGATTATGTTTTGTTTGAAGTTATTATATGCTAGTTGATAAATTATTTTGTTATTAGTAATTAAATTTATAACGTTACTAGTTCATTGTTGGCTAGTTAATTGGATATTATTATTTATATAAACTTTGCACTCTATAGCTTATCAATAACGTTGTAATGGCATGAGATAATAGGGTTACTATCTAATATCAATTGCCTTTTATTCTATATTACTATGATACTCTATGACATACTACTCTATTAGACTACAATGTTAGCCTCGTTATAGAGTTTATGTTTTGTAATAATAATTTTAATTTGAATATATAAACTTATAATTACGTTATAGAGTTTATGTTTTGTAATAATAATTTTAATTTGAATATATAAACTTATAATTAACTATTTATGCGCTGATTAGACAATATAATTTTGATTTAATCTATCTTACGTTGATAGTGTTGTTATTATTACGATATTAGATTTTAATTTTACCGCT</ns2:sequence><ns2:name>KY699449.1_Leishmania_naiffi_strain_MDAS/BR/79/M5533_clone_LEM2204_50_minicircle_kinetoplast,_complete_sequence</ns2:name></ns2:Sequence><ns2:Sequence dsseqid="sq1614" id="sq1614"><ns2:sequence>TAAATTATTTTTAATTAACGTTATTACACGCGTATTAGCTTAAATGAATTTTATAAAAATATCAAAAATCGGGGTCCAAATCGTACCACCCGACATGCCTCTGGGTAGGGGCGTTCTGCAAAATCGCGATTTTCGCATACAGAAACCCCGTTCAAAAAATCCCCAAAAATCGTGTTTTTTGGCCTCCCCGTGCACAATTAGGGGTTGGTGTAATATAGGCGGCGCGTCACATCGGCTCGGGCTAGGATGGCTGGAAACAGGCCTCTTAGAGGCTTAAAAAATAAAATTTGTCTTGGATTGGATGATATGCGAATAAAGTTAATGATTAGATGAATAATTTAAATTTATTAATTGTTAGCTCTGATGCAGTGCCGTTGTTAGATCTAATTAGTGATAATATTATTTTTATTATTAGAATTTATATAGATAGTATGTAATAGCTGGATAAACTATGGCTATCAATGTTGTCTATAGGGTTGCGTGGTAATATGGTAGAATAGTGTCAATAACTAATATATAACTTGTTTTGTTCTGATATAGAGCATAATTTAATAGTTTAATAATGATACTAACGCTACTATGGCTATGATTGACTACGATGATCTATATCTATACTATTTGATATTACTAGCTTTGTTATATGATAATTTAATATTACTATATCTTCGCTTATAACACTTATACATACTAGCTTTGTTATATGATAATTTAATATTACTATATCTTCGCTTATAACACTTATACATTCTCTTTATCAATACTAGTTTAGCTTTACTCTATTACTGCTCTATTAGGGCAAA</ns2:sequence><ns2:name>KY699450.1_Leishmania_naiffi_strain_MDAS/BR/79/M5533_clone_LEM2204_51_minicircle_kinetoplast,_complete_sequence</ns2:name></ns2:Sequence><ns2:Sequence dsseqid="sq1616" id="sq1616"><ns2:sequence>TTAACTTTAATTTCGCGCTGTATTACGTGGGAGACATGAGTTAATTAAATTATTAAAAATCTCAAAAATACGGCACCAAATCGTACCACCCGACATGCCTCTGGGTAGGGGCGTTCTGCAAAATCGCGTTTTTCGCATACAGAAACCCCGTTCAAAAATTGGCCGAAAATCGTGTTTTTTGCCCCACCCGTGCACAATTAGGGGTTGGTGTAATATAGTCCGGGGCGCACACACTCTCAGGATAGGATGCGTCGAAACTGGCCTCTAAGGCCTTATAAAAATTAAAATTGGGCTGTTATGGTTGTTTTAGTTTAGATTTGATATTAAAATTATTTTTTGTTTTATTTATTGGTTAGTTCGTTGCTGTGTCGTATTGGCATAGTTTGAAATAAATTTATTGGTAAGATTAAATGTTATACGTTGCTGTGTCGTATTGGCATAGTTTGAAATAAATTTATTGGTAAGATTAAATGTTATATGGTATTATGTCATAGTATAATTTTTATAAAGTTGTTCTCTATCGTCGCTATGGAGTGCAGTGTTATGCTCGTTTATCGATAATATTACAATATAATATAATATATAACTAATATCTAGCTCCATATGATATCTAATAATGATACTAGCCTATGTTTATAAAATTAGAACTATAACGTACTGATCATAGTACTATCATAGCGCTATTACACGAGTGAGACTAGATAATTATATTGTTTATAAAATCAATTTACATATATCTTTACGTCTATGATTCGTGTCATTATTAGGTTATACTAGTCTTATTAGCAATGATTAGTAACA</ns2:sequence><ns2:name>KY699451.1_Leishmania_naiffi_strain_MDAS/BR/79/M5533_clone_LEM2204_52_minicircle_kinetoplast,_complete_sequence</ns2:name></ns2:Sequence><ns2:Sequence dsseqid="sq1618" id="sq1618"><ns2:sequence>GTTTTGAATAATAATTTTTGTTTTACACGTTGTTACGTGCCTAAGGAGTCGAGTCATTACCTGCAAAAATGGGGTCAAAATCGTACCACCCGACATGCCTCTGGGTAGGGGCGTTCTGCAAAATCGCGATTTTCGCATACAGAAACCCCGTTCAAAAAATCCCCAAAAATCGTGTTTTTTGGCCTCCCCGTGCACAATTAGGGGTTGGTGTAATATAGGCGGCGCGTCACATCGCCCTGGGCTAGGATGCTGCAAAAGTGGCCTCTAAGGCCTTATAAAATTGCGTTACCATCGCCCTGGGCTAGGATGCTGCAAAAGTGGCCTCTAAGGCCTTATAAAATTGCGTTACTGGCTTTTCTGTTAAATATATTTTTAATTGTTAGTTTTTGTTTTTAAATTTATATAGTTTCAATTAGATCTAATCTAGTGCTCACTTTGTGATATGGTTATTTATATGCATTGAGTTTATATCGAATTTGTAATAATTTATAATTTTAATACTAACATAGATCTAGTTCGCGCTGTGTTATAATGTCACGTATGAGTATCTAAAAACTAGTAAAATAGAGCAATTACAATATATATTACGTGCATATCTAGACACTGTTACTATAGATAGACTAGAACTTTTATAACTAGCACTACATAGACTAGCATTGATGATAGCTAATATTATAATTATGATGTTGCTCGATTAATAGTAACACTTCGAATTAAATTTATTTATTAGCCTTTACCTTTTAGTGATATGCGCATCTAACCTTAATAATTTTATTTCAATACATAAATTTTAATTTT</ns2:sequence><ns2:name>KY699452.1_Leishmania_naiffi_strain_MDAS/BR/79/M5533_clone_LEM2204_53_minicircle_kinetoplast,_complete_sequence</ns2:name></ns2:Sequence><ns2:Sequence dsseqid="sq1620" id="sq1620"><ns2:sequence>TAAAAATATTTTATCTCAGTGGTGTTATGCTGCATCTAGAACATTTATTTTTTATAAAATCTCAAAAATAGAGACCCAAATCGTACCACCCGACATGCCTCTGGGTAGGGGCGTTCTGCAAAATCGCAAAAAACGCATACAGAAACCCCGTTCAAAAAATGCCCAAAAATCGTGTTTTTCGGCCCACCCGTGCACAATTAGGGGTTGGTGTAATATAGGCGGCGCGTCACATCGGCTCGGGCTAGGAGGTTGCGAAACAGGCCTCTGAGGGCTTATAATTTTGGATTCTAATCTTGGATGGGATATAATGTTAGTTTTATGTTTATTTTAGAAGATAATTTTGGATTCTAATCTTGGATGGGATATAATGTTAGTTTTATGTTTATTTTAGAAGATAAATTTATTTTAATTATTATTTGCTATCTAGTTCTTGTTAGCGTTGGTTAGTAATGATTTGAATTTATTAATTTAATTATTTAACTATATCGATACTATTATGCACTGTATATGGAACTATGATGCTACTATTATCTAGCCTATGATAGTACTGGGTTAGTATGGGTAATGAGTATAGAATAAGTTAATATTAATATAAGTTACGCATATTTCACGTGTTATTATTAGATTTTAATACTAGCCAAGTTTGAGTCTATAGTTTCGTGGCAATGATATTATTATTTAATAAATTTATAGTTTGATAATTATATAGCTCACATCTACACTTTCTATTCTCTATCTTGGCTATTATCTTATTATCTCGTTCAAAGCTAGTTATACATTACGCACATTGATTATATAAATTTGATAAA</ns2:sequence><ns2:name>KY699453.1_Leishmania_naiffi_strain_MDAS/BR/79/M5533_clone_LEM2204_54_minicircle_kinetoplast,_complete_sequence</ns2:name></ns2:Sequence><ns2:Sequence dsseqid="sq1622" id="sq1622"><ns2:sequence>TAAAATAATTTTAAATAATTTATAACTTTACAATTTCATAGTAAGGAGTCGAGACATTACCTCGTAAAATTGGTATAAAATCGTACCACCCGACATGCCTCTGGGTAGGGGCGTTCTGCAAAATCGCGAAAATCGCATACAGAAACCCCGTTCAAAAAATCCCCAAAAATCGCGTTTTTTGGCCTCCCCGTGCACAATTAGGGGTTGGTGTAATATAGTCGGGGGCGCACACACTCTCAGGTTAGGATGCCTCGAAACAGGCCTCTTAGAGGCTTGATTTTATGAATTGAAAGCATAGACAGAATAAATTAAATTTTAACTTTGAATTGAGATTGTTTCGCGCTGTTATGGCTGTGATATTATTATTTGATTAGTAAAGTTTAATTGAGCTAATTTAAATCTAATGTTAGCCTTGGTTATGTGGCTATATTTTATAGTTAATGAATTTATAATAATTTATTGTCTATGTTATCTCGTCATGTGGCTATATTTTATAGTTAATGAATTTATAATAATTTATTGTCTATGTTATCTCGTCATAGTTTAGATAGAGTCATTACCCTGTATTACTAGAATAAACTAATATATATGTTATATTGCACTAGATATTACCTCATCTATACTATTAACTTTGATAATGCTAGCGATACATAGTAATACGTTGTTATAGTATACATTAGATTATATTTTTATATTCTTTTAATTACTCTCATTGTTATTTGTGATTACTAGCTTTACATTGATTACTCTAACTTGATAAATAAATTTTACTAGTACTGCACTTGTATGCATGACGTTGATATTGACAAA</ns2:sequence><ns2:name>KY699454.1_Leishmania_naiffi_strain_MDAS/BR/79/M5533_clone_LEM2204_55_minicircle_kinetoplast,_complete_sequence</ns2:name></ns2:Sequence><ns2:Sequence dsseqid="sq1624" id="sq1624"><ns2:sequence>ATACATAGATAAAAATAAATTTAAAATTAGCTTATACTAGTGTGTTACTCGCTGTGATACTGCCAATAATTCGTATAAAATCGTACCACCCGACATGCCTCTGGGTAGGGGCGTTCTGCAAAATCGCGATTTTCGCATACAGAAACCCCGTTCAAAAATTCCCGAAAAATGCCGTTTTTTGGCCTCCCCGTGCACAATTAGGGGTTGGTGTAATATAGTCCCGCGCGCATCACAGCCTGGGCTAGCCTCGTGCAAACTAGGCCTCTTAGAGGCTTGAAAATGCATTTTGAAACTAGAATTGGAATAATAAGTTTTTAAATATAAAATTGATATTAGTTTCTCTATAGTAGCTAGTTTATTACTTGCATTAGATAAATTATTAGCTATATGTTTAGCTGTTCGATGTTATAGTAATTGTAGTGTAATTATAATTTATTAATTTTATAACTTTAATAGTTCCGCTTGCGTTGATAATATGAGTGACATAGATATAATAGCCTAGATACTAACATAACTTATATTGTAATATAACTGCTCCTATACATACTCAATAATACGCTATTACCTCACTATACCTTGGCTAGTTCAATGCTGCTCCTATACATACTCAATAATACGCTATTACCTCACTATACCTTGGCTAGTTCAATGATAAAGTTAATCTATAATGCATATGTCATCGTGTGTTACATTGATAATTTAATTATTTCTTTTTTATAATTTCTATTCTTAACTCTATTCTTGCTTGGTTATGCGTCACTTTGATGAAATTAAAATATTATTTACTAGTCATTACACTGC</ns2:sequence><ns2:name>KY699455.1_Leishmania_naiffi_strain_MDAS/BR/79/M5533_clone_LEM2204_56_minicircle_kinetoplast,_complete_sequence</ns2:name></ns2:Sequence><ns2:Sequence dsseqid="sq1626" id="sq1626"><ns2:sequence>CGATGTTAGATAATATTATTAGACTTGCTCCGTGTTATATCTTTACAGATTTAATAAAATGTTAAAAATACCGCACCAAATCGTACCACCCGACATGCCTCTGGGTAGGGGCGTTCTGCAAAATCGCGATTTTCGCATACAGAAACCCCGTTCAAAAAATCCCCAAAAATCGTGTTTTTTGGCCTCCCCGTGCACAATTAGGGGTTGGTGTAATATAGTCCGGGGCGCACACACACTCGAGCTAGGATCATAAAAATATGGCCTCTTAGAGGCTTGTTTCGTCGCATTACAGCTGTTTTGAGCTAATAAATTTATATTTTAATTTCACTTCATAATAGACTTGGATATACAGCTGTTTTGAGCTAATAAATTTATATTTTAATTTCACTTCATAATAGACTTGGATATGCGTCATTAGATAATAAAATTTGTAATAATATTTTTTAATTCAAGGTATACTAGAGTTGTAATGTTGTTTGATAAAGTTAGTATCTAGTTTGCTCGATGATAATAATATTGTGCACCGCTATTACATCTATTGACTCATTATTGCACTAATATAAATAGCAATTAGTAATACCTCATAATACTATATCTATCAATGTTATACGCGCATACACTATGACAACTATCGGCTATAAACTTTATAATGCTACGTTGTATGGTTAGCAATGATTAGTAAATTTATAACTTTAATTATATAATACTTTTCTTATTCATCGTTATAATCTTATTTTACTAATTATGTTCTATGATAGTGCTCGCTTGT</ns2:sequence><ns2:name>KY699456.1_Leishmania_naiffi_strain_MDAS/BR/79/M5533_clone_LEM2204_57_minicircle_kinetoplast,_complete_sequence</ns2:name></ns2:Sequence><ns2:Sequence dsseqid="sq1628" id="sq1628"><ns2:sequence>GTAACAATGAGTTTATATTTTAAAAAATAATTTAATTTTACCATGTTATGCTGCATTATACTCGAAAAAATCTAATAAAATCGTACCACCCGACATGCCTCTGGGTAGGGGCGTTCTGCAAAATCGCAAAAATCGCATACAGAAACCCCGTTCAAAAAATGCCCAAAATTCGCGTTTTTTGGCCTCCCCGTGCACAATTAGGGGTTGGTGTAATATAGTCCGGGGCGCACACACACTCGAGCTAGGATGCCTCATTATAGGCCTCTCAGAGGCTTGTTTGCCGCGTTTTAATATGAATTTAATAAATTTATTTTATTAGTTATATTTTCACTTTTAATTTCGCTAAGTTGTCTTTGTTAGATAATATTGTTAGCTTGGTAAGGATAGATTAAAGTGTAATGTGTTTATGATTGCGCTAGAGATAATAGTTTTGATTAGATAAAGTTGCTGCTCTATGTGATTATGTCAATGCATGAACTGTATGATAACATGGTATTACTAGATATGCCACATATAGAATATATTCTATATCTAATATGACTAGATAGGTATATTTTACTAGATATGCCACATATAGAATATATTCTATATCTAATATGACTAGATAGGTATATTACTAGGTTACATAAGATTATTAATTTTATATAATGCATACTAACCGTTACTATACTAGAACTAGCGGTGCACTAATTATATAGTATTGATATAGTAGTGTTGTTATTATATATGACACTTATATATTCTCTTTTATCTTTTACGATGCTTTTACTACTCTGCATTATTAGCTTTAATTAGCATCACTATGTTA</ns2:sequence><ns2:name>KY699457.1_Leishmania_naiffi_strain_MDAS/BR/79/M5533_clone_LEM2204_58_minicircle_kinetoplast,_complete_sequence</ns2:name></ns2:Sequence><ns2:Sequence dsseqid="sq1630" id="sq1630"><ns2:sequence>TAAGATAAAATTAAAATTACTAGATTACGGTGTTAGACAAGTTTTATTAAATTTAAAAATCTCAAAAATATCGGTCAAAATCGTACCACCCGACATGCCTCTGGGTAGGGGCGTTCTGCAAAATCGCAAAAATCGCATACAGAAACCCCGTTCAAAAAATGCCCAAAAATCGCGTTTTTCGGCCCACCCGTGCACAATTAGGGGTTGGTGTAATATAGTCCGGGGCGCACACACACTCGAGCTAGGATGCGTGGAAACAGGCCTCTTAGAGGCTTGAATTATGATGTTCTAGCTAAACTGGCATATAAATAAAATTATGTCATATTTAACTAGTGATATGCTTTGTTATATCTGTATTATAGCTAGTCTGTTCTAATAATCATATTTAACTAGTGATATGCTTTGTTATATCTGTATTATAGCTAGTCTGTTCTAATAATGCTCTGTGTTACATCTAGTTATAGTTAGAATATTATTATACTCGTCAATAACTCTATCAATGCGCTGTTATGTCAACTTTATAGCCTCGGTATAGTAATGTCATAAAAGTATCAAATTTAGCTGAAATATATCAATTGTAATATATATTATTCTATTAAAATAACGTTATTATGATACTAGACTTAACTCTATCTAAACTTTAACTATACTATAAAATTATTAATACTATGTTAACTTTATCAACTTTATAATTAGACTATATTCATCTCTACTTCTATTTTCTTACTTGAATTTGATTTAATTAATATTTTAAAATAATAAATTAACACTGCTCACGTAACATTCAATGATATTAGCTC</ns2:sequence><ns2:name>KY699458.1_Leishmania_naiffi_strain_MDAS/BR/79/M5533_clone_LEM2204_59_minicircle_kinetoplast,_complete_sequence</ns2:name></ns2:Sequence><ns2:Sequence dsseqid="sq1632" id="sq1632"><ns2:sequence>TTACAAGTTTCATTGTCATTGTTACATTAGATTTTATATTTTCAAAATAATTTTAAATTTCTCAAAAAGTGGGGTCAAAATCGTACCACCCGACATGCCTCTGGGTAGGGGCGTTCTGCAAAATCGCGTTTTTGGCATACAGAAACCCCGTTCAAAAATTGGCCGAAAATCGTGTTTTTTGCCCCACCCGTGCACAATTAGGGGTTGGTGTAATATAGGCGGCGCGTCACATCGGCTGGGGTTAGGATGGTGCAAACTAGGCCTCTAAGAGGGCATAATTTTAATTTCTAGCTCAGATTGGGCTGTAATGTTATTATTTATGTTACTAGATGATACTAGTATTAGATATTTATTATTGCTAGTGTGGTTGTCGCTAATATGGTACTGTTATTAGTATCATTGTTGTGGTAATGATTAGAATACTATGATTACACTGGTATATGTATCTAATAGTTCATGTATAGCGCTGTTACGTGTCTATATTGACTCATTACCCTAGTATTACCAAATTTCCCTTTTGTAACTTGTTTTATATGCTATTTTAGTATGATTTAGCTAAGTAATACTATCTATATTGAGCTACGTTATTATGCTCTCTATGTACTACTATGATACATATAAATATACTATATTAGTTCTATTCATGTTATAATATCATTGCCACGTTAAATATAAATAATACTTTTCGTTCTCTATCTTTACTAGCTACTACATTACATCATAGTTTATCTATAATATTTTTATTACAAGTTTCATTGTCATTGTTACATTAGATTTTATATTTTCAAAATAATATATTTTTA</ns2:sequence><ns2:name>KY699459.1_Leishmania_naiffi_strain_MDAS/BR/79/M5533_clone_LEM2204_60_minicircle_kinetoplast,_complete_sequence</ns2:name></ns2:Sequence><ns2:Sequence dsseqid="sq1634" id="sq1634"><ns2:sequence>CTAGTAATTATAATATTTTTGTTATATGAGGTGTGTTATGTCTATCATAAAATTAAAATTTGCTAAAATTCGAGATAAAATCGTACCACCCGACATGCCTCTGGGTAGGGGCGTTCTGCAAAATCGCGTTTTTCGCATACAGAAACCCCGTTCAAAAATTCGCCAAAAATGGCGTTTTTCGGCCCACCCGTGCACAATTAGGGGTTGGTGTAATATAGGCGGCGCGTCACATCGGCTCGGGCTAGGATGGCTGGAAACAGGCCTCTTAGAGGCTTACTTTTTAGATTTTAAATATTTTCTAATTAGAAGTTAAATTTAAAGTTTAATTTGAGATAAAGTTGCGTTATGGTGTTATAATATTAATTATTTTAGTGATTAGTTTTGATTTTAATAAATTAGTGTGAGACTAGTTTTGTTATTGGTATGGTTGAGGATATAATTATAAGTTTTAATCGTTAGTTATAAAATTGATAGTATTATGCTGGTAACCCTGAAATAGCTAAAATAGAGCAATTACAACTAATATAAAAGGGTAATATCTAGTGTATTATAATGTTATAACGTAGATAGCTTATTATGTCAATGTTACTATTATTCGTCGCTACTATTATATATCTATTCATTACTAACCTATACTATGCGATGTTACTATTATTCGTCGCTACTATTATATATCTATTCATTACTAACCTATACTATGCGCACACTGACTAGTCTATGTATATATTTTATTTTATTACATTTTACATTCTCGAGTAAACTTTGTTATGCGTGATAATATTATGCTCTTAGATGTGAG</ns2:sequence><ns2:name>KY699460.1_Leishmania_naiffi_strain_MDAS/BR/79/M5533_clone_LEM2204_61_minicircle_kinetoplast,_complete_sequence</ns2:name></ns2:Sequence><ns2:Sequence dsseqid="sq1636" id="sq1636"><ns2:sequence>AACTAAATTTAAAAATAATTATAACATTAGCTGTGTTATGCAGCATTAAAGTTTTAAAATCTGTAAAATTAGCGACAAAATCGTACCACCCGACATGCCTCTGGGTAGGGGCGTTCTGCAAAATCGCGTTTTTGGCATACAGAAACCCCGTTCAAAAAATCCCCAAAAATGCCGTTTTTCGGCCCACCCGTGCACAATTAGGGGTTGGTGTAATATAGGCGGCGCGTCACATCAGCTCACGGCCCACCCGTGCACAATTAGGGGTTGGTGTAATATAGGCGGCGCGTCACATCAGCTCAGGTTAGGATGCCTCGAAACAGGCCTCTGAGGAGCCATATTTTTATCTTTCTAACTTTTATGCATATGTTTGATTTTATTTTAATATAATTTATTTTTTGCTTTTAATTTATTGTGTTGCCTTGTTATGGTTATGCTATAATTGAATAATTTAAATAATAGTTTTGGATCTAGTTGGAGTTAGCGTTGTGTTAGATTGTTATATGGTTGATAATAAAAATTTATAATTATAGATCTGATTGGCTGTGTATTATGGTGTTACTCGAATTTATAGCTTATAACATATATTTATATTAGTTGTGGGCTAGTTTTATTGATTATAATAGACACTGACGGCATTACACGTTATACATACTAACACTATACTGGCTAGAACTATAATGTATATAATTAGCTCTAATGCTGCCTCGATGATATAATTAATGTTATTGATGCTAGCTATAATAATAATTTAACTTTTATTTGCTAATATAGATTCACGTGTCGCGGTTATTATATGAACTAAACTTGA</ns2:sequence><ns2:name>KY699461.1_Leishmania_naiffi_strain_MDAS/BR/79/M5533_clone_LEM2204_62_minicircle_kinetoplast,_complete_sequence</ns2:name></ns2:Sequence><ns2:Sequence dsseqid="sq1638" id="sq1638"><ns2:sequence>CTTGTTATTAGAGCTGCACTGTGATAAATAATTTTAATTTTGTGTTACATCATAATAATTTCTTAAAAATGCTCATAAAATCGTACCACCCGACATGCCTCTGGGTAGGGGCGTTCTGCAAAATCGCGTTTTTCGCATACAGAAACCCCGTTCAAAAATTGGCCGAAAATCGTGTTTTTTGGCCTCCCCGTGCACAATTAGGGGTTGGTGTAATATAGGCGGCGCGTCACATCGGCTCGAGCTAGGATGCTGCAAAACAGGCCTCTGAGGGCTTATGAATTTGGTTTTTAATCTTGGTTGGAAATAAAATTAAAATTTAGATTTAATATTTGTTTTGACTAGTTTTGTTATCTATGTTTTGCGCGATAATGTTCTGTGCTAGATAAATTTATAGTTCTAGTTTAATTAAATAATATTTATACTTACTATACTCTATCATAGTCGATTACATGAATTGATAATGTTATACTCGCGTTGTATGGTTATGGTTAAAATTGAGGTAATATAGCACAGAATATATTGTAATTACTCGCGTTGTATGGTTATGGTTAAAATTGAGGTAATATAGCACAGAATATATTGTAATTAATAATAGGGCTAATATAGTTCTATAATGAGATAATAACGTTATAACTATGTCAATGATTCGCGGCATTATAATCAATAAAATTATTTTATAACTATATAATCTAACTCGTACATATAAACATTATCTATACTTATACTTCGGTAATCTTGCATGCAACTGTACTTTTAAGTTTTACTAATTATTAAAATTTGAATGTAGCCTTACACTAG</ns2:sequence><ns2:name>KY699462.1_Leishmania_naiffi_strain_MDAS/BR/79/M5533_clone_LEM2204_63_minicircle_kinetoplast,_complete_sequence</ns2:name></ns2:Sequence><ns2:Sequence dsseqid="sq1640" id="sq1640"><ns2:sequence>TATTTTAAAATAATATTTTTATACTTTCACACTGTATGCCTAAGGAGTCGACTCCTTACCCTGCAAAAATGGGGTTAAAATCGTACCACCCGACATGCCTCTGGGTAGGGGCGTTCTGCAAAATCGCGTTTTTCGCATACAGAAACCCCGTTCAAAAATTGGCCGAAAATCGTGTTTTTTGGCCTCCCCGTGCACAATTAGGGGTTGGTGTAATATAGGCGGCGCGTCACATCGGCTCGGGCTAGGAGGTTGCGAAACAGGCCTCTTAGAGGCTTAAATTTAGAGTTTTAAATATTTTTAACATGAATTGATAAATATAAATAAAATTTGTTCTAATTAGTGCGTGTCTAGTTAATATGCGTGAATAATGATAGATTAAATTGTTATAATAGTATGGATAGATGGGAACGCTACTATAATTGTTATATTTATATTTTTAATAAAGTTATGGTATATGCTCGCTTCGTTGTTACACTCTATGTCTATAATTTAGCTAATACCAGTACAATATATATTCCCTTTGCTTTGTTATATGAGGGTAATAGTGTTATATCATTATGAGTACGATACATTTATAAAATTTAATTAACTATTGATAAACTTTGATAATACGTTGTTATAATAGCATCACTACACTTTAACTATAAATTCTCTTTCTTGTGATAATACATAGACAGCTGATATAATACTATGCTAACTTGTGTTAATAGCTAGCGACAATATTTATTCAATTATAGTTTTATTTTAAAATAATATTTTTATACTTTCACATAGCGACAATATTTATTCAATTATAGTTT</ns2:sequence><ns2:name>KY699463.1_Leishmania_naiffi_strain_MDAS/BR/79/M5533_clone_LEM2204_64_minicircle_kinetoplast,_complete_sequence</ns2:name></ns2:Sequence><ns2:Sequence dsseqid="sq1642" id="sq1642"><ns2:sequence>CATCAATAATTCGTATAAAATCGTACCACCCGACATGCCTCTGGGTAGGGGCGTTCTGCAAAATCGCGTTTTTGGCAAAATCGTACCACCCGACATGCCTCTGGGTAGGGGCGTTCTGCAAAATCGCGTTTTTGGCATACAGAAACCCCGTTCAAAAATTGCCCGAAAATCGTGTTTTTTGGCCTCCCCGTGCACAATTAGGGGTTGGTGTAATATAGGCGGCGCGTCACATCGGCTCGGGCTAGGATGGCTGGAAACAGGCCTCTTAGAGGCTTTAAATTTGGATTTTAAATGTTTTTAGAATAATTTAATTTTGAAGTTAAAACTAGATTGATATTTTATTGTTATGCTCTATATTGAGCTTATCGTTGGAGATAATATTATTTATAAAATGTTATTGTGCTCATTGTAGTATAGTTAGTGCATGATGTTATTAACTCTATGATACTAGTTCGATACTAGCTCTGTTACGTGATAGATATGATAATACTGAGTGGTTACTAATATAATATAAACTTATTCTATATAGTACTAGTAATGTCTCTATTATAGCTCTAAACTCTGTGCACTCATAATTATAATTTTAACATAGCTCTATCTTACGTTGTTAATGCATTGTCAATAAACTTTATTAATTTAAATATTTATAATTTTATAATTTGAACAGATTAGCTTTAACTAGTCAACGTTATGCTCATAGACACTAGCAATATCTTAGCTAGACTGGTTACTAGCAATAATTAATAATTTTAAAAATAATAATAAATGTTGGTCAATACGCGCATAAGAT</ns2:sequence><ns2:name>KY699464.1_Leishmania_naiffi_strain_MDAS/BR/79/M5533_clone_LEM2204_65_minicircle_kinetoplast,_complete_sequence</ns2:name></ns2:Sequence><ns2:Sequence dsseqid="sq1644" id="sq1644"><ns2:sequence>CTCGAAAATTGAGGTCAAAATCGTACCACCCGACATGCCTCTGGGTAGGGGCGTTCTGCAAAATCGCAAAAATCGCATACAGAAACCACCCGACATGCCTCTGGGTAGGGGCGTTCTGCAAAATCGCAAAAATCGCATACAGAAACCCCGTTCAAAAAATGCCCGAAAATCACGTTTTTTGGCCTCCCCGTGCACAATTAGGGGTTGGTGTAATATAGGCGGCGCGTCACATCGTCTCGGGCTAGGATGGGTGGGAACAGGCCTCTGAGGGCTTATGTTTTTGGAAATCTAACTTTGATGCAATATGTTTTGGATAAATTGATTTTATAGTTTAATTATTAGCTAGTTATTGCTATGCTCGATGTTGTGCTATGATGTATCTGGCTAGTATAGATATAAATTTTATAATTATGTTAATAGTATGTCATCTTAGTATACTATATAGTGAGGTTAGTGATGTGATACACGTGTTACCCTGTAATGGGTTGAGCTAATACTAGAATTTAGATATTAATATTAATTACAATTGCTAATATGGGGTAATGAGTCTACTATAGCTACATTGAACTGCACTCATCGATAACATAGAGTTGATAGTATACATATAGTTGTTATTATAGCATTACTAGTGTTATATCTTTTTATTAATTTTATCTACTCTCTGTGCTAAGCTAGTTATAATGATAGCAAAGTTAGCTAGTTAAATACTAGTTCAACATAAAGTTAATAATTAAATTTAAAAATAATTTTATTTATTCAGTGGTGTTAGTGTTGCATGAGTTTATAAATTTTATCAATAC</ns2:sequence><ns2:name>KY699465.1_Leishmania_naiffi_strain_MDAS/BR/79/M5533_clone_LEM2204_66_minicircle_kinetoplast,_complete_sequence</ns2:name></ns2:Sequence><ns2:Sequence dsseqid="sq1646" id="sq1646"><ns2:sequence>ATAACAAATAAAATTTAATCTATTATACTGGCTTATGAGTGACATTGATTTTTATAAATTTCTAAAATTATGCTTCAAAATCGTACCACCCGACATGCCTCTGGGTAGGGGCGTTCTGCAAAATCGCAAAAATCGCATACAGAAACCCCGTTCAAAAAATGCCCAAAAATCGCGTTTTTCGGCCCACCCGTGCACAATTAGGGGTTGGTGTAATATAGGCGGCGCGTCACATCGCCCTGGGCTAGACACGTGAAAAGTAGGCCTCTCAGAGGCTTGTTTTTGTGAATTTAAATTTTAATTTTTTATTTTGATAATTAACTTATAATCAGAGGCTTGTTTTTGTGAATTTAAATTTTAATTTTTTATTTTGATAATTAACTTATAATTTCACTTTGATTAGAACATGATTGTGTTGATTAGTTAATATTAATTTATATAGCTGTTGGTTATATGGTATTGACGTAATGAATAGTTTTAATTATTAGATAATATTGATTTTATTATAATGTTCTGGTTACCATACTATATCATGTCTATCGCTAGTTCAATAATATTATTAGCCACTCATTACTAACTAATATATAAGTTATTCTATATATGAGGTATTATGTAGTATTACCATAGAGAAACATTTATAGTTCAATTTTAATTTTATAATTTACTCTCACGTATAAGTTCACATAGCTTGACATTGATAACTTTATATGATACTATAATTAAATAATATACTTTACTAATTTCTTTTTATATAAATCATATCCAGCTTTTATATCACTAACATTACTTGCTACACTGAATTAATAATTGTAG</ns2:sequence><ns2:name>KY699466.1_Leishmania_naiffi_strain_MDAS/BR/79/M5533_clone_LEM2204_67_minicircle_kinetoplast,_complete_sequence</ns2:name></ns2:Sequence><ns2:Sequence dsseqid="sq1648" id="sq1648"><ns2:sequence>CCACAAAATTGGGGTCCGAATCGTACCACGCGTTTATTTCTTTTTAAAAATTATAAATTTCCACAAAATTGGGGTCCGAATCGTACCACCCGACATGCCTCTGGGTAGGGGCGTTCTGCAAAATCGCGATTTTCGCATACAGAAACCCCGTTCAAAAAATCCCCAAAAATCGTGTTTTTTGCCCCACCCGTGCACAATTAGGGGTTGGTGTAATATAGTCCGGGGCGCACACACACTCGAGCTAGACACTGCGGAAACAGGCCTCTTAGAGGCTTATAATTTTGATTTTAAAATATTTTTCTTTTAATTGATAATTTGCTTCTCGACGTTAATAAATTTATTGTTCTCTCTAGTTTATTGCTATCTAATAGATAGTTTAGATTTAGTTATCGCGTTGTAATGATGTTAATTATTATTTTTAATTTTATTTTTATTATACTAATCATTGAACACGCAATGCGTAATAATACTAGGTCAGAGCTGTCATTATGATACTATATGGTGCAATATCAAATACAATATATATTATACTAGTAATACTATGGCTATACTGGTAATAACACTGCACTCTCACGGCTACAATTATATGCGCTAATGATACATAAGATTATATATAATTACTCTATCAATAAAACATCTCTCATAGTTCTCTTTATAGTCATAAGCTTGTTCCATTATAGCTTACTATTATACGATTACATAGCTAGTATTATATTTAAATTTACTCAATAAAGTTTCCCTTAGAGGGGTTATCTTATAGCGCTGTTATGCGTTTATTTCTTTTTAAAAATTATAAATTT</ns2:sequence><ns2:name>KY699467.1_Leishmania_naiffi_strain_MDAS/BR/79/M5533_clone_LEM2204_68_minicircle_kinetoplast,_complete_sequence</ns2:name></ns2:Sequence><ns2:Sequence dsseqid="sq1650" id="sq1650"><ns2:sequence>TTTAAATTTATATTTTTATGTGTTACCCGTGCATTATGCGCATCATTTGAATTATAAAATTTATAAAAATTGACATAAAATCGTACCACCCGACATGCCTCTGGGTAGGGGCGTTCTGCAAAATCGCAAAAATCGCATACAGAAACCCCGTTCAAAAAATGCCCAAAAATCGCGTTTTTCGGCCCACCCGTGCACAATTAGGGGTTGGTGTAATATAGTCGGGGCGGCACACACGCTCAGGTTAGGATGCCTCGAAACAGGCCTCTGAGGGCTTATAAAATTTGAAACTAACATTGGAGTTGGGTTTGATGTTGTTTTTAAGTTTAATTTAAAATTTATTTTTAGATTTTGTTCTAGCTTGTTATGCTCTATTAGTTTTAAGTTTAATTTAAAATTTATTTTTAGATTTTGTTCTAGCTTGTTATGCTCTATTAGATTATCATTTTAATTAGTGATAAATTTAATATAATGTTATTTTACTATCTGTTCGCTATTATAACTGTTCATTGCACTGTCTATGTTCTTGATCGGAACAACTTTGTTAAACTTAGTGATACTATACGCTAATATCTGCGTAGAATATATTTATATTGATATGAGAGTGGTTATTAGATAGGTAAGAGCATAATGTTTATAATTTTATACCTTCGTGTTAAGGTTCCATATAGTTTCAATTTTATTTAATTATATTTACTCGCGCTAGTTTATACTTGTATTGACTAGATATGATTAGCGACGTTGATAAAGTTATGCACTGAATAGAGTTTTAATAATTAGAAAATAATATTATATCTCTTTATCTATTAAT</ns2:sequence><ns2:name>KY699468.1_Leishmania_naiffi_strain_MDAS/BR/79/M5533_clone_LEM2204_69_minicircle_kinetoplast,_complete_sequence</ns2:name></ns2:Sequence><ns2:Sequence dsseqid="sq1652" id="sq1652"><ns2:sequence>TAATATTGTGTTATTAGACGATAAACTTTTTATTTTTAAATTTTTAATTTTATTTAAAATCCTCAAAATTGGGGTCCGAATCGTACCACCCGACATGCCTCTGGGTAGGGGCGTTCTGCAAAATCGCGTTTTTGGCATACAGAAACCCCGTTCAAAAATTGGCCGAAAATCGTGTTTTTTGCCCCACCCGTGCACAATTAGGGGTTGGTGTAATATAGGCGACGCGTCACATCGGCTTGGGCTAGGATGGTGCAGAACAGGCCTCTAAGAGGGCATATTTTTAAAATTTAACTTGATATACGTGATATTGTTATTTTAATATTAAATTTATTTCGCTAATCTGTTCTAACTTGTATACTCGTAGTTGCTAATCTATATGCTATCAATGTTCTAATAATGTTCTCTCTATTCGTACTATATCAGTGCTACTGTGAATAGATTTAAAATGTTCTAATAATGTTCTCTCTATTCGTACTATATCAGTGCTACTGTGAATAGATTTAATAATGTTATGGTGTTACTGGCATACACTATGATGATACACGATGATATAGGTCTAACTTGACATAGAATATATTGCCTTTAATATGATATTGAGCTATTATTACTCATTACACTATTATACCATACGCGACGGAACTATACTCTATACTATACGTTACAATGATGGTGCAGAGAAAATATAATTATACTTATACATGTTTATGCGATAGACAATGACAATAATATAAATTTAATTCTTTATCTTCCCTTTCGATGCTGTGTCTAGTTAGTTTCAATAAATTTGTTAAATAAACTTTT</ns2:sequence><ns2:name>KY699469.1_Leishmania_naiffi_strain_MDAS/BR/79/M5533_clone_LEM2204_70_minicircle_kinetoplast,_complete_sequence</ns2:name></ns2:Sequence><ns2:Sequence dsseqid="sq1654" id="sq1654"><ns2:sequence>ATAAAATTTATTTAAACTTGGCTATATCAGAGTTATACGTGGTGTTAAATAATATTAAATTTCTAAAAATGGCTATAAAATCGTACCACCCGACATGCCTCTGGGTAGGGGCGTTCTGCAAAATCGCAAAAATCGCATACAGAAACCCCGTTCAAAAAATGCCCAAAAATCGTGTTTTTTGCCCCACCCGTGCACAATTAGGGGTTGGTGTAATATAGGCGGCGCGTCACATCGGCTCGGGCTAGGATGGCTGGAAACAGGCCTCTTAGAGGCTTAGTTTTATAGATTTCGCGTTGAGACTCTAGGATGGCTGGAAACAGGCCTCTTAGAGGCTTAGTTTTATAGATTTCGCGTTGAGACTAGAGTTATTATATTTTATCATTTAGATTTTGTTATAGCTAGTTTATTATTTTAATTTATTAGTTTTGTTTTAGATAATGCTAGCTGTTCTATGTTAGCTTGAATATAGTTTTAATAATTTTAGTTTATATCAATTTTAATAATTTATTAGATACATCGATGCATTACCTGGCTGTGGTTATGGGTTAGATAAACTAGCTGAAATATGCTAGAATAAACTAATATTAAGTTATATTATACTAGTATTACACTGTCTTAGCTATACTCTATAATGACATAGTTCAACGCTGCTCTATCTAGTGTGATGATATGCGTAAATAACTATTATATTATCTTTTAAACTTTTCTAATTATTCTCGTTGTTACTTGTGATCTTAGCTAATAGATTTGCTCTAGATAGATTAATAACATTGCGCATATACGTACTGACATTGATAAAATATAATA</ns2:sequence><ns2:name>KY699470.1_Leishmania_naiffi_strain_MDAS/BR/79/M5533_clone_LEM2204_71_minicircle_kinetoplast,_complete_sequence</ns2:name></ns2:Sequence><ns2:Sequence dsseqid="sq1656" id="sq1656"><ns2:sequence>TTAAATAATTTTATAATAGCAGTGTTATCGTGTTAATAGATTTAATAAAAATAATAAAATTGAGAAAATATCGTATAAAATCGTACCACCCGACATGCCTCTGGGTAGGGGCGTTCTGCAAAATCGCGTTTTTCGCATACAGAAACCCCGTTCAAAAATTCCCGAAAAATGCCGTTTTTTGGCCCACCCGTGCACAATTAGGGGTTGGTGTAATATAGGCGGCGCGTCACATCGGCTCGGGCTAGGATGGCTGGAAACAGGCCTCTAAGAGGCTTAAATTTTAAAATCTAGCCTTGGTTGGCTTTAATAGTTTTATTTTTAATTTGATAATGCAACTATACTGATAATAGTAATGATTAGAGCTGCAATGAGATGTGTGGTTGATGTTATGGTAGAATAAGATTAGAATAGATGTATAATTATTTTTATTATTACTATTCATAGCTCATACTCGTACGTTATAGTGTTATACTGTATGGGTTACATTAGCCCTAATACGAGGTATCACAACTCGTACGTTATAGTGTTATACTGTATGGGTTACATTAGCCCTAATACGAGGTATCACAACTAATATTAATATTAGTTAGTAATACTATTTCGTATAATTAGCATAGTTAGTAACACTGAACGGAACATTAACTTTATCTATAGAATGGTAAGCGATGACGATAATAATATTAATATAGTTCGATACTTGTTAATAATTTATTTTAATTCTATATTTAAATCCATGGTCACTAAGCTCTGGTTTGGCATGTTACTTGTCTATTACATGATATTAAACTATAAATTCGCAA</ns2:sequence><ns2:name>KY699471.1_Leishmania_naiffi_strain_MDAS/BR/79/M5533_clone_LEM2204_72_minicircle_kinetoplast,_complete_sequence</ns2:name></ns2:Sequence><ns2:Sequence dsseqid="sq1658" id="sq1658"><ns2:sequence>TATCAATAAATAAAATTAGCTAATCACTCTAAATAAAAATTTATTAACTTTGTGTTACAGCGCTGAAAATGACGATAAAATCGTACCACCCGACATGCCTCTGGGTAGGGGCGTTCTGCAAAATCGCAAAAATCGCATACAGAAACCCCGTTCAAAAATTGGCCGAAAATCGTGTTTTTTGGCCTCCCCGTGCACAATTAGGGGTTGGTGTAATATAGGCGGCGCGTCACATCGGCTCGGGCTAGGATGGCTGGAAACAGGCCTCTTAGAGGCTTAAAATTGCGTTATCTATATTTTTTAAAAATAAAAGTTTGATTTAGAATATTAATGTGATGCTAGCTTTAGTTTTGGATATAAAATTAATTTAATTATGAGATAGCTTTGTGGTAGAGGCTGTAGATTGACTATGATAGTTATATTAAATTTAATTATGAGATAGCTTTGTGGTAGAGGCTGTAGATTGACTATGATAGTTATATTATTATTTATTGATTATTATAATTATACTCGTATCGATACTAGCATTGTTAGCTATGTCTATGGTGTGCTATTATGAGTTAAAATAGTACTAATTGCAACTAATATGTAATATATTCTATGGTAGTATAATAGATGTTCTAATACCTTACTATACAACGCTACTATCTCGTTTGATACATAATAGTACTAACCTGTACTGATTAGTTCGTATATAGTAACTGTGCTGTTCATATACAATTAATACTATGTCTAATACTGATAGATACAACTATGATATCATATCAATAAATAGTATGCATTACTGCTTAGCTTAATTATAGCAGCTCTAT</ns2:sequence><ns2:name>KY699472.1_Leishmania_naiffi_strain_MDAS/BR/79/M5533_clone_LEM2204_73_minicircle_kinetoplast,_complete_sequence</ns2:name></ns2:Sequence><ns2:Sequence dsseqid="sq1660" id="sq1660"><ns2:sequence>TAAATATAATATTAAATTTTACAACATAGCTTTGTGTTACGCGATAGACATTTATAAATTTTCAAAAAAGTGGCATAAAATCGTACCACCCGACATGCCTCTGGGTAGGGGCGTTCTGCAAAATCGCAAAAATCGCATACAGAAACCCCGTTCAAAAATTGGCCGAAAATCGTGTTTTTTGCCCCACCCGTGCACAATTAGGGGTTGGTGTAATATAGGCGGCGCGTCACATCGTCTCAGGTTAGGATGCCTCGAAACAGGCCTCTGAGGGCTTATGTTTTTCGAATTCTGGGTTTGGATGGGAATATGAGATTAAATAATATAAAATTTGTTTTGTTGATAAAAAATAATTAGTTTTTAAAATTAGATTTGTTATTAGAACGTTATTAGCATAGATTAGAGCTAGTTAGATGTGTTATTAGTTTGTTATAATAAAAATATTTAATCATGTACTATAATGTTAGCCTATGATAGTGCTAGTATGTATCTATTAGATTAGCTCAGATAATAGCAATTTATATTAGTTGTAATATATATTATTTGATATTTTTAACGTTATAATAGCACTCTAACCATACTCTATCTTACGAGCATTGATATGTGATATTTTTAACGTTATAATAGCACTCTAACCATACTCTATCTTACGAGCATTGATATGACTATAATGTGCTAGTCGATTATAATATTATTAATTTTATAGCTCGCGTATTACAGTCTTACATTACGTTACTTGTCTATTCATATTTTATTTGCTACGTTGCAGTTCGATGTTTGCATTATGAGTTAGAATTAATAAAGTTCTATTT</ns2:sequence><ns2:name>KY699473.1_Leishmania_naiffi_strain_MDAS/BR/79/M5533_clone_LEM2204_74_minicircle_kinetoplast,_complete_sequence</ns2:name></ns2:Sequence><ns2:Sequence dsseqid="sq1662" id="sq1662"><ns2:sequence>TTTCTAATAAAATGGTTTTATATGCTTTCCTAAGGCTACATAATTTTATTTTTTATAATTTCCCAAAATTCGAGATAAAATCGTACCACCCGACATGCCTCTGGGTAGGGGCGTTCTGCAAAATCGCAAAAATCGCATACAGAAACCCCGTTCAAAAAATGCCCAAAATTCGCGTTTTTTGGCCTCCCCGTGCACAATTAGGGGTTGGTGTAATATAGGCGGCGCGTCACATCGGCCTGGGCTAGGATGGTGCAGAACAAGCCTCTCAGAGGCCTTAAATTTAATTTTTTGCTGAAACACACGGGTAATGGGATTATATTGATTGATGTATAGAGAATATTTATTTATTATTTATTTTTGTTATCTATATGTCGCTAGTGTGAACTTATGTGGTGCTATATTAGATTCAATGCTAGTAATAGTTATAGTTTCATTGGATAGTAATAATTATCTATAATATCGCTGCTCATTACCTTGTATTATGCTGGGTTAGAGTCATTACCCTGAATATCACTTTATTCGCTGCTCATTACCTTGTATTATGCTGGGTTAGAGTCATTACCCTGAATATCACTTTATAACTAGTTGTAATATGTAATTTTGGCTATAATATTGATAATCTTAGAGTATTACGTGGATAGAACGCATAGATGATATAGTTTATAATTTAATAATTAATTTATACTAGTTCCGATCTATAACTATACTTTGTCTTATCTCGCATATTACTTGCCATGTATTTAGATAGTATAGCTAGTTATTACACTGATATGTCTCTGTATGTGCATAGGTTAGCTAATATAATTTATAG</ns2:sequence><ns2:name>KY699474.1_Leishmania_naiffi_strain_MDAS/BR/79/M5533_clone_LEM2204_75_minicircle_kinetoplast,_complete_sequence</ns2:name></ns2:Sequence><ns2:Sequence dsseqid="sq1664" id="sq1664"><ns2:sequence>GTTTTGATTCGAACATAAAATATAAAAATCTTTCCAATGCGTTGTTACTCTGTGTTAGGATAGCAAAAATGACCATAAAATCGTACCACCCGACATGCCTCTGGGTAGGGGCGTTCTGCAAAATCGCAAAAATCGCATACAGAAACCCCGTTCAAAAAATGCCCAAAAATCGCGTTTTTCGGCCCACCCGTGCACAATTAGGGGTTGGTGTAATATAGTCGGGGCGGCACACACACTCGGGCTAGGATGGCTGGAAACAGGCCTCTAAGAGGCTTAAAATTATAGTTTCTAACTTTTAAACTGCTATTATGCTTTTGATTTGAATTTTATTATTTATTTTATTTTATTGTTGCTAATATGCCGCTAAACTGTGCTATTAGATAATAATATTGCTTGGATAATGCTATGTTGTTTGATTGATAATAAATTTAAACTTTTATATGATTATGTTCTCGCGTTGTATCTCAATGTTATGCTTATAGTAACACATGGTTATAACTAGCCTCAATACTAATTGTAACTTATTCTGTACTAGTAATACACTATCTATAATACATCATAATACTACACGTTACCCTCTATATACTCGTTCATTATAACTATAAAGTTTATTTTTAATTTAATTATAATAGTTCTCTTCGTGTTAATAATTTATCTTATTGGTTTTATTTAACTAAGTTTGATTATATCTTTCGCTAACCTATACTATTATGCGCTAGACACACTAGTTTAACTAAGTTTGATTATATCTTTCGCTAACCTATACTATTATGCGCTAGACACACTAGTTTATAAAATTA</ns2:sequence><ns2:name>KY699475.1_Leishmania_naiffi_strain_MDAS/BR/79/M5533_clone_LEM2204_76_minicircle_kinetoplast,_complete_sequence</ns2:name></ns2:Sequence><ns2:Sequence dsseqid="sq1666" id="sq1666"><ns2:sequence>GATATGAGTAAATAATATTTTTAATGAATTTGATTTAACTGTGTCATGTGTTCAATAAAATCAAAAAATATCGATCAAAATCGTACCACCCGACATGCCTCTGGGTAGGGGCGTTCTGCAAAATCGCGTTTTTGGCATACAGAAACCCCGTTCAAAAATTGGCCGAAAATCGTGTTTTTTGCCCCACCCGTGCACAATTAGGGGTTGGTGTAATATAGGCGGCGCGTCACATCGCCCTGGGCTAGCCTGCCTCATTATAGGCCTCTCAGAGGCTTGTTTATGGTGTTTGAGTTTGAAATCGAATTATAATTATTTTTTATCTATTAACTTAGCTTATATCGTTCTAATAGCTTTACTAGTGGCATATAATTATTGAGTTGCTATATAAAATTATTTAATTGTGCGGTGTAATGTGTTTATTGATATTATTATTTTTATCGTATCTAGTTCATAGTTTGCAGCTCTGTTCTATGTATTACATGGTTAACCTCGGTATTAGGTTAGAATAGAATAAGTTATATTGTAATTGCTCTAATATGGCACTTAACCTCGGTATTAGGTTAGAATAGAATAAGTTATATTGTAATTGCTCTAATATGGCACTATTTTAATAATACTCAATGATACTGGGTAATGCACGTTAATAGATAAAGTTTTAATATACTATACTATGTTATCTCTCATTGAACTAGTGCGCACTTGTATTATATTTATTATAATTATATTTAATCATTGATACACTATCTCTATTAACTCTATGTTCTCTGCATTTTAATTTTATTAATGCCGTGTTAGCTTGT</ns2:sequence><ns2:name>KY699476.1_Leishmania_naiffi_strain_MDAS/BR/79/M5533_clone_LEM2204_77_minicircle_kinetoplast,_complete_sequence</ns2:name></ns2:Sequence><ns2:Sequence dsseqid="sq1668" id="sq1668"><ns2:sequence>ATTCTTAAATTAAATTTTATTATTTACACGCACATTATGCCTAAGGAGTCGACTCATTACTAGCAAAATTAGGGTCAAAATCGTACCACCCGACATGCCTCTGGGTAGGGGCGTTCTGCAAAATCGCGTTTTTCGCATACAGAAACCCCGTTCAAAAATTCCCCAAAAATCGCGTTTTTTGGCCTCCCCGTGCACAATTAGGGGTTGGTGTAATATAGGCGGCGCGTCACATCGCCCTGGGCTAGCCTGGTGGGAAAGTGGCCTCTTAGAGGCTTGAATTTATAATTTTACACGCTTGCCGTTATGTTGCTTATTGATAACATAAATTTAACTTTATTAACTCATCTATCGGCTTTATGTATGCCATGTTATAGCTAGTTAATTAGATAAATAAAATGTTTATTAAAAGTTTGTATACTCGTGTTGTATGATATTATTTTTATAAATTTAATACACTATATTGCCTCGCTATCGTATACTATGTATGAGGTTAGATAATAGCCTACAAGTTATATTACAATTGCTTTGTTCTAGTATTTCTCAATAATACATCATATCATACGTGGTTAGTGCGTATAAATTTATAATTTTAAAAGTTTAATATAACAATACTATACACTCTATCATATCACTAAACTATATCTAATCTTATTACTGTTATGTTCTCTTATAATTGAACTAGCTTGATACTATGTCTAACTAGTGCTCTCTTACTAGCTATAATTAGTTTATTAAATATTATTCTTAAATTAAATTTTATTATTTCTCTCTTACTAGCTATAATTAGTTTATTAAATATT</ns2:sequence><ns2:name>KY699477.1_Leishmania_naiffi_strain_MDAS/BR/79/M5533_clone_LEM2204_78_minicircle_kinetoplast,_complete_sequence</ns2:name></ns2:Sequence><ns2:Sequence dsseqid="sq1670" id="sq1670"><ns2:sequence>CCTCAAAAATCCGCAATTTATTTTTGCTTTTGGATTATGCCTAATGACTCGACTCCTTACCCTCAAAAATCCGCACCAAATCGTACCACCCGACATGCCTCTGGGTAGGGGCGTTCTGCAAAATCGCGATTTTCGCATACAGAAACCCCGTTCAAAAAATGCCCAAAATTCGCGTTTTTTGGCCTCCCCGTGCACAATTAGGGGTTGGTGTAATATAGTCCCGCGCGCATCACAGCCTGGGCTAGCCTCGTGCAAACTAGGCCTCTTAGAGGCTTGAATTTCGTGTTAGAATATTTTTTGAATATAATTTAGTTTAACTTAGATATACACTGCTCTGATATGCTTCTATTAGCTAATCTATACTGCTATTACTAGTATTGCAATGGTAAGCTAGAGATAATCTAATAGTACGGTGTATGTGATGTCATGATATAGTAATGTTCTTATAATAATAATTTTATCTATGCTAGTACATGGTTAGTACGATTATAGCGATATTATTAGAATCATATTAGTTGTAATATATATTATACTGATATTTACTCATTATTAGCCTTACTATAGCACAACGCTAGACATAGATACACTGAGCAACACTATGAGAATAATAACTATAATGTTTAATAATACTTATATAATTTTAATACATACTCTCACTTAACTCTATCTTCTTCTCTCTCGCTTGTCTATATCAGTATAGATAAACTTTTATTTATGCGCATAATGTGTCAATGTTATTAAATTATTGTTTTACTAAATTTATTTTTGCTTTTGGATTATGCCTAATGACTCGACTCCTTAC</ns2:sequence><ns2:name>KY699478.1_Leishmania_naiffi_strain_MDAS/BR/79/M5533_clone_LEM2204_79_minicircle_kinetoplast,_complete_sequence</ns2:name></ns2:Sequence><ns2:Sequence dsseqid="sq1672" id="sq1672"><ns2:sequence>AAATAAATTTACTTTATCACTGTTATTATGCCAGAAAATAATTTAATTAATTTTATAAAATCCAAAAAATGCCTATCAAATCGTACCACCCGACATGCCTCTGGGTAGGGGCGTTCTGCAAAATCGCGTTTTTGGCATACAGAAACCCCGTTCAAAAATTCCCCAAAAATCGTGTTTTTTGGCCTCCCCGTGCACAATTAGGGGTTGGTGTAATATAGTCCCGCGCGCATCACAACCTGGGCTAGCCTGCCTCATTATAGGCCTCTCAGAGGCTTGTTTTATGTGATTCTAAAATTTAAACTTGTTTTTGGCTTTTGAAATTAATAATTTTTATTTTTAAGTTTTGATGTGGCTTTGGGACTTAGATGAATAAAATATTTAAATTGAAATAATAATGTTATTCGAATCGTTGCATAAATATAACTGTCTATTAGAATATTATAATGTCGCTATGAGTATACTATTATCTCTGCTCGATAGTAACTGTCTATTAGAATATTATAATGTCGCTATGAGTATACTATTATCTCTGCTCGATAGTGTTATAGTAGTAATAGGGCTAGTTCCCTTTAATATGAACTTATATTGTAATATGTTAGTAACCCTGTAGTAATAGTATAATGCTAACGATATCACAACGGTAATAACTATATTTTTATAAACTAGACTTACACTATACATTGTTATGCTCAATACTCTATAAATTTTTATTATTAATCTTTGCTGTTCGATATACTAGTTACTCGCTAATAATTAACTATATAGTTGTTCTAATCATTACTAGTCTAGCTATTATCAA</ns2:sequence><ns2:name>KY699479.1_Leishmania_naiffi_strain_MDAS/BR/79/M5533_clone_LEM2204_80_minicircle_kinetoplast,_complete_sequence</ns2:name></ns2:Sequence><ns2:Sequence dsseqid="sq1674" id="sq1674"><ns2:sequence>AAATTAAAAATAAAAAATATTGTAATACACCGTGTTATGCTGCTATGACAATTATAAAATTACAAAAATTGGGGATAAAATCGTACCACCCGACATGCCTCTGGGTAGGGGCGTTCTGCAAAATCGCGAAAATCGCATACAGAAACCCCGTTCAAAAAATGGCCGAAAATCGTGTTTTTTGCCCCACCCGTGCACAATTAGGGGTTGGTGTAATATAGGCGGCGCGTCACATCGCCCTGGGCTAGGATGCTGCAAAACAGGCCTCTTAGAGGCTTAGTTTTTGAAAATTAACATTGGGGCGGGAATAATAAAATTAAAGCTAAATATAAACTTGTTATGTCTAGTTTGAGTATATAATTACTCTAGTTATAAATTAAAGCTAAATATAAACTTGTTATGTCTAGTTTGAGTATATAATTACTCTAGTTATAATAATTTATTAGCTCTATCTAGTTCTAGTTTTGTTATGCTCTCTATGTTATACAGTTTTATCTATGTGTAATGAATTTATAATCTTATAGTACAGGTTAGATACTAGATAGTTATATGCTCACAGGGTAACCCTAGAATATCAATTGTAACTAATATTAGATATGTATGTACTAGTATTGTATATAGTAACACTAACTCTATCTTACTATCGGCTCAATAATAAACTTTAATTAACTTTATGATAGCTTTGATAATCGCATATAATTAGATTCAATAAAATAATAATTTTAATTTAATAAATATTTAGACTATAACGTTAATTGCATTAGAACTTTACGCGGCTATCATTACTCTATTAGCTTATTGATA</ns2:sequence><ns2:name>KY699480.1_Leishmania_naiffi_strain_MDAS/BR/79/M5533_clone_LEM2204_81_minicircle_kinetoplast,_complete_sequence</ns2:name></ns2:Sequence><ns2:Sequence dsseqid="sq1676" id="sq1676"><ns2:sequence>TAGAGGCTAACCATACAGTGACATTACAGTGTTATTATGCTCTACTCTAAAATCAAAATTTACTAAAAATGTCTATAAAATCGTACCACCCGACATGCCTCTGGGTAGGGGCGTTCTGCAAAATCGCAAAAATCGCATACAGAAACCCCGTTCAAAAAATGCCCAAAAATCGCGTTTTTCGGCCCACCCGTGCACAATTAGGGGTTGGTGTAATATAGTCCGGGGCGCACACACACTCGAGCTAGCATTGAGAAAAACAGGCCTCTAGACCCGTATAGTTTTATGGTTCTAGCTTGTGTGGCAATATTTGATATAAATAATTATTTTTAAATTTAAAACTAGTTAATAGCTTTGTTAGTTTGGTTAATAATAGTTAGATTTATTTGTTGCTTGATTGATAATATAGTTATTAAATTTGATAGTCTAATATTATAATTATCTCGATGGTACTATGTCTATTATTACTATTAGCTATTTGATAGTCTAATATTATAATTATCTCGATGGTACTATGTCTATTATTACTATTAGCTCTATTGATGTGTCTATGATCTAGTAATAGGGATACTCTCCCTTTAATATGTGAATAAGTTGTAATATATTAGTATTGATTAGAATTATAACTATACAATTTAATAACACTGTGCTAGCTTTGATAATTATAATGATACTAGTAATGCTAGAGAATAGATAGTGGAATAATTAGTAAACATAGAATATATAGTCTCACTACACTTTACATTATCTTATTCTAATTTTAGATTTACTATACGTGCATACATATATGACGATACTAGCTATAATAGTGTCAT</ns2:sequence><ns2:name>KY699481.1_Leishmania_naiffi_strain_MDAS/BR/79/M5533_clone_LEM2204_82_minicircle_kinetoplast,_complete_sequence</ns2:name></ns2:Sequence><ns2:Sequence dsseqid="sq1678" id="sq1678"><ns2:sequence>TATTAAAATTTTATATCACAGTGTTATGCTAGTTTTAATTTTAGAAAAAATAATAAATTTCTCAAAAATAGAGACCCAAATCGTACCACCCGACATGCCTCTGGGTAGGGGCGTTCTGCAAAATCGCGATTTTCGCATACAGAAACCCCGTTCAAAAATTCGTCAAAAATGCCGTTTTTCGGCCCACCCGTGCACAATTAGGGGTTGGTGTAATATAGTCCGGGGCGCACACACACTCAGGTTAGGATGGCTCGAGATAGGCCTCTTAGAGGCTTAAATTTGATTTTCTAGCTCTAATGTGGCTATATAGTCGATATTACTGCTAATTAGATGATAATATTACTTATATCTCTGCTATTCACTAGTTTAGCTTCTATATACTAGTATTGCACTGGTTATGTATGCTATTCTCTGCTATTCACTAGTTTAGCTTCTATATACTAGTATTGCACTGGTTATGTATGCTATTGTTAGTATATAATTTAATTTTATATCTATAGTGCACAATGATATTACTAATGCTCGCGGCGATATAGCTATTATACTGTATTATCCTAGTATTACTAAATTTCCCTTTTATAACTTGTTTTCTAGCCTATTTTCGCATAGTTTTATTGAATTATATAGTAATGAGTACGTAATGATACTAGAGACATAATAGCTCTAATTAGAACTTATAAAATTGATTGACACGTAGAATTAATATTATTACTTTATGATGTGCACGACTTAGATAACAATATTTACTCTATATACTGCCTCTCTACTAGCTTATTAACTTTATTAGCTAACGAATTGCAA</ns2:sequence><ns2:name>KY699482.1_Leishmania_naiffi_strain_MDAS/BR/79/M5533_clone_LEM2204_83_minicircle_kinetoplast,_complete_sequence</ns2:name></ns2:Sequence><ns2:Sequence dsseqid="sq1680" id="sq1680"><ns2:sequence>AAAATATAATTTAAATTATTTCAAAAATAAAATTAAAATTTAACCTTACGTGTCTATGTCTATCAAAAATCGGCATAAAATCGTACCACCCGACATGCCTCTGGGTAGGGGCGTTCTGCAAAATCGCAAAAATCGCATACAGAAACCCCGTTCAAAAAATGCCCGAAAATCGTGTTTTTTGGCCTCCCCGTGCACAATTAGGGGTTGGTGTAATATAGGCGGCGCGTCACATCAGCTCGGGCTAGGCCCGTGCACAATTAGGGGTTGGTGTAATATAGGCGGCGCGTCACATCAGCTCGGGCTAGGATGGCTGGAAACAGGCCTCTTAGAGGCTTGATTTTATAAAATTAGATTGAAACAGAATTATAATTGTTTTTAATTTATTATTTGATTAAACTCTGTTCTGAACTAGTTTTGTTCGTATATGGTTGCTTGTGAATGGCTATGTTGTTTTAGTAAATATTATTTGTAGTTTATAGTTAATTAAAATTATTAAGATACTAGTTTATCGCTAGCATTAGATAGTGTTAGTTTGAGTGTGCATGGTTATGGGTATGATGTAGTAATAATTAGATATCAATATATATTGCCTTTTGTTTAATAATAGGCTAATAATACTCTATCATAAGGCTACTAAATTTTACTAACAATGAATCTATTACTATGCTATTCAATAAACTTATAACTATACTATTGATATTAATTCTACTCTGTTATATAAACTTAACTATCTATTATACTCGTGCTCTATATTTGCATAGTTTACATTAGCTAGACGTGTGCTATGATATTATTATGCGTCGTGTAATTAG</ns2:sequence><ns2:name>KY699483.1_Leishmania_naiffi_strain_MDAS/BR/79/M5533_clone_LEM2204_84_minicircle_kinetoplast,_complete_sequence</ns2:name></ns2:Sequence><ns2:Sequence dsseqid="sq1682" id="sq1682"><ns2:sequence>TAATGCTCCATTAGAGGGGTAATGCGTGAATAATATTACTGCTCTGTGAATTAATAAAATATTAAAAATATCGAACAAAATCGTACCACCCGACATGCCTCTGGGTAGGGGCGTTCTGCAAAATCGCGATTTTCGCATACAGAAACCCCGTTCAAAAAATGCCCAAAATTCGCGTTTTTTGGCCTCCCCGTGCACAATTAGGGGTTGGTGTAATATAGGCGGCGCGTCACATCGGCTCGAGCTAGGATGGCTGGAAACAGGCCTCTTAGAGGCTTGAAACTCGTGGAAATATATATTTTAAAATAATAATTGATATTCTAGTTTAGACTTGTTATTATTAGTTCGTGGCTAGCTTAATATTATGTTATTAGTATGGTTAGAGCTAGTTTAATTGTATGATATAATAATTAATTTTAATACTATGCTTATATCTCATCTATACTCGTTAGTTCTATCATTTACTATGTTACCTGCTCGATTAGAGCTTATATCTCATCTATACTCGTTAGTTCTATCATTTACTATGTTACCTGCTCGATTAGATACTATAATGCTAATAATACCCCGTAACTGCTTTGTAACTTGTTTAATAATGCTATTTTAGGGTAATGAGTAGATTATAGCTAAGAGGTACTATGATAGTATGGTATGTGAGCTTATAGTTAATGATACAGATCTATATTATAATTTTATATTACTAGTTCGATACATATACGCGCTAGATATACTCATAGTTAGAGATAATAACTTTATTAATTTGCTAAGAGTGACATTACATCTATGCTAACGTTAATAATAATAA</ns2:sequence><ns2:name>KY699484.1_Leishmania_naiffi_strain_MDAS/BR/79/M5533_clone_LEM2204_85_minicircle_kinetoplast,_complete_sequence</ns2:name></ns2:Sequence><ns2:Sequence dsseqid="sq1684" id="sq1684"><ns2:sequence>CTAGAAAATACGGGTCCAAATCGTACCACCCGACATGCCTCTGGGTAGGGGCGTTCTGCAAAATCGCGTTTTTCGCATACAGAAACCCCGTTCAAAAATTGGCCGAAAATCGTGTCTGCAAAATCGCGTTTTTCGCATACAGAAACCCCGTTCAAAAATTGGCCGAAAATCGTGTTTTTTGGCCTCCCCGTGCACAATTAGGGGTTGGTGTAATATAGGCGGCGCGTCACATCGGCTCGGGCTAGGATGGCTGGAGACAGGCCTCTTAGAGGCTTAGTTTTATAAATTTTGTCTTTGGAGTTTAATATTGGAATTATTGTTTTAAATTTATAGTTGTTCTCTGGTATACTAGTTATTATTACTATGCTAGCTTAGATATAGCTCTGTGTTAGTAATGTTATAGTGCTAATGTGTAATAGATATAGATTATTATAATTATAGCATATTGTTACTCGCGATAGATCAATGATATGGTTATAGCACTGTATTAGCCTCGATATAGCCTAGATATGTAATATATTCTGTAATTGCTCAGTAATGTCACTATAATCTTATAAATTTAGACCATAGAGCGACACTGACATTGAATAATAAATTTTTATAATGATAGTGTGTTATGCGTTATGATTGACTATAATTTAATTAATATAATTTTATAATCTATCTTGTTACATATCAGTTCTCATTATTAGCTAACTATGTTATTATCTGCACTACGCATTGATCTACTATAGATTAAATAATAATAATAATAATTTATGTTATTATGCGCATAACATTTTAATTTTAATTTTAAAAAT</ns2:sequence><ns2:name>KY699485.1_Leishmania_naiffi_strain_MDAS/BR/79/M5533_clone_LEM2204_86_minicircle_kinetoplast,_complete_sequence</ns2:name></ns2:Sequence><ns2:Sequence dsseqid="sq1686" id="sq1686"><ns2:sequence>TACACTTTTATTAATTTTTAATTCTACGCTGTTACAGCCCTAAGGAGTCGACTCCTTACCCCGCAAAAATGGGGGTCAAATCGTACCACCCGACATGCCTCTGGGTAGGGGCGTTCTGCAAAATCGCGATTTTCGCATACAGAAACCCCGTTCAAAAATTCCCCAAAAATCGTGTTTTTTGGCCTCCCCGTGCACAATTAGGGGTTGGTGTAATATAGTCCGCGCGTCACATCAGCCTGGGCTAGCCTCGATCAAAACTGGCCTCTGAGACCGTATGTTTTTGTTGTTCTAGATTTTTTAGTTGTGTTTCGATATTTAAATATTTATTTTTTTATTAAATATAAAATTTTAATCTTGCGTTGTTATGCTAGTTTGACATTACGATAATAAATAATTATTTTTACTAATTTAACTTTGCCTCTCTAGTATAGTTTGACATTACGATAATAAATAATTATTTTTACTAATTTAACTTTGCCTCTCTAGTATATCGTTATAGTGTGGTATTGAGTGCATAGTTTGATATAAAGTTTATGATACAGTGTTATATGTGTCTATTAGCTCCATAACATATTAGATATTAATTATATTCTATATTGGCTAATAATACAACCTAACACTAGGTATATACACGGGTAATGATGCTGAGTCAACGTTATAGTATAATTTAATAAATTTATTATTCAAGTTTATCATTATAATTGATTGACTATACATTTAACACTACTTTGATTTTACTAATTGAACTAACCATTGCTAGCCTAGACTAATAACTAGACACTAAATATATTAACTAGTGTTGTAATAGCTT</ns2:sequence><ns2:name>KY699486.1_Leishmania_naiffi_strain_MDAS/BR/79/M5533_clone_LEM2204_87_minicircle_kinetoplast,_complete_sequence</ns2:name></ns2:Sequence><ns2:Sequence dsseqid="sq1688" id="sq1688"><ns2:sequence>GTATTACTAGCTACTAATGTCGCAAGCGAGAACAAAATAATTTTATAACAATATTAAATTCTTCAAAAATCGGCATAAAATCGTACCACCCGACATGCCTCTGGGTAGGGGCGTTCTGCAAAATCGCAAAAATCGCATACAGAAACCCCGTTCAAAAAATGCCCAAAAATCGCGTTTTTCGGCCCACCCGTGCACAATTAGGGGTTGGTGTAATATAGTCCCGCGCGCATCACAGCCTGGGCTAGCCTCGTGCAAACTAGGCCTCTTGGTGGCCTTAATTATGAGTTTGAAATATTTTCTCTGAATAAACTTTAATATTAGATTTAAATTATATATTTATTGTTGCTAATATGTTCTCTATTAATAGCTTTGTATTGTTGCATGTGATATTATAATGTTAGCTTATTATTTGCTATGACGTTGGTAATATAGTTATTATTATATTAATTTTTATAATTTACTAGTTTCTATTATAGCGTTGTTATGTCATAGATAATATCAAAAATATGGCTAATAATTGCTTTTATAACTAATATATTCTACTATTTTACACGTTTTGAGCTATAATCTTATGATACTATTATGTCTATCTCGGACTATACTTATCATATACTAATGGCATTGAATTTAATATATTTACTAATTATTATCAATATCGTACCATATACTATTACTTGATTACACTCTATGCATAGTTGTTAGTATATTTAATGCTAATACATCGCTACTATTACTTGATTACACTCTATGCATAGTTGTTAGTATATTTAATGCTAATACATCGCTAACATAGTTATAATCTATAGTAACATAGCTGTG</ns2:sequence><ns2:name>KY699487.1_Leishmania_naiffi_strain_MDAS/BR/79/M5533_clone_LEM2204_88_minicircle_kinetoplast,_complete_sequence</ns2:name></ns2:Sequence><ns2:Sequence dsseqid="sq1690" id="sq1690"><ns2:sequence>ACAATATAGTTTAGTTTAGCTGTGTTATGCGCGTAAATGATTTATAAAATTTAATAAAATATTCAAAATTGGCTATAAAATCGTACCACCCGACATGCCTCTGGGTAGGGGCGTTCTGCAAAATCGCGATTTTCGCATACAGAAACCCCGTTCAAAAAATCCCCAAAAATCGTGTTTTTTGGCCTCCCCGTGCACAATTAGGGGTTGGTGTAATATAGGCGGCGCGTCACATCGACCTGAGCTAGGATGCCTCGAAACAGGCCTCTTAGAGGCTTAAAAATAAAAATCTAGACTGCCCACGTTAATATGGGAATATAATTTATAATATTTAATTATTAGATTTGATTTTAATATGTGTTCGCGTGGTTAGTAATGATATGCGTATAGTGTGGCTAATAATTAGAATTTAATTTAGATAATTTAATAGTTCGATATAGTTTTAATTGAGCTTATATAATTTTAATAATTTGATAGGTTGCCAGTTTAATGTGCTGGATATGCTCTATAACTAATATAATTTTAATAATTTGATAGGTTGCCAGTTTAATGTGCTGGATATGCTCTATAACTAATATGTAACTTGTTTTGTTCTATATCTAGTAACCCTATAATAACGCTATAATGAACGGGTAATGCATGTGTCTACCTACTAAGATAGAACTATAATAATAAAGTTAATGCTACTCTCGCTATTACAATTCTATACGATACATCAATTATATTTTTATTCACAATGATTATACACTTTCCTTGCATAGTAACACTTAGACATACTATTATATGCTCACAGTTAGAGCTG</ns2:sequence><ns2:name>KY699488.1_Leishmania_naiffi_strain_MDAS/BR/79/M5533_clone_LEM2204_89_minicircle_kinetoplast,_complete_sequence</ns2:name></ns2:Sequence><ns2:Sequence dsseqid="sq1692" id="sq1692"><ns2:sequence>TATCTTAGAGCAACAATAAAATCAAAATTTAAAATTAACGTTATTATGTTTCATCAAAAATTATAAAAATGCTCATAAAATCGTACCACCCGACATGCCTCTGGGTAGGGGCGTTCTGCAAAAACCGAAAAATCGCATACAGAAACCCCGTTCAAAAAATGCCCAAAATTCGCGTTTTTTGGCCTCCCCGTGCACAATTAGGGGTTGGTGTAATATAGGCGGCGCGTCACATCGGCTCGGGCTAGGATGCGTGGAAACAGGCCTCTGAGGGCTTATGTTTTTGGATTTTGAACTTGGTGGATAATAAATTGAATCTATTAATATAAATTTAACTTTGCTTTGTGATGCTAGCTTATAGTTAGAATATAATTAGCTATTACCTGTTCTCGCTAGTATTAATTTTATTATGCTTAGTTTGTTTATAGTTTTATTATTGTTTTGCATGATAGTATAAGTTTAGTGCTAGGTTATAGCTGTGTTATTGTCGTATAGATACATAGTCATTAGCCACTAGTTACAATATATAGTTATAGCTGTGTTATTGTCGTATAGATACATAGTCATTAGCCACTAGTTACAATATATATTGATATGTAATTGCTATGGTTACAGTGTATTATGAGTATACTATTATGATACTCGCTAGCGATACTATAACTATGTCTATCTACTCGTTACTATACTTACGTATAATAATTTAATACTATGATTAGCTTGTCTATGTGCATATAACTTAGATACATTCATTTGATATAATTTTATTTTAATGTTTATAATATTAATTTTTTCTAATAGCAGGTTAACATTAGCT</ns2:sequence><ns2:name>KY699489.1_Leishmania_naiffi_strain_MDAS/BR/79/M5533_clone_LEM2204_90_minicircle_kinetoplast,_complete_sequence</ns2:name></ns2:Sequence><ns2:Sequence dsseqid="sq1694" id="sq1694"><ns2:sequence>GTTTTTAATTTTAAATAAATTCTAATTTTACAGTTTTATGATGTTCAATGATGCATTACCTCGCCAATTTCACGATAAAATCGTACCACCCGACATGCCTCTGGGTAGGGGCGTTCTGCAAAATCGCGATTTTCGCATACAGAAACCCCGTTCAAAAATTCCCCAAAAATGCCGTTTTTCGGCCCACCCGTGCACAATTAGGGGTTGGTGTAATATAGGCGGCGCGTCACATCGGCTTGAGCTAGGATGCCTCGAAACAGGCCTCTTAGAGGCTTGAATTTATAAAATTGTTATGGTTGAGTGAAATAATTATTTTTAAACTAATATTTTGCTTCTAATAGTTCTATTCTCGTGCTATTATAGTCTAATTTGATAAATATTAATTTTAATAATGCTAGTGGTGTAAGCTTGTGTATAGAGTTTATAATTATTACTATCTATTCGCTCGATCTATACTATGTAGTCTATGTGATAGGCTTGTAATAGGTCTATTATTAGAATAAAAGCAATTGTAACTAGTAATGAGTCAAATTATAGACATAACGTTAATATTATTAGCCATACACTACATAGTTCTATACGATACACTGGTAATAGTTCTATGTTATTAACTCATAGCATACATATAATCTTTGTATATAATTTATTTTCTAACTAGCTGCAAACAATACTATCTAATACGATGTTACTAGCTAGCCTCTAATGCAATAATAATTAGCTGCAAACAATACTATCTAATACGATGTTACTAGCTAGCCTCTAATGCAATAATAATAATA</ns2:sequence><ns2:name>KY699490.1_Leishmania_naiffi_strain_MDAS/BR/79/M5533_clone_LEM2204_91_minicircle_kinetoplast,_complete_sequence</ns2:name></ns2:Sequence><ns2:Sequence dsseqid="sq1696" id="sq1696"><ns2:sequence>AATTTAAAATAATAATTCTAGCTAAACACTGTCTTATGCTGCATCTTGAATTAGAAAAATAGCTAAAAATCGACATCAAATCGTACCACCCGACATGCCTCTGGGTAGGGGCGTTCTGCAAAATCGCAAAAATCGCATACAGAAACCCCGTTCAAAAAATGCCCGAAAATCGCGTTTTTTGGCCTCCCCGTGCACAATTAGGGGTTGGTGTAATATAGGCGGCGCGTCACATCGTCCTGGGCTAGCCTCGTGCAAAACAGGCCTCTAAGAGGCTTAAAATTATAATTCTAGAGTTTTAAGGATAGTTTAGATTTATTAGTTTATAATATTGATTAAATTTTAATTTTTATTGTCGCGTAGTTATCTATGTTAGACTGGTAATGTGCTGAGTAGAATTAGTTATAGTATAATTATAATGCACGAGTATAGCTGTGTCTATGTATGTATGATTAGCTCTATCTTTGAGTTACTATGTTCTCTGTGATAATACTCTAGATAATAGCTCACAATATATATTTATATTAGTTATAAGGGTAATACTAGAGTTATATAATGACATAGATTGATAATATTAGAATTTAAATTTTAATTATACATTTTAATTAGACGACAATAGATTTATATTTTTAATTATATCTTTGCGGTGTTATTAGCTTATTATAGTTATGATTAGAATATATAATTTTTATTTATCACTATAGACTTATATTTCACGGCTATTACTAGATTAACTTTATTA</ns2:sequence><ns2:name>KY699491.1_Leishmania_naiffi_strain_MHOM/GF/2005/LEM5108_clone_LEM5108_1_minicircle_kinetoplast,_complete_sequence</ns2:name></ns2:Sequence><ns2:Sequence dsseqid="sq1698" id="sq1698"><ns2:sequence>TAATAAAATTTATTTAAACTGGTTTATGCGTGCTATTGTCATTATAAAATTTAATAATAGTCTCAACTTTCGGCTCAAAATCGTACCACCCGACATGCCTCTGGGTAGGGGCGTTCTGCAAAATCGCGATTTTCGCATACAGAAACCCCGTTCAAAAATTCCCGAAAAATGCCGTTTTTTGGCCTCCCCGTGCACAATTAGGGGTTGGTGTAATATAGGCGGCGCGTCACATCGACTCGGGCTAGGATGCTGCAAAACTGGCCTCTAAGGCCTTACATTTTTATAATTCTGGCTGTGATGGGAATGTTTTGAATAATTAAGATTTTAAATTTATAATTTGCCTTGTTAGATAAGGTGTTCGCTATTGTTACAGTGGGCATTGAATAATATTTTTTATAAAGTTAAATTAAATGTTTATGTTGTTCTGAGTATACTAACTCTATGCTATTCTCTACTCTAGGCTATGTGTATTGATGTGGTATGGTGGTCTATAATAGTATCAATTAGATATCAATATAAGTTACAATTGCTAATACTAGGTAATGAGTAGACTATGAGCATACTATACTATAACATTGGGCTATAAATTTATAAAGTTTAGAATACATATACTATCAGTTTAATATAGTTAATTATCTTTTTACTAATTTTATTTACTCTTTATGTTAAGTTAGATTTAATTATTTAGTTACTATGTTAGCTCTATGTTTGCACTATGTCATTACTATGATTCGCTACGA</ns2:sequence><ns2:name>KY699492.1_Leishmania_naiffi_strain_MHOM/GF/2005/LEM5108_clone_LEM5108_2_minicircle_kinetoplast,_complete_sequence</ns2:name></ns2:Sequence><ns2:Sequence dsseqid="sq1700" id="sq1700"><ns2:sequence>AGTAACACTCTTAGTTAACTTTGTTATGCTGCATATAGCTCTAATGAATTTTATTAAATTTGCAAAAATAGCCGCCAAAATCGTACCACCCGACATGCCTCTGGGTAGGGGCGTTCTGCAAAATCGCGATTTTCGCATACAGAAACCCCGTTCAAAAATTCCCCAAAAATGCCGTTTTTTGGCCTCCCCGTGCACAATTAGGGGTTGGTGTAATATAGGCGACGCGTCACATCGGCTCGGGCTAGGATGCTGCAAAACTGGCCTCTGAGGGCTTATGTTTTTAGATTTTAAAATAATCTTGTTGTTATTGCGTTAATTGACTTGTAATTATATTTTATTATTTAATATGTGTTCTGATTAGAGGCTAGCTTTGATACTAGTCTATTACTATCTTGTTATGCCACTATAGTTGTTCAATGTTGTATAATATTTATAGTTTTATCATAGTTTATTGATAATTCTATGTGTTACTATGTTAGCTCGAGTTAGATACTAAATCTATAAAATTACATGTTTCCCTTTAATATAAATAGCAGTTGTGGGGTTATTTTATATGTTTTTAATGATTTTAACTAAACTTGATAAACTATGACTATAACATTATGATATTGATTATTACACTCTATTACATACTAAGATGATACTATTAATTACTATATCATAGTGCGCATATAATTATACTTATTATAGTTCTTGTATGCATGTTTATCTATCTAATAATGTTACGCTCTGTGAAGATAAATTAATATT</ns2:sequence><ns2:name>KY699493.1_Leishmania_naiffi_strain_MHOM/GF/2005/LEM5108_clone_LEM5108_3_minicircle_kinetoplast,_complete_sequence</ns2:name></ns2:Sequence><ns2:Sequence dsseqid="sq1702" id="sq1702"><ns2:sequence>TAAACTATGCTAAATAATATTTAAACTTTTTATTAATGTTGTTAATTCGTTTTATAAAATTAGTAAAATTCGGCATAAAATCGTACCACCCGACATGCCTCTGGGTAGGGGCGTTCTGCAAAATCGCAAAAATCGCATACAGAAACCCCGTTCAAAAAATGCCCGAAAATCGTGTTTTTTGGCCTCCCCGTGCACAATTAGGGGTTGGTGTAATATAGGCGGCGCGTCACATCGGCTTGGGTTAGGATGGTGTGAAACAGGCCTCTAAGAGGGCATATTTTTAATTTTAAACTTGGGATGGGAGGCTAATGAATAAACTGAAATAAAATAATAAATTTAGATATAGTTGTGGCATAATATAAAGTTAACGTTACTATATAGTTGTAGATATTATTAATTATCTTGTTTATATATTTTAATTATACTAGCTTAGTTGCTGCTCGATGTGATAGCTATAATCAGTACGATAATGTGCTAGATATGATAGTAATAGTAGTAATAGGTCACATATAGAATATTAGTTATATTACATATAGTATCCCTTCGCTATATTATACCTATAATGTCTATACTTACGTTGTTACTCGCTACATATAATAATTAATTTATATAGTTAATTGATTGCTATACATTGCGTTCTATTATAATATCTAATCTAGAATTTATATACTTTTACACTTTAATGTTATAGATACAGCTTTGAACTGTCATATTACACACTTATGTGCCTCTAACGACAC</ns2:sequence><ns2:name>KY699494.1_Leishmania_naiffi_strain_MHOM/GF/2005/LEM5108_clone_LEM5108_4_minicircle_kinetoplast,_complete_sequence</ns2:name></ns2:Sequence><ns2:Sequence dsseqid="sq1704" id="sq1704"><ns2:sequence>CGATGTTAGATAATATTACTAGACTTGCTCCGTGTTATATCTTTACAAATTTAATAAAATGTTAAAAATACCGCTCCAAATCGTACCACCCGACATGCCTCTGGGTAGGGGCGTTCTGCAAAATCGCAAAAATCGCATACAGAAACCCCGTTCAAAAAATCCCCGAAAATCGCGTTTTTTGGCCTCCCCGTGCACAATTAGGGGTTGGTGTAATATAGTCCGGGGCGCACACTCACTCGAGCTAGGATCATAAAAATATGGCCTCTTAGAGGCTTGTTTCGGCGTATTACAGCTGTTTTGAGGTAATAAATTTATATTTTAATTTCACTTCATAATAGACTTGGATATGCGCCATTAGATAATAAAATTTGTAATAATATTTTTTAATTCAATGTATACTAGAGTTGTAATGTTGTTTAATAAAGTTATCGTCTAGTTTGCTCAATGATAATAATATTGTGCACCGCTATTACATCTATTGACTCATTATTGCGCTAATATAAATAGCAATTAGTAATACCTCATAATACTATATCTATCAATGTTATACGCGCATACACTATGACAACTATCGGCTATAAACTTTATAATGCTACGTTGTATGGTTAGCAATGATTAGTAAATTTATAACTTTAATTATATAATACTTTTCTTATTCATCGTTATAATCTTATTTTACTAATTATGCTCTATGATAGTGCTCGCTTGT</ns2:sequence><ns2:name>KY699495.1_Leishmania_naiffi_strain_MHOM/GF/2005/LEM5108_clone_LEM5108_5_minicircle_kinetoplast,_complete_sequence</ns2:name></ns2:Sequence><ns2:Sequence dsseqid="sq1706" id="sq1706"><ns2:sequence>AATGTTAAACTATAATATGATGTTAGCAGTGGCAATAAAATATTTAAAATTTATAAAATATTGAAAAATAGGCAACCAAATCGTACCACCCGACATGCCTCTGGGTAGGGGCGTTCTGCAAAATCGCGTTTTTGGCATACAGAAACCCCGTTCAAAAATTCCCGAAAAATGCCGTTTTTTGGCCTCCCCGTGCACAATTAGGGGTTGGTGTAATATAGGCGGCGCGTCACATCGGCTCGAGCTAGGATGCCTCGAAACAGGCCTCTTAGAGGCTTAAATTGTCGTATTACAGCTATTTTAGAAATTTAAAGTTAATATATAATTTGATTTTAATAATTGTTCTGAATATGCACTAGTTAGATAATGTTAATCTAGTTTAGAGTTGGTAATAGCGTTGTAATGTTATAATATTGTTTATCATAAATTTAATTAACCATTAGCTCAATAATTATATTTTTATACTACGCTATTACATGCATTGACTCATTACCTCACTAATATAAATAGCAATTAGTAACCCTAGAGATACTATGTCTAAGGTTATACTATACGATGATACACGGAGCTAATCTATACTCCATATTATAATACTATAGTTGGATGGTGCATTGAGTTTAATAGAATAATAAATTTAATTATATAATATCCTCTCTACTCATCGCTATAACTTTATCTATTAGATGATACTATGTGCGCGAATAATCTTATC</ns2:sequence><ns2:name>KY699496.1_Leishmania_naiffi_strain_MHOM/GF/2005/LEM5108_clone_LEM5108_6_minicircle_kinetoplast,_complete_sequence</ns2:name></ns2:Sequence><ns2:Sequence dsseqid="sq1708" id="sq1708"><ns2:sequence>ATTAAAATGTTTTTATCTTAGCTTGTGATGCGTTACTGCCTAAGGAGTCGACTCCTTACCCCGCAAAAATGGGGGTCAAATCGTACCACCCGACATGCCTCTGGGTAGGGGCGTTCTGCAAAATCGCGATTTTCGCATACAGAAACCCCGTTCAAAAATTCGCGAAAAATGCCGTTTTTTGGCCCACCCGTGCACAATTAGGGGTTGGTGTAATATAGTCCCGCGCGCATCACAGCCTGGGCTAGCCTCGTGCAAAACTGGCCTCTGAGACCGTATAAAATTATTTTCTAACGTGATATGGTTGTTTTCTTTTTTAAATTTATTTTTTAATTTGATTTTAGCTATTAATTTAGCTGTGTTGTTATTATTGTTATTGAATAGATTGGTAGACTAGTGAAAGTTAATAAATAAAACTAGTTCTATACCTTGTTATGTAGTTGCTGTTCCATTCTAGTATATTTAACTGTCTATCACTATCGGTGTGGTAGTAGTAATACTACATTATCAATATAAATACAATATATATTGTAATATATTGGTAATGTGTTACCCTATAATACTATGGGTATAGAGCTAACAACTTTATACTAACGATACACTAGATAGTCACTAGTATGATAAGAGTTGGACTAGTAATAATGAGTGCATATAAATATAATTATAAGTCTATTCTCTCGTTAACATTATTAGCTTCTCTGTTATAACTTTATTATATCCTCTCGATGCCTCTAATAGTAGATTTAATATTTTT</ns2:sequence><ns2:name>KY699497.1_Leishmania_naiffi_strain_MHOM/GF/2005/LEM5108_clone_LEM5108_7_minicircle_kinetoplast,_complete_sequence</ns2:name></ns2:Sequence><ns2:Sequence dsseqid="sq1710" id="sq1710"><ns2:sequence>TCTGCATTAATAATAAAAATATTTTTAAACTGTGTTATATGCGTGATGAATTATAAATTTTCTTAAAAAGTGACATAAAATCGTACTACCCGACATGCCTCTGGGTAGGGGCGTTCTGCAAAATCGCGTTTTTCGCATACAGAAACCCCGTTCAAAAAATGGCCGAAAATCGCGTTTTTTGGCCTCCCCGTGCACAATTAGGGGTTGGTGTAATATAGGCGGCGCGTCACATCGGCCTGGGCTAGACACTCATAAAAGTGGCCTCTTAGAGGCTTAGTTTTACGGATTACAGGTTGGATTGGATGATTGTGATTTATAAAATAGATTTTAATATTTATTTGCTCTGATATACACTAGTTATGTTAGCTAGTATGTAGATAGTATGGCTATGTGGTAGATAGTAATAGTTTTGTGTATAGTTAATATTATAATGTTAAATGATTATAGTTTTCATTGAATCTATATCATAATACTCCTATTACCCTGTTACATCGAAATTGTCTAAAATTAGCAGTTTTATATTAGTTATAACTAGTATTTTACCCTTATTACGGGGTTATTATTAGATATTTATTAAAACTATAATACTCGCTATTCAATGCTATCTTATCATATAATAATAGCTATACTCATGGCTATGAATAGTTTAATTGACATCTATACATATACTAATCGAACAAATTATTTTATACACTGCTAGTTGCTCTGTATGGTGTTCTCTATTTTAATAAATTTATTTTTGCGATACTA</ns2:sequence><ns2:name>KY699498.1_Leishmania_naiffi_strain_MHOM/GF/2005/LEM5108_clone_LEM5108_8_minicircle_kinetoplast,_complete_sequence</ns2:name></ns2:Sequence><ns2:Sequence dsseqid="sq1712" id="sq1712"><ns2:sequence>ATTTTAACTTTAATGTCGCGTGTTATGATGTCATATAGTTTTTAAAAATTTATTTATAAAGTCAAAAATTCAGGTCAAAATCGTACCACCCGACATGCCTCTGGGTAGGGGCGTTCTGCAAAAACCGAAAAATCGCATACAGAAACCCCGTTCAAAAAATGCCCGAAAATCGCGTTTTTTGGCCTCCCCGTGCACAATTAGGGGTTGGTGTAATATAGGCGGCGCGTCACATCGTCTTGAGCTAGGATGCCTCGAAACAGGCCTCTGAGGGCGTATAAAATTGGGATTGGATGGGAAACAGAATAATATGTTTGTTAATAGGCTTTGATAATAAAATTTATATGTAGACGTGTTAATGTTATTATGTGTGGCAATATTATTAACTATTTATCTATCTATATCTATTCTGTGCGGTTCTATGCTGTTCTAGTTAAATAATTATTTTTATATAACTATCTATAACTATGTGTCTCTCGCGTTGTATATGGTTAGTATAGTGTCATTACTAGAATATTCTAATATAAATAGCAATTACGCATATATTGTAGCATTTTATCTATAATTTTGATAATACAGTTTTATAATGTCATAGCTATAGACTATAACGTTATCTATATAATTTCGCTCTATTACTTTACTAGTTCATTGATAAGTTTAATTCTTGTTATGTTACTATACTATTACTTCACGTTAAACTTTTATTTAATAATTTTAATTACTAGTGCGATGAGGTCAGAGATTAAAAATAT</ns2:sequence><ns2:name>KY699499.1_Leishmania_naiffi_strain_MHOM/GF/2005/LEM5108_clone_LEM5108_9_minicircle_kinetoplast,_complete_sequence</ns2:name></ns2:Sequence><ns2:Sequence dsseqid="sq1714" id="sq1714"><ns2:sequence>TAGATAACATTAGCTTTGATAAAATATTTAATTCTACTATGTTATTAGTTTTTCAAAAATAAGAAATTTCCTGCCCAAAATCGTACCACCCGACATGCCTCTGGGTAGGGGCGTTCTGCAAAATCGCAAAAATCGCATACAGAAACCCCGTTCAAAAATTGCCCAAAAATCGCGTTTTTTGGCCTCCCCGTGCACAATTAGGGGTTGGTGTAATATAGGCGGCGCGTCACATCAGCTCAGGTTAGGATGCCTCGAAACAGGCCTCTTAGAGGCTTGATTTTAATGATTCTGCGTTGAATGGTTATATTGATTTGAAATATTTATTTTAATTAATAATTAGACTAGTATTGTGCTAGTTTTGTTATGTAATAATAATTTAATTCGAAACTATACTTGCTCTGAACATTGGTTACTATATTTAATTATTTATTGTTATCTTATTATACAGTTCATCTCATAGTTATCCGATAGCATCATTATAGTTCATGGCATTATAGCTCCATAGTAATATCAATTGCCTTTTATATTAGGCTAGTTAGGTAATACGTCTATATACTTACAATAAACTTTTTAATGTTACTAACTTTATCGCTAACGTTGAACTATGTTGATTATAACATTATATGCTCTAGTCTGTGTATACTTTTATTATTTAATTTTAATATTATAATTTTAATTTAACTTATCTTATGCCGATAGTGTTACGTGTATTGACTGGTTAGAACATAAAATAAAAATA</ns2:sequence><ns2:name>KY699500.1_Leishmania_naiffi_strain_MHOM/GF/2005/LEM5108_clone_LEM5108_10_minicircle_kinetoplast,_complete_sequence</ns2:name></ns2:Sequence><ns2:Sequence dsseqid="sq1716" id="sq1716"><ns2:sequence>ATTTAAATATTATAATTCGCGCTCTTATGCGTGTTTATAGTTTTAGAAAAATATAAAATTCTCAAAATTACCGACCCAAATCGTACCACCCGACATGCCTCTGGGTAGGGGCGTTCTGCAAAATCGCAAAAATCGCATACAGAAACCCCGTTCAAAAAATGCCCGAAAATCGCGTTTTTTGGCCTCCCCGTGCACAATTAGGGGTTGGTGTAATATAGGCGGCGCGTCACATCGGCTCGGGCTAGGATGGCTGGAAACAGGCCTCTGAGGGCTTATAAATTTTGTTTTTTAAAAATTTAACTTGTTATGTGGCTTTAAAGTTGTTTCGCGTTGATAATAATATGATATTTAATTATTTGACATGGCTAGTTCTGAATTAGCTTTGTAATAGTTATTAATTATTTAGATTGTTTATAATTTATTAATTTATTAAAATATTTATTATTACTGGTTTATATGCATTCAATTGATAAAGCTAATATCATCGCTAAGATAGAGTCAATATGATACTAGAATAAGTTACATATATATTACTAGCTATTACTATCATTATAAGACTAGCTCAATGACACTACATCCATTAGATACTATCTCTACTCCATAATAGTTCTATTACTTGCATTATACATTAATTATTTTTAAATATAAACGTATTGACTTGCTTGGTTACGTGCAGAGACTAGACAATGATAGATACGAGTTAATGTTAATAATTATAAGTTTAGCATCATCTATAAAA</ns2:sequence><ns2:name>KY699501.1_Leishmania_naiffi_strain_MHOM/GF/2005/LEM5108_clone_LEM5108_11_minicircle_kinetoplast,_complete_sequence</ns2:name></ns2:Sequence><ns2:Sequence dsseqid="sq1718" id="sq1718"><ns2:sequence>GCTAGACACTCATTACTAGCTTATTATGCTCGATTATAAATATTATTTTTGTCAATAAAATGCTAAAATACGCGACCAAATCGTACCACCCGACATGCCTCTGGGTAGGGGCGTTCTGCAAAAACCGAAAAATCGCATACAGAAACCCCGTTCAAAAAATGCCCAAAATTCGCGTTTTTTGGCCTCCCCGTGCACAATTAGGGGTTGGTGTAATATAGGCGGCGCGTCACATCGCCCTGGGCTAGGATGCCTCGAAACAGGCCTCTTAGAGGCTTGAGTTTAGAAAATTAAAATGTTCTCGAATAAATAAATTATTTGTGATATAAAAATTGATATTTAATTATTTAATAGCTTTATATTCGTGGTGTTATTAGTTAGATATGATTGTTATATTTAATTTTAAAATTGATAATGCTTGTTAACTATGTGATTGGATACTATGCGGACTAAGATCATGGCTATGTATTGAGTAGTGTTATGGTTGTTACAGTTCATAGTAATAGCCTAATTTAATATCAATATATATTGCCTTTTGTTAGGCTTTAGTATACTTTTCATTGAACTATAATCATTGACTATCATAATACTATAACGTTGCTCATAATGATACTATATCTATTAACTTTATAGCTGTTATCTATTATTGTTCTCGTTATTAATAAAATTATATTTACTATATTCGCACTCTATACTTGTATGGTTATATGGATACACTAGTCTATAGCTAATAATTTTATCAACTATGATACTA</ns2:sequence><ns2:name>KY699502.1_Leishmania_naiffi_strain_MHOM/GF/2005/LEM5108_clone_LEM5108_12_minicircle_kinetoplast,_complete_sequence</ns2:name></ns2:Sequence><ns2:Sequence dsseqid="sq1720" id="sq1720"><ns2:sequence>GTATGAGTTTGAATAGCATTGTGATATTAGAATTTATATTTTCAAAATAATTTAAATTTTCTCAAAAATATGAGACCAAATCGTACCACCCGACATGCCTCTGGGTAGGGGCGTTCTGCAAAATCGCAAAAATCGCATACAGAAACCCCGTTCAAAAATTGCCCGAAAATCGCGTTTTTTGGCCTCCCCGTGCACAATTAGGGGTTGGTGTAATATAGGCGGCGCGTCACATCGGCTCAGGTTAGGATGCTGCAATTCAAGCCTCTCAGAGGCCTTATTTTAAAATTCTAGCTCGAGTTGGGCTAATATGATATTATTTAGCTAAATAGATGTTACTAGTATTGAGTTTGGTATGCTACTAGTTTAGATATTACTAGTGTGGTACTAATAGTAGTATCATTGTTATAATATTACTAGCTTTACTCTAGGTATACTATGAGTTACATGTAATAGCTCTGTTATAGCTCTGATACGTGTCTATAATGATACATAATGCTAGTATTACTAAATTTCCCTTTTATAACTTGTTTTATATGCTATTTTGACTCAATTTTAATAATTATTACTATTACCATTACACTATAGTATTACACTCATTATGCGCTGATGATATAACTATAATTTTACTATATAAGCTTTATGTATGCTCTCTGATTAGATTTGCTATAGACATAAATAATACTCTTTGTTCTCTATCTTTACCTGCTATCTTAACTAATTATAACTTTGTCATTACCTTGTTA</ns2:sequence><ns2:name>KY699503.1_Leishmania_naiffi_strain_MHOM/GF/2005/LEM5108_clone_LEM5108_13_minicircle_kinetoplast,_complete_sequence</ns2:name></ns2:Sequence><ns2:Sequence dsseqid="sq1722" id="sq1722"><ns2:sequence>TATAACTTTGATTAAGATTGAAATATATTTAAATAAAAATTTAATTCGCGCACCATACTCCTCGAAAAACTAGCTCAAAATCGTACCACCCGACATGCCTCTGGGTAGGGGCGTTCTGCAAAATCGCGTTTTTCGCATACAGAAACCCCGTTCAAAAATTCGTCAAAAATCGTGTTTTTTGGCCTCCCCGTGCACAATTAGGGGTTGGTGTAATATAGGCGGCGCGTCACATCGGCTCAGGTTAGGATGGCTCTAGACAGGCCTCTTAGAGGCTTGTTTTTGCTAATTCAAACTCAAATCGAGGCTAGTTGGATAAATTGATTTTAGATATTAAATTATAGTTGTGATATGCGTGTTTGTGGTAATATAAGTTTGATACTAGTAACGTTGTCGCAATATGAGTATATAGATTAGAATAGAACAATGATAGATATAGTTTTATATAAATAATAGATTCGATTATGTGCATAGTGTCGTTATAGTTATAATAGTGAAATTAGCCTCACAATAGCAATTACAACTTATATTGGAGCATATTTAGAGCTAATATTACACTCTTATAATGCTAGCCTATAGACACGTATCATTTAACTTTATTGAACTTGTCTATTCGTGTTATACTATTTAATATAATATAATTTTTATCTTATTAGATCTCGTTTATCATATGTCTTACTAGCTTGAAATAATAAAATTAATATTTAGCTAATTTAGTTCTATTACGTGCAGATAAGAACAT</ns2:sequence><ns2:name>KY699504.1_Leishmania_naiffi_strain_MHOM/GF/2005/LEM5108_clone_LEM5108_14_minicircle_kinetoplast,_complete_sequence</ns2:name></ns2:Sequence><ns2:Sequence dsseqid="sq1724" id="sq1724"><ns2:sequence>AAAATAAAATTAATTATATCGCTAAGATAGTGTTACATGTGTCTATGAATTTAATAATATCGAGAAAAATCAGCTCCAAATCGTACCACCCGACATGCCTCTGGGTAGGGGCGTTCTGCAAAATCGCGATTTTCGCATACAGAAACCCCGTTCAAAAATTCCCCAAAAATCGCGTTTTTTGGCCTCCCCGTGCACAATTAGGGGTTGGTGTAATATAGGCGGCGCGTCACATCGCCCTGGGCTAGCCTCGTGCAAAACTGGCCTCTGAGGGCTTATGTTTTTATAATTTCGGCTTTGTTATGATGTTTTGAGAAATAAATAAATTTAAAGTTAGTTTGGCTAGTTAGTTCTATGTATGTGCATTGATAGAGTGGGTTAGTTATAATATTAGATGTAATAAAATTATTTAATATCATAGCATTGTTATACTCTTATTATTACTACTCAATGTTCTATCATAGACTATACGTGTAACCCTATTATGGGTAAGATAATACTATCAAGTACATATTAATATTAATTACAATTGCTCAAATATGGGTATTGAGTAGACTATAACATTGAGAGGCTAGATCGATAACTATGAGTTTAATAAAATTAGATTAATGATATTATTGTATTGTTATTATTAGATTATCTTTTCGCTAACTTTATCTACTCTTTGTGCTAAGATTGGTTTAACGTTAATGCTATTGATATTAACACTAATAGTTCTCTTATACTAGCGCTAGTTAAATTCA</ns2:sequence><ns2:name>KY699505.1_Leishmania_naiffi_strain_MHOM/GF/2005/LEM5108_clone_LEM5108_15_minicircle_kinetoplast,_complete_sequence</ns2:name></ns2:Sequence><ns2:Sequence dsseqid="sq1726" id="sq1726"><ns2:sequence>TAATATTTTTATAACTAGTGTCTTACTGGTCTATTAACTTTTAATTATTTTTATAAATATTCAAAATTATCAGGTCAAAATCGTACCACCCGACATGCCTCTGGGTAGGGGCGTTCTGCAAAAACCGAAAAATCGCATACAGAAACCCCGTTCAAAAAATGCCCAAAATTCGCGTTTTTTGGCCTCCCCGTGCACAATTAGGGGTTGGTGTAATATAGGCGGCGCGTCACATCGGCTTGAGCTAGGATGCCTCGAAACAGGCCTCTTAGAGGCTTGGTTTTATGGTTCTGGAAGAAACACAACATAAATAAAAATATTTCACTTTAATGTTAAATCTGCTTTGTTATTATCTATTTTATAGTTTAGATTTTAATATAGCTAATGAATCTATTACGATACTAGTTCTATGCATTGTGATATAGTTGTATTATTGAGTTTATAGTATAGTTATTATATGTATACTCTGTTATCTCTATCATATCGCTGCCATACTCTTATAATACTAGATATTACCCTTGTAACTGCTTTGTAATATATATTATGCTAGTTTTTATGATACTATTCACTATACCTATACATCACTAACATTACTCTAATAGTTTTATAATTTTGTTACTATGAAGTTAATTATACAATTTAATGCTAGCTGTTACTCTATGTTATTCGATGTTTACTTGTGCCACGTTAGAATTTTATTTAGACTATAGCTGCATCGTTAGTAATAATACACGTAACATTAAATTTAATTATAA</ns2:sequence><ns2:name>KY699506.1_Leishmania_naiffi_strain_MHOM/GF/2005/LEM5108_clone_LEM5108_16_minicircle_kinetoplast,_complete_sequence</ns2:name></ns2:Sequence><ns2:Sequence dsseqid="sq1728" id="sq1728"><ns2:sequence>ATAAATGTGATACTATACAGTGTTACGTGCAGAGATAGAATTTATAAATTTATTAAAATACGAGAAAAATCAGCTCCAAATCGTACCACCCGACATGCCTCTGGGTAGGGGCGTTCTGCAAAATCGCGATTTTCGCATACAGAAACCCCGTTCAAAAATTCGTCAAAAATCGCGTTTTTTGGCCTCCCCGTGCACAATTAGGGGTTGGTGTAATATAGGCGGCGCGTCACATCGCCCTGGGCTAGCCTCGTGCAAAACTGGCCTCTAAGGCCTTATAAAAATAAAATTTCGCGTGTTATGGTTATTTAGAAATAGATTTTATATTACATTTATTTTTTGCTTGCTCTGGTGTATAGTTTGATGTGGTGGTAAGTTAATTTAGTTTAAATAATTTATAATTTTAATAATTAATATTATGTTAGTTTATCGGTATCATGATTAGACTATACTTGTTCTCTATCGTAACTATATAGCTCGATGTTAGCCTCGGATAGTGATAATAATACAATATAATATAACATATAACTAATATCTGGGGTATTATAGTGTCTAATGACTATACTTAGACCATACTCATAAATTTAATACTACATTACACTCATAACGATACTATCATGGCACTGTTACGGTAATGCTGGGTTTGAATATATTATTGATAAAATTAATTTACATACATCTCTATATCTATGACTTGTGCTGTTATCAGTAATACATAGTTAGCATAGTTGCAGCTAATAGTA</ns2:sequence><ns2:name>KY699507.1_Leishmania_naiffi_strain_MHOM/GF/2005/LEM5108_clone_LEM5108_17_minicircle_kinetoplast,_complete_sequence</ns2:name></ns2:Sequence><ns2:Sequence dsseqid="sq1730" id="sq1730"><ns2:sequence>AGAGGCATAGTTAAAGCGTGTCTTACCTGTGTTATGCAGTGTTATTAAAATTTAAAAATATTCAAAAAACCAGGTCAAAATCGTACCACCCGACATGCCTCTGGGTAGGGGCGTTCTGCAAAATCGCAAAAATCGCATACAGAAACCCCGTTCAAAAAATGCCCAAAAATCGCGTTTTTCGGCCCACCCGTGCACAATTAGGGGTTGGTGTAATATAGGCGGCGCGTCACATCGGCTCGAGCTAGGATGGCTGGAAACAGGCCTCTTAGAGGCTTAAATTTTGAAATCTAAATTATTTTTATTTTTAAATTAATAATTGGCTTTTAAGTTTGGTAATTGATGAGTTAATGCTAGTGTAGAGTTGGGTTAATATTAGTTTTGAATATATATAATTAGAATTGCATAGACTAGTTTTATATTTATAAGATTGTTATTAATTTTTACTATTTTATTGTCTCTATTAGATCTGTGCTGTGTTAGTTCATAGATGCTCCGTATTAGCTCTAAAATAGAATATAACTTGTTTTAATATTAGTTACGAGCATAATATCTATAATTATTACTACTATGTTACTCTCATTAGCTAGTTAAACTCATTAGCTATACTATTACTAACTTTTCTAGTTCATTGCTATGATAACTAATGCTAACACTGCATATAAAATATAATCTCATTTAACCTTACAACTTTATTTTCTCTTTTTTCTTTTTATAATTTGTGTTTATCTTTGTTACATTATTTTAGCCCTT</ns2:sequence><ns2:name>KY699508.1_Leishmania_naiffi_strain_MHOM/GF/2005/LEM5108_clone_LEM5108_18_minicircle_kinetoplast,_complete_sequence</ns2:name></ns2:Sequence><ns2:Sequence dsseqid="sq1732" id="sq1732"><ns2:sequence>TAATGCTCCATTAGAGGGGTAATGCGTGAATAATATTACTGCTCTGTGAATTAATAAAATATTAAAAATATCGAACAAAATCGTACCACCCGACATGCCTCTGGGTAGGGGCGTTCTGCAAAATCGCAAAAATCGCATACAGAAACCCCGTTCAAAAAATGCCCGAAAATCGCGTTTTTTGGCCTCCCCGTGCACAATTAGGGGTTGGTGTAATATAGGCGGGGCGTCACATCGGCTCGAGCTAGGATGGCTGGAAACAGGCCTCTTAGAGGCTTGAAACTCGTGGAAATATATATTTTAAAATAATAATTGATATTCTAGTTTAGACTTGTTATTATTAGTTCGTGGCTAGCTTAATATTATGTTATTAGTATGGTTAGAGCTAGTTTAATTGTATGATATAATAATTAATTTTAATACTATACTTATATCTCATCTATACTCGTTAGTTCTATCATTTACTATGTTACCTGCTCGATTAGATACTATAATGCTAATAATACCCCGTAACTGCTTTGTAACTTGTTTAATAATGCTATTTTTGGGTAATGAGTAGATTATAGCTAAGAGGTACTATGATAGCATGGTATGTGAGCTTATAGTTAATGATACAGTTCTATATTATAATTTTATATTACTAGTTCAATACATATACGCGCTAGATATACTCATAGTTAGAGATAATAACTTTATTAATTTGCTAAGAGTGACATTACATCTATGCTAACGTTAATAATGATAA</ns2:sequence><ns2:name>KY699509.1_Leishmania_naiffi_strain_MHOM/GF/2005/LEM5108_clone_LEM5108_19_minicircle_kinetoplast,_complete_sequence</ns2:name></ns2:Sequence><ns2:Sequence dsseqid="sq1734" id="sq1734"><ns2:sequence>TTACAAGTTTCATTAGCAGTATTACATTAGCTTTTATATTTTCAAAATAATTTTAAATTTCCCAAAAAAGTGGGTCCGAATCGTACCACCCGACATGCCTCTGGGTAGGGGCGTTCTGCAAAATCGCAAAAATCGCATACAGAAACCCCGTTCAAAAAATGCCCGAAAATCGCGTTTTTTGGCCTCCCCGTGCACAATTAGGGGTTGGTGTAATATAGTCGGCGCGTCACATCGGCTCGGGTTAGGATGGTGCAAACTAGGCCTCTAAGAGGGCATAATTTTAATTTCTAGCTCAGATTGGGCTGTAATGTTATTATTTATGTTACTAGATGTTACTAGTATTAGATATTTATTATTGCTAGTGTAGTTGCTGCTAGTATGGTACTGTTAATAGTATCATTGGTGTAATATTTATTAGTATACTATGAATATAATGGTATATGTATCTAATAGTTCATGTATAACGCTGTTACGTGTCTATATTGACTCATTACCCTAGTATTACCAAATTTCCCTTTTGTAACTTGTTTTATATGCTATTTTAGTATAATTTAGCTAAGTAATACTATCTATATTGAGCTGCGTTATTATGCTCTCTATGTACTACTATGATACATATAATTATACTATATTAGTTCTATTCATACCATAATATCATTGCCACGTTAAATATAAATAATACTTTTTGTTCTCTATCTTTACTCGCTACTACATTACATCATAGTTTAATTATAATATTTTAA</ns2:sequence><ns2:name>KY699510.1_Leishmania_naiffi_strain_MHOM/GF/2005/LEM5108_clone_LEM5108_20_minicircle_kinetoplast,_complete_sequence</ns2:name></ns2:Sequence><ns2:Sequence dsseqid="sq1736" id="sq1736"><ns2:sequence>ATAAATAATGACATTACAGCTATGATTAACGCGTGTGATGTTTGTTATATTTTATAATTTTGTGAAAATACGGCTCAAAATCGTACCACCCGACATGCCTCTGGGTAGGGGCGTTCTGCAAAATCGCAAAAATCGCATACAGAAACCCCGTTCAAAAAATGCCCGAAAATCGCGTTTTTTGGCCTCCCCGTGCACAATTAGGGGTTGGTGTAATATAGGCGGCGCGTCACATCGCCCTGGGCTAGGATGCTACAAAACAGGCCTCTAAGAGGCTTAAATTTAATTTTCTAGCAGAGATTGGCTTGTGTTTGATTATTGGAGCATAAACTATTTAAAAATTAATTAATAAAGTTTAATTCAAGCTTTGTTATGCGTATGGAATAGTGAGAGACTAGATATAAAATTAATTTATCGTTGTGATGTAATAGTATTGTCATTGTAACTATTTTATTAAATCGATATAACATCATAGCTCAATGTTAGCTCGTTACGTGTGATACTAATAATGCTCCAATATAACTTCTCTTTAATATCTAATTAGTATCTAGGGTTATAGTGTGTTATTGAGTTTATTGACTCTAATAATTTTATTAATTTTATAATAATATAGTTCATCTATTGATAATGATTCGTGTTGCATGTAATAATAATATTTTTACTTTTTAACTTATAACTTTTCTCATTGCATTGATAGACTAGAGCTAAACGTTAATTGCGTGTTATTATTAGATCAATAAAAATAATATTGTT</ns2:sequence><ns2:name>KY699511.1_Leishmania_naiffi_strain_MHOM/GF/2005/LEM5108_clone_LEM5108_21_minicircle_kinetoplast,_complete_sequence</ns2:name></ns2:Sequence><ns2:Sequence dsseqid="sq1738" id="sq1738"><ns2:sequence>AAACTTTAATTTGGAACTGGTGTTACGCTGCATATAAATATTTAAATCTTTTCAATAAACTCTAAAAATTAGCTCCAAAATCGTACCACCCGACATGCCTCTGGGTAGGGGCGTTCTGCAAAATCGCAAAAATCGCATACAGAAACCCCGTTCAAAAAATGCCCGAAAATCGCGTTTTTTGGCCTCCCCGTGCACAATTAGGGGTTGGTGTAATATAGGCGGCGCGTCACATCGGCTCGGGCTAGGATGCCTCATTATAGGCCTCTTAGAGGCTTGATTTTATATTTTTAAAAATTCACACTTGTTATTGGCTTCTAAAGTTGATAATTTTATTTTTTAAATTTAATTTGTGAATAGTTTTGATATAGTTGCTGATAATATAACTAATGATATTCTCGTTTGTTGATGCATAGATTATAATTTTATAAAGTTGATTATACTCGTCAATGTTATTATATCTTCTCTGTTAGCTCATCTTATCGGTATAGTCTCAGGGTTACTAGTTCATATTAATTACAAGTTATATTGTAGTATAGTAGTAATAGCTCAATAACACTATCATTAACTTTATCTAAGCTAGTTCCATTACGTTACTATACATGCTAATAGATTGAATTATTTAATATTATATTTGATACTCTATAAACTTTTATTACTAGTCTTTGCTGTTAACTTTGATGCGAACATGGAACTAGTTTTATTAAATATGTATTACACTAGCATTGACTAGCGACACTAT</ns2:sequence><ns2:name>KY699512.1_Leishmania_naiffi_strain_MHOM/GF/2005/LEM5108_clone_LEM5108_22_minicircle_kinetoplast,_complete_sequence</ns2:name></ns2:Sequence><ns2:Sequence dsseqid="sq1740" id="sq1740"><ns2:sequence>AAATATAAAATTAAAACTAGTGTTACCTCGCGGCTGAAATATTATTTCTTTTTAATAATTTCGAAAAAATAGCTCCCAAATCGTACCACCCGACATGCCTCTGGGTAGGGGCGTTCTGCAAAATCGCGATTTTCGCATACAGAAACCCCGTTCAAAAAATCCCCAAAAATCGTGTTTTTTGGCCTCCCCGTGCACAATTAGGGGTTGGTGTAATATAGGCGGCGCGTCACATCGGCTCGAGCTAGGACGTGACATTATAGGCCTCTCAGAGGCTTGTTTTGATGAATTCTAAATTTTAAACTTGTTATTGACATCTAAACTTGAAAATAATATTTTTTATTTAAATAATTATGTTCGTGTTCGCTATGATCACTTGGATAGTAATAATTTTGTTAATAGTTGGTTAATGTATAGATTTTAATTTTATAAGTTTATTGTTGCTAGTTAATCATACTATACTCGTTCTATTCGCTCATCATAACTATATACTCTCAGGGTTACTAGTACATATTAGTTACAAGTTATATTATGCTATGTTAGTAATGTCTCAGTAACATTATTATTGAGTCTATCGTGGCTAATAATTTTATAGTTTAACTTTATCTTATAATTTTGCTAGTTTAATATTATATTCAATATTTTATAAATTCTTATTACTAATTTTTGCTGCTAACGTTATTACTATGATGTCGCTGATATTATTAACTATGTGTTACTCTAACATTGACTAGAGGCATACT</ns2:sequence><ns2:name>KY699513.1_Leishmania_naiffi_strain_MHOM/GF/2005/LEM5108_clone_LEM5108_23_minicircle_kinetoplast,_complete_sequence</ns2:name></ns2:Sequence><ns2:Sequence dsseqid="sq1742" id="sq1742"><ns2:sequence>TTATATTTTTAAAAACAAAAATAATATTGCCTTAGAGGTGGTATGCGGTGAACTATAAAATTAGAAAAATCCGGATAAAATCGTACCACCCGACATGCCTCTGGGTAGGGGCGTTCTGCAAAATCGCAAAAATCGTATACAGAAACCCCGTTCAAAAATTCCCCAAAAATCGCGTTTTTTGGCCTCCCCGTGCACAATTAGGGGTTGGTGTAATATAGGCGGCGCGTCACATCGGCTCGAGCTAGGATGGGTGGGAACAGGCCTCTAAGAGGGCATATTTTCGTAAAGCTAGCTAAATTTAGATATAATGTTGTTTCTAGTTATAAATTTATATTTGATTATGAGTTTGCTCTGTTATATGGCTAATTAGAACTATTTAGTTTATTATTTAGCTAGATTAAATTATATTCTTTAAAGTGTTATTATAGTTTTAGTTAATGATAATTTTATAATTTTGATTGAATAGCATTGAGTGTGGTGGGTTACTATGTATTAGCTCGAAAACGTAGAATAAAGCAATATATAACTAATATGTACAGTGTTAGTATACTATAAGATGATAATACTAGCTCTAACCATATACTCTATAACTTTGCTCCTCTATAGTTAATAATGTTATACTCTTACGTTAGCTTGATTATGTTCTAGTAAATATTTAATTTATTTAATTTTACTTTTTATAATAATGATTGCTTACACGTTGAACTATAACTAGCTATTACGTTGGCTAATGACATGTAA</ns2:sequence><ns2:name>KY699514.1_Leishmania_naiffi_strain_MHOM/GF/2005/LEM5108_clone_LEM5108_24_minicircle_kinetoplast,_complete_sequence</ns2:name></ns2:Sequence><ns2:Sequence dsseqid="sq1744" id="sq1744"><ns2:sequence>ATTTTCTTTTTAAAAATAATTTCAATTTTACACTTTTATGATGTGTTACACAGCAATACCTCTCAAAAACCAGGGTCAAATCGTACCACCCGACATGCCTCTGGGTAGGGGCGTTCTGCAAAATCGCGTTTTTCGCATACAGAAACCCCGTTCAAAAATTCCCGAAAAATGCCGTTTTTTGGCCTCCCCGTGCACAATTAGGGGTTGGTGTAATATAGGCGGCGCGTCACATCGGCTCGAGCTAGGATGCCTCGAAACTGGCCTCTTAGAGGCTTAAAATTATGAAATTGTTACGGTTATTCAATAAAATATTTTTTGATCTAATAATTCAAATTAAACTGTTCTATGCTCGTATAAATATGATCTAATCTAGTTAATAATAGAATTAAATTGTTAATAGACATGGTATTGAGTTTATATAATGTTACTATTACTCATCTATTCGCTAACTTTACGCTATATAGTCTATGTGTTAGGCTGGTTATAGGTCTAATATCAGAATAAAAGCAATTGTAATTAATAATGAGGCAATTTAACGTTATAATGTCAATGATACTAACCTTACACTCTATAGCTCTAATCGATACACTAATGATAGCTCTATGTTATTACTGCATAGCACATATATAAACTTTGTATACAATTTACTTTTCAATTAGCTGTAAACATTTATCTATATTACCTAGACACTAGATAGCCTCTAATGCGTGCATAATAATAA</ns2:sequence><ns2:name>KY699515.1_Leishmania_naiffi_strain_MHOM/GF/2005/LEM5108_clone_LEM5108_25_minicircle_kinetoplast,_complete_sequence</ns2:name></ns2:Sequence><ns2:Sequence dsseqid="sq1746" id="sq1746"><ns2:sequence>TGAACTGTGATATAGACTTGATAATAAATTTATTAAAATCATAATCAATAATTCTATAACATCAAAAAATAGCTCCAAAATCGTACCACCCGACATGCCTCTGGGTAGGGGCGTTCTGCAAAATCGCAAAAATCGCATACAGAAACCCCGTTCAAAAAATGCCCGAAAATCGCGTTTTTTGGCCTCCCCGTGCACAATTAGGGGTTGGTGTAATATAGGCGGCGCGTCACATCAGGTTGGGCTAGCATCGCTCGAAACAGGCCTCTTGACCCGTATGTTTTTCGTTTTTAACTTTTTATTTAATAGTTTTTGTTTTCCCTTTTAATTGGTGATATATTTTATTTAAATTATTAAATTTATTTATTTTGGATTGATATGGCATTGAATGTTACGTATTAGATTGAGTTGAACTATATTAATTATAATATTACTATGCTTATCTATTATCTACTATATAGCGCTATGATGTCACTGTGTATGGCTATGGTTAGTGACGTATGGGTAACAATATTAGTACAATATATATTTATATTATATTAGTATCCCTGTATTACACGTTATTAGCTCTATGATAGTTTATAAATTCGATACACTATTTTAATTCTATACCATTGACAAGTTCATTGATTTTATTATTCTTTGTTATACTAGATTGATTATGTTCAATAAACTTTACATTAGCTTATCTCTTTTTACTTTTTGGTTTGATCTAATAGCTATAATGATTGACAACTATGCTGCACTAGAGTT</ns2:sequence><ns2:name>KY699516.1_Leishmania_naiffi_strain_MHOM/GF/2005/LEM5108_clone_LEM5108_26_minicircle_kinetoplast,_complete_sequence</ns2:name></ns2:Sequence><ns2:Sequence dsseqid="sq1748" id="sq1748"><ns2:sequence>ATAAAACTATGTATACCAGTGTTACGCTGTGTCTATAGTGAAATTATATTTTTATAAAATTACTAAAATCCCCGTCAAAATCGTACCACCCGACATGCCTCTGGGTAGGGGCGTTCTGCAAAATCGCGTTTTTCGCATACAGAAACCCCGTTCAAAAAATACCCAAAATTCGCGTTTTTTGGCCTCCCCGTGCACAATTAGGGGTTGGTGTAATATAGGCGGCGCGTCACATCGGCTCGGGCTAGGATGCTGCAAAACTGGCCTCTAAGGCCTTATAAAATTCATTTTTAAAAATATTGTCGTGTGTTAAGCTGATTTGAAGTTATAATTTATTTAATTTAAAATTTTTATTTGTTTTGTTTGGCTGTAGTTGGATATGCGTGTTGATAAATAATAGTTTGAATATAGAATTGATAATATTATTATTTTATATAGTTAATGTTACATCTAATTATCACTGCACCTATTAGCTCAACTATAAATAACTATACGGTGTTATGCCGTGTACTCTGATATAGAATATATTCATATTAGACTTATATTGACTCTATCTCACTGTATTACTATCTTTGAGGCTAACACTATGATCTATAATTTTACTAGTGATAGATATACATATAGTAGAGTTATACTAGTGCGGTGTGAGATAAATTTAAAATTAAAGTTAACATTAGAATATTATTAGCATCTATACTCGTAACAATTATTCTCTGCGTCTCTATTTACGTTAATAGCTAGTAATGTCGCGAA</ns2:sequence><ns2:name>KY699517.1_Leishmania_naiffi_strain_MHOM/GF/2005/LEM5108_clone_LEM5108_27_minicircle_kinetoplast,_complete_sequence</ns2:name></ns2:Sequence><ns2:Sequence dsseqid="sq1750" id="sq1750"><ns2:sequence>TAATAATAATAATAATTTATGTCATTATGCGCATAACATTTTAATTTTAATTTTAAAAATCTAGAAAATACGGGTCAAAATCGTACCACCCGACATGCCTCTGGGTAGGGGCGTTCTGCAAAATCGCAAAAATCGCATACAGAAACCCCGTTCAAAAAATGCCCAAAATTCGCGTTTTTTGGCCTCCCCGTGCACAATTAGGGGTTGGTGTAATATAGGCGGCGCGTCACATCGGCTCGGGCTAGGATGGCTGGAAACAGGCCTCTTAGAGGCTTAGTTTTATAAATTCTGGCTTTGAAGTTTAATATTGGAATTATTGTTTTAAATATATAGTTGTTCTCTGGCATACTAGTTATTATTACTATGCTAGCTTAGATATAGCTCTGTGTTAGTAATGTTATAGTGCTAATGTGTAATAGATATAGATTATTATAATTATAGTATATTGTTACTCGCGATAGATCTATGATATGGTTATAACGCTGTATTAGCCTCGATATAGCCTAGATATGTAATATATTCTGTAATTGCTCAGTAATGTCACTATAATCTTATAAATTTAAACCATAGAGCGACACTAACATTGAATAATAAATTTTTATAATGATAGCGTGTTATGTGTTATGATTGACTATAATTTAATTAATATAATTTTATAATCTATCTTGTTACATGTCAGTTCTCATTATTAGCTAACTATGTTATTATCTGCACTATGCATTGATCTACTATAGATTAAA</ns2:sequence><ns2:name>KY699518.1_Leishmania_naiffi_strain_MHOM/GF/2005/LEM5108_clone_LEM5108_28_minicircle_kinetoplast,_complete_sequence</ns2:name></ns2:Sequence><ns2:Sequence dsseqid="sq1752" id="sq1752"><ns2:sequence>TAGAGGGGTTATCTAATAGCGCTGTTACGCGTTTATTTATTTTTTAAAAACTATAAAATTTCATAAAATTGGGGTCCAAATCGTACCACCCGACATGCCTCTGGGTAGGGGCGTTCTGCAAAATCGCAAAAATCGCATACAGAAACCCCGTTCAAAAAATGCCCGAAAATCGCGTTTTTTGGCCTCCCCGTGCACAATTAGGGGTTGGTGTAATATAGGCGGCGCGTCACATCGGCTCGGGCTAGGATGGCTGGAAACAGGCCTCTTAGAGGCTTATAATTTCATTTTAATTTTATTTTTCTTTTTATTTAATTTTTAGTTTGAATTGAGGTTGGTTATGTTGTGCTCTCTAATGTAATAGCTAGTTAGTATTTAATTTGAGTATAGTTTAGTTGTAATGTTATTATTATGTGCTGTTCACTGTAGTAGCGTTGTATTAAATGTTATAGTACACGCATAACGTAATGGTATAGATGTAGAACTGGCATTATGATACTATATGGAACAATATCAATTACAATATATATTATACTAGTAATGTCATGGTAATACTAACAATAACACTATACTCTCGATGCTATGACTGTGCACATTAACGATACAATGAATTTATATAATTAACTATTAAATAAAATATCTCTCATAGTTTTCTCTATAGTCGTAAGCTCAGTTAGATACGGACTTGATAATAATAATAATTTAATTTGTATTACATTTAGTTTTATTAAATAATACTCCCT</ns2:sequence><ns2:name>KY699519.1_Leishmania_naiffi_strain_MHOM/GF/2005/LEM5108_clone_LEM5108_29_minicircle_kinetoplast,_complete_sequence</ns2:name></ns2:Sequence><ns2:Sequence dsseqid="sq1754" id="sq1754"><ns2:sequence>TAAACATTATTTTTATTTTTTCAATTTTACAATTTTATGCCTAAGGAGTCGACTCATTACTCGAGAAAATCAGGTCAAAATCGTACCACCCGACATGCCTCTGGGTAGGGGCGTTCTGCAAAATCGCAAAAATCGCATACAGAAACCCCGTTCAAAAAATGCCCGAAAATCGCGTTTTTTGGCCTCCCCGTGCACAATTAGGGGTTGGTGTAATATAGGCGGCGCGTCACATCGGCTCGGGCTAGCTCGTGCGAAAATAGGCCTCTCAGAGGCTTAAAATTGGAATTATAATTATTTTTGAGATAATAAAAAGTTTTATGTTTGTTTTTAATATTAGATTAGAACGGAGCTAGTCTATTACTATATAGTGCTCGCTAAGCGAATAGAGTTACGTATATGACATTGTAATATTAATTTTATTTATATATAATAACTTTATCTCTATGAATAGCCTTGGTGTTAGTATGGTTAGTGGATGATGTGTATAGTGATAAAATTAGTAAAATATATCAATTACAATATATATTGTAGTCATATTTAACCATTATTACTAGCATTTATCTATAACGCTATAACCATACGAACTGAGATAGATGACATTGATAATATTATGTGTTTGATTATTGTATATCATTTTTATATTTACACTCTCATTCAACTTTACTCTTCTCCCTTTCGCTTGCATTAGCTAGTCTATACTCTAGTGATAACATGATGTATTGTGTATTAAATTTAAACT</ns2:sequence><ns2:name>KY699520.1_Leishmania_naiffi_strain_MHOM/GF/2005/LEM5108_clone_LEM5108_30_minicircle_kinetoplast,_complete_sequence</ns2:name></ns2:Sequence><ns2:Sequence dsseqid="sq1756" id="sq1756"><ns2:sequence>GCGTAATATTTTAATAAACAATCAAATTTAGATTTTAATTTTATGTGTTGTTTCTGTTTTGTCAAAAAATGACCATAAAATCGTACCACCCGACATGCCTCTGGGTAGGGGCGTTCTGCAAAATCGCAAAAATCGCATACAGAAACCCCGTTCAAAAAATGCCCGAAAATCGCGTTTTTTGGCCTCCCCGTGCACAATTAGGGGTTGGTGTAATATAGTCCGGGGCGCACACACACTCGAGCTAGGATCATAAAATTATGGCCTCTTAGAGGCTTGTTTGTCGCGTGTTAATATTATTTTTAATAAATATTTTTATATGTTAGATTTCTCATTATAATTCATTGCTGCACTGGTTTGATATGCTAGTTTGTAATAGTTTTGCATTGAAGATAAATAATGTAATAGTTAGATTATGGTTGTATGGTTGAGATAGATTTAATAGATTATACATACGAGTGGCTATCTAGTGTTCGCTGTGTCTATAGTATTATAGCATTACTAGTTCTCTCACATATACAACTTATTCTATATATGATATTAGTGCGCTATGTATTACGTATTATTGATAATGCTAACGTTAAAATAATATTATACTCACTATGACTATACGCTACTATTAGAACTGATATGACGCTACATAGATAATTATTATTTATATACTGGTAACAATAACATTTATATATCTTCTCTTACCTCTTACGATGCTTCTATTACCTTCTAATCTCAGTTTTATTATTAGAGACCAATTC</ns2:sequence><ns2:name>KY699521.1_Leishmania_naiffi_strain_MHOM/GF/2005/LEM5108_clone_LEM5108_31_minicircle_kinetoplast,_complete_sequence</ns2:name></ns2:Sequence><ns2:Sequence dsseqid="sq1758" id="sq1758"><ns2:sequence>AAAATAAATAATTAACTCTGTGTTAGATCTGTGTTATGCTCTAAATAATTTTTATAATTTTGTCAATAATCGGTATAAAATCGTACCACCCGACATGCCTCTGGGTAGGGGCGTTCTGCAAAATCGCGATTTTCGCATACAGAAACCCCGTTCAAAAAATACCCAAAATTCGCGTTTTTTGGCCTCCCCGTGCACAATTAGGGGTTGGTGTAATATAGGCGGCGCGTCACATCGGCTCAGGTTAGGATGCCTCGAAACAGGCCTCTGAGGGCTTATAATTTTGAAAATTAGATTGAGCTGTAATGTTATTCGTGATTAGACAATATTATTTATTATTTTTATTTTTTATATTAACTCTGCTCTCGTATGGTGTTCTATTAGTGCTAGGCTAGTTAGAATAAAGTTAAAATTGAATTAACTATATACATGAGAATACTATGTGTTACTATCATTATAACTATACCATGTTAGCTCTGTCTTACTCGTATACATTATGCTCCCTCTCATAACTAATATTAATATCAATTGGTAATATAGTAACGTATGGTATTACACGTTTATAGCGATAATAATAATTTTTATAATTCTAAACTTTACTTGACTATACGATGATTAAACTATACTATACTATTGATTAGATTATATTTACTCTAACTTTATATTTAAATTCACGATTAACAAGCTCTAGACCAGTGGTATTATGATGTGTTACTATGAATAAAATTGTAATATCTTAGCT</ns2:sequence><ns2:name>KY699522.1_Leishmania_naiffi_strain_MHOM/GF/2005/LEM5108_clone_LEM5108_32_minicircle_kinetoplast,_complete_sequence</ns2:name></ns2:Sequence><ns2:Sequence dsseqid="sq1760" id="sq1760"><ns2:sequence>TTAATTATTTGATTTAACAGTGTTACGTGGTGTTACAGCCTAAGGAGTCGAGTCATTACCTAGCAAAAACAGGGTCAAAATCGTACCACCCGACATGCCTCTGGGTAGGGGCGTTCTGCAAAATCGCAAAAATCGCATACAGAAACCCCGTTCAAAAAATGCCCGAAAATCGCGTTTTTTGGCCTCCCCGTGCACAATTAGGGGTTGGTGTAATATAGGCGGCGCGTCACATCGTCTCGGGCTAGGATGGCTCGAAACAGGCCTCTGAGGGCTTATGTTTTTCAGAAATTAATTTTTAAACTTGAAATTGGCTTTTAATGTTGCTAATTGGATAAAATTTAATTTAATAGTTGGGATAATATATTTATTTGATAAGATAATTTAGTTCGCGTTGATGTTATATTATTTTACTAGTTCGATATAGTTATAAATATTTTAATATAGTGACGTCATAGTCTCGATGTTATAGCTATTATACGTATGGATATAGTTTTGCCATGAGATAGTAGCAATTACAACTAATATAGATATATATTGTGCTCTATTACTATACTAACTCAATACTAACCTTACACTCTAGACTATAGCTGCTAGATAGAGATAACATTGATAAATATAATTATTGATATGCGTATACATTTATAATTTTAATATAATCTAATTGATATAAACTCACGGCTCGATATACTTGTCTATGCAGTTAATAAATTTATTTTCTAATACGTTCCATAAAAGTTTAATAGCAATT</ns2:sequence><ns2:name>KY699523.1_Leishmania_naiffi_strain_MHOM/GF/2005/LEM5108_clone_LEM5108_33_minicircle_kinetoplast,_complete_sequence</ns2:name></ns2:Sequence><ns2:Sequence dsseqid="sq1762" id="sq1762"><ns2:sequence>TAAATTAATTTTAAATGTTTGATTATGTCTTGCATATAGTTTTAATTTTTGTCAACAATATCATAAAATTGGGGTCCGAATCGTACCACCCGACATGCCTCTGGGTAGGGGCGTTCTGCAAAATCGCAAAAATCGCATACAGAAACCCCGTTCAAAAAATGCCCAAAATTCGCGTTTTTTGGCCTCCCCGTGCACAATTAGGGGTTGGTGTAATATAGGCGGCGCGTCACATCGTCTCAGGTTAGGATGCCTCGAAACAGGCCTCTTAGAGGCTTGAATTTATCTTTTTAAAATATTCCACTTGTCATTGGCATTAAATTGATTCGGAGTTAGATAATTTTATTTTGTGAATAGTTTGTAGACTGGTTAATAACTGGTTTGGATATTGTTTCGCTAGTTAATAATTTATTAATTTATTAGATTGGATTGAACTATAAAATTAATATTATATAATTATATCTATTCGCTGATGATGTATCTCGTGTATTATGCTCAATATGGTCACAATAGCAATTACAACTTATTCTGTACTAATATGGCACTAACTATACTACTCTATGATACACTCTGATAACGTTAAGCTAGAGGGAACATAATCTTATAATAACATAGCTCGATGTTAGTAATAATTATATAAATTTAATAATAATAATAATTTTAATTCAACGTTATATTTAATTTTTAGAATTCTTTTATTAGACCTCTGTATGCTAGTCAATATTATTTTCGATGCATAGA</ns2:sequence><ns2:name>KY699524.1_Leishmania_naiffi_strain_MHOM/GF/2005/LEM5108_clone_LEM5108_34_minicircle_kinetoplast,_complete_sequence</ns2:name></ns2:Sequence><ns2:Sequence dsseqid="sq1764" id="sq1764"><ns2:sequence>GTTTTGATTCGAACACAAAATATAAAAATCTTTTCAATGCGTTGTTACTCTGTGTTATGATGGCAAAAATGACCATAAAATCGTACCACCCGACATGCCTCTGGGTAGGGGCGTTCTGCAAAATCGCAAAAATCGCATACAGAAACCCCGTTCAAAAAATGGCCGAAAATCGCGTTTTTTGGCCTCCCCGTGCACAATTAGGGGTTGGTGTAATATAGGCGGCGCGTCACATCGACCTGGGCTAGCCTCGTGCAAACTAGGCCTCTTAGAGGCTTAAATTTATAGTTTCTAACTTTTAAACTGCTATTATGCTTTTAATTTGAATTTTATTAATTATTTTATTTTATTGTTGCTAATATGTCGCTAAACTGTACTATTAGATGATAATATTGCGTGGATAATGTTATGGTGTTAGTTTGATAATAAATTTAAACTTTTATATGATTATGTTCTCGCGTTGTATCTCTATGTTATGGTTATAGTGGCACATGGTTATAACTAGCCTCAATACTAATTGTAACTTATTCTGTACTAGTAATATACTATCTATAATGCATCATAATACTACACGTTACCCTCTATATACTCGTTCATTATAACTATAAAGTTTATTTTAAATTTAATTATAATAGTTCTCTTCGCGTTGATGATTTATCTTATTGATTTTATTTAACTAAGTTTAATTATAACTTTCGCTGACCTACACTATTATGCGCTAGACACACTAGTTTATAAAATTA</ns2:sequence><ns2:name>KY699525.1_Leishmania_naiffi_strain_MHOM/GF/2005/LEM5108_clone_LEM5108_35_minicircle_kinetoplast,_complete_sequence</ns2:name></ns2:Sequence><ns2:Sequence dsseqid="sq1766" id="sq1766"><ns2:sequence>TTATTAACTTTGATTTCACAGTGTTATGCGCATATAAACTTTATTAAAAATAATAATTTTCTCAATTTTAGCCTATCAAATCGTACCACCCGACATGCCTCTGGGTAGGGGCGTTCTGCAAAATCGCGTTTTTCGCATACAGAAACCCCGTTCAAAAATTCCCGAAAAATGCCGTTTTTTGGCCCACCCGTGCACAATTAGGGGTTGGTGTAATATAGGCGGCGCGTCACATCGGCTCGGGCTAGGATGGTGCAGAACAGGCCTCTTAGAGGCTTAATTTTATTTTTCTAGCCTGTTTGGAGCTATATTGGTTATATTACTTATATACACTTGTTATTATAGCTTATAATTACTCTTATTATTATACTAGTTTATATTCTCTGCTATAGTACTGGTTAGCTGTAGTAATGATAGTGCACAATTAGATTATATGTTAATTATATATACTCATAGCTCAATCATATGCATCATTATAGTCATTACTAGGTATTAGCCTGGTATTACTAAAATCCCCTTTTATAACTTGTTTTCTCACGTAATTTTACATATTTTTAATAATAACTATGGTAATGAGGTTATAACGTTACTGGCTCTATAATTGAGCTATCTATATCTAATAAATATAATTTTTATATAATTACTAATCTATTACATTGCTATACTTACTGTTATACTAATATGACTAGTTCTCTTCGCTAGTTTAATAATACTAGTTTTACTATGCTAGCTAATAATTAAATT</ns2:sequence><ns2:name>KY699526.1_Leishmania_naiffi_strain_MHOM/GF/2005/LEM5108_clone_LEM5108_36_minicircle_kinetoplast,_complete_sequence</ns2:name></ns2:Sequence><ns2:Sequence dsseqid="sq1768" id="sq1768"><ns2:sequence>AGACATGTCTCTGTTAAGCTAGTGATGATGTGAACTTTATTTTTATAAAATTTATAATTCTGCCAAAAACATCAATAAAATCGTACCACCCGACATGCCTCTGGGTAGGGGCGTTCTGCAAAATCGCAAAAATCGCATACAGAAACCCCGTTCAAAAAATGCCCGAAAATCGCGTTTTTTGGCCTCCCCGTGCACAATTAGGGGTTGGTGTAATATAGGCGGCGCGTCACATCGGCCTGGGCTAGGATGGTGGAAAAGTGGCCTCTGAGGGCTTATGTTTTTAGAATTTGAGGTTTGAATATTATTTTTAAAAATTAAAGCTAGAATGTGTTTTGTTTGGAGTTGTTATATGCTAATTGATAAAATATTTTATTATTAGTAATTAAATTTATAACGTTACTAGTTCATTGTTAACTGGGTAATTGGATATTATTATTTATATAAACTGTGCACTCTATAGCTTATCTATAACGTTGTAATGGCATGAGATACTAGGGTTACTATCTAATATCAATTGCCTTTTATTCTATATTACTATGATACTCTATGACATACTACTCTATTAGACTTCAATGTTAGCCTCGTTGTATAATATATTTTATATAATTATTATTTTAACTTGAATAGATAGACTTATAATTAACTATGTATGCGCTGACTAGATAATATAATTTTAATCTAATTTATCTCACGTTGATAGTGCTGTTATTATTACGTTATTAGAATTTATTTTTGCCGCT</ns2:sequence><ns2:name>KY699527.1_Leishmania_naiffi_strain_MHOM/GF/2005/LEM5108_clone_LEM5108_37_minicircle_kinetoplast,_complete_sequence</ns2:name></ns2:Sequence><ns2:Sequence dsseqid="sq1770" id="sq1770"><ns2:sequence>ATAAAAATTAACATAAACTTTATTAATTCGTTGTTAATGCTGTTTCAACTTTAAATAATTTTCAAAAAATGCCTCCCAAATCGTACCACCCGACATGCCTCTGGGTAGGGGCGTTCTGCAAAATCGCGATTTTCGCATACAGAAACCCCGTTCAAAAAATGCCCAAAATTCGCGTTTTTTGGCCTCCCCGTGCACAATTAGGGGTTGGTGTAATATAGTCCCGCGCGCATCCCAGCTCAGGTTAGGATTGCATAAAAGTGGCCTCTAAGGGTTTATATTTTTCTAATTTTAACTTTTTTCAATATAATTCGATTTTAGCTTTGATGTTAGCTATGATGTGGGTTAATAAATTCACAATAATAATAAACAACTGACTGGAGCGATAATTATAAATGTATTACGTGCATATAAAATCATTGCAACTATAAATAATAACTATACACTAGTGCTATTGATGTTCTAAGCTGTAGTAGATAGTATACATGGATAAGCTCGACATAACACTATAACTTATTCGTAATATATATTGATATCAGCACTATTACTACTCAATACTAGCTCTAGACACGTTAATACATCGTTATAAAGTTGTAAGTAGAATTGAATAGATAGATGACATTATATACTACATTGATTGCTACTACATTGTCTATTCATTACATCTATTACTACTCTATCTCTACTTTATTACTAGCTACACTAACACGCACATCTTATTAGTAAATATATTTTATAAATAAA</ns2:sequence><ns2:name>KY699528.1_Leishmania_naiffi_strain_MHOM/GF/2005/LEM5108_clone_LEM5108_38_minicircle_kinetoplast,_complete_sequence</ns2:name></ns2:Sequence><ns2:Sequence dsseqid="sq1772" id="sq1772"><ns2:sequence>GGGGTTGGTGTAATATAGTGGGCCGCGCTCCCCATCCAGGGCTAGGTGGTGATAATATAGGCCTCTAAGAGGCTTAATTTTATAAATTTGGAACTAAATCGACACTTTAATAATTAAACTTAAATAGAGTTAACATTAGATTGAATTATATGCTATCTCATTATATAAATTATTATTTTATTCTATCTAATCAGTTCATCGTTGTTATAGCTATGTTATATTAATTTCATTTTAACAATTTTAATTTTATACCATACATGACACTCTCGATGATAACATTACTAGTCATTACCCTGGATATGGCTACAATACCAGTTACAATATATATTATGTTATGTTTTTGGGGTATTAGCTCCATTATACGTGTAAGAGGTTAGCTATGAGTTCAGCATATAGATATAATTATAGTTTAACGATATTTTAGTAAATAGTTTACATATACTATTTTATTTCACTAGACTTTATCTATTATATGGCTATTCACGCTACTAACATGATACTAGTTTTATTACTAAATAAGATTAATATTATAATTATAAAAATAAAATTATATTAAATCTACAGTGTTACGTGCATTGAGATATTTAATTTTATAACGTAATAGCTCCAAAAACAGGGTCAAATTCCAACCACCCGACATGCCTCTGGGTAGGGGCGTTCTCGCAAAACGCGATTTTGGCATACAGAAACCCCGTTCAAAAATTCCCCAAAAATGCCCATTTTTTCGACTTTGTGTTACGATTA</ns2:sequence><ns2:name>AF088225.1_Leishmania_lainsoni_clone_A_kinetoplast_minicircle_DNA,_complete_sequence</ns2:name></ns2:Sequence><ns2:Sequence dsseqid="sq1774" id="sq1774"><ns2:sequence>GGGGTTGGTGTAATATAGTGGGGCGCGATCCCGATTCGAGCTAGCCTTCATCAAAATCAGGCCTCTTGACCCCGTATGTTTTTTGATTTTCAAACCTTTTATCGGTTATTGATTTGAATAATTGGAATTAAAATAATAGTTTGATATAGTTCTTGCTTTGATAATAGTTAACATTAGAATATAATATAATTTATTTTAAATATTTAGTTTATAATAATGTATTACGTGGTATGAGTTTGAATTATGATTTTATAATTATGGCTATGATGATGTGCTGTGACCATGCCTATACTACATCCATACTCTCACTTACATATATATATTAATTGTAACTAATAATGGGGTATTATAGTGTATTAGGGTACATTATAAATTATTTTATTGATACCATACATTGACTATACTCTCGCTGTACTAGATAGTTCTATTAAATAATTTATTGTTATCATTTATTGTAATTATTATATCACTTAATTTATCAATTGAGTAACATTGTCAGTGCTAGCTTTGAATATTGATGCTATTAGATTTTAATTTTAATGTTGCATAATAAATTTATAAATATTTTAAACTATGAATTTAATGGTAAGGAGTCGAGGTATTACCTAGCAAAAATGGGGTCAAAATCGTACCACCCGACATGCCTCTGGGTAGGGGCGTTCTGCGAAAACGCAAAAATCGCATACAGAAACCCCGTTCAAAATTGGGCAAAATGGGCAATTTTTTCGACTTGTGTTACGATTA</ns2:sequence><ns2:name>AF088226.1_Leishmania_lainsoni_clone_B_kinetoplast_minicircle_DNA,_complete_sequence</ns2:name></ns2:Sequence><ns2:Sequence dsseqid="sq1776" id="sq1776"><ns2:sequence>GGGGTTGGTGTAATATAGTGGGCCGCGCTCCCCATTCATGTAGCCTTGGATAAAAGTAGGCCTCTTAGAGGCTTAAAAATAAAATTCTAGCTTATAACAGGGGATAATGTTAGATTAGAGTTAATATTAGATTAGATATATATTAATTTAATTTATATTGACTCGATGCTATACTAACGTTGTTATGCTATTCTTTATTTAATTTATATGATTGTTATTCTAATTCACGTTATAGTCTTGATTATATATCTATCTTGATCATGGTATGGTTGTTGGCTATAATCATATAATTAGCCTCGATAATATCAAATATATTATTGTGAATATATATTATTTGATAATTTACTATATTAACGTACACTAACGATGTTATAACGTTACATACTTTGAATAACCATACTCGTGCTATTCTTATTATTACTATTATTATATTTATAACATTTAGTAATCATATACATTACAATATTTATTTATCTATCTTTGTCTGCTACGTTGTTATTACATTTCATAATCTATAATTTTATTTAGTAGAGATTTGCATTAATATTATAAATTTAATTTTGTGATATGCAGTGTGTGATGTGCATGATAATTATAAAAATTTAATAAAAATCGACATAAAATCCAACCACCCGACATGCCCTCAGGTAGGGGCGTTCTGCGAAATTCGAAAAATCGCATACAGAAACCCCGTTCAAAATTAGCCTCCAAAATGCGTCTTTTTTCGACTTTGTGTTACGATTA</ns2:sequence><ns2:name>AF088227.1_Leishmania_lainsoni_clone_4B_kinetoplast_minicircle_DNA,_complete_sequence</ns2:name></ns2:Sequence><ns2:Sequence dsseqid="sq1778" id="sq1778"><ns2:sequence>GGGGTTGGTGTAATATAGTGGGCCGCGCTCCCCATCTTGGGCTAGCCTCGTGCGAAACTGGCCTCTACAGGCTTATAATTTTAAACCTTTAGGGTGGTTATGGCTATAATATTGATAAATTGAATAATGATATTAAATCTTCCATCATATAGTTTGTCTCTACTCGATGTTAGACTAGATATCACGTGAATTGAATAATAAATTTATTGATGTAGTTGTAATGGTATACTATCGTAATTATTTTATCTTATAACTTTATCTATGCCTTGTTATACCTGTCTATCTATAGAGTCTCCATCTAGACACAATATTAACTAATATTAAATTAGTTTATATTGTATTATTATACAATACACTGACGATGATACACGTCAATGACACTACATACACGAGCTTGCATTGATAACGTTAGATTGAGTTTATAGTTATGTTGTTATTATTATAATTCTATTTTAACTCTATATTTAAAATTCATGATTACCAAGCTCTCTATTAACTATGTTAAATGTTTTTGATTTTAAATAAAACTATAAGATAAACAATAAATAAAATCTTATATCTATGGTGTTACACGTGTACTTTGTTTTAATGAGCTTCATAAAATTGTTGAAATTTGGGGTCAAAATCCAACCACCCGACATGCCCTCAGGTAGGGGCGTTCTGCGAACATCGAATTTTGGCATACAGAAACCCCGTTCAAAATTAGCCTCCAAAATGCGTCTTTTTTCGACTTTGTGTTACGATTA</ns2:sequence><ns2:name>AF088228.1_Leishmania_lainsoni_clone_4A_kinetoplast_minicircle_DNA,_complete_sequence</ns2:name></ns2:Sequence><ns2:Sequence dsseqid="sq1780" id="sq1780"><ns2:sequence>GGGGTTGGTGTAATATAGTGGGCCGCGCTCCCCATCCAGGGCTAGGACTCATAAAACTAGGCCTCTTAGAGGCTTGATTATGGAGTTGAATATTATTTTGACATATAACAGTTAGATATTGATTTATATTTATTGATTTAGTTAAATTTATTATTACTAGTCAATGCTTAGTTTAATTTAATTAATTATATACTGTTCCATGTTATATCAAGTTAATATGTAGAGTTATTATTAATTTATAACTATAGCTTGGGTATTACCATCATTATGATGTCTTGGCTGTGATATTGCTCTATATACCCTGTAACTGCTTGTACTATATGTATATGATTTAGGTTTACTACGGCTATGATTAGTGTCATAGGCTCTATAATTTATAACTAACTTGCTACCAATACTACTATGTTACATGAATAACTATATAATTATATTATCATTGATAATATTAATAATATACTATTACTCAATTATATCTTAACATATAGCTGTTGGTATACTTAGACTTTACTCTATTACCGGTGTTATGTTATGTGTTATGTTTAGTAAAATTTAAATTTAATATTTATCAAAATAATTTTATTAATGTTGTGATAGATGTTTTATAATTTCATAAAAATAGGCAAAAATCCAACCACCCGACATGCCTCTGGGTAGGGGCGTTCTGCGAAAATCGAATTTTGGCATACAGAAACCCCGTTCAAAAATTAGCCCAAAAATGCGTTTTTTCGACTTTGTGTTACGATT</ns2:sequence><ns2:name>AF088229.1_Leishmania_lainsoni_clone_A(d)_kinetoplast_minicircle_DNA,_complete_sequence</ns2:name></ns2:Sequence><ns2:Sequence dsseqid="sq1782" id="sq1782"><ns2:sequence>GGGGTTGGTGTAATATAGTGGGCCGCGCTCCCGACTCGGGCTAGGATGGCATGAGATAGGCCTCTTAGAGGCTTGATTTTATGGATTGAGATTAAAATGATAAATTTAAAATAATAAGTTGATAATAAGCTTGATTTGACGTTATTATAGCTATGAAATTAGATTTATTATTTATATTGATTATTAAATTTGTTTTATGATGTTATATTGTTTTTATTTTATAGTTTCAATATTTAATAATGATATCGTTGGGATAAATCGTATCGTATCATATCCATGGTTATGGTTTATCGGTAGAACTATGAAATACTAGTTCCTTAATATAAATATAAGTTGTGGGTAATATTACTATGTTTTTGAATGATACATAGACATAGCATAAGACCAGAGCTATCTATACGTGGTATCATACTAACGTTAGAGTTGATATACTATTAGAATAAATATTATTACTATAACGAGAATATAATTATACTTACTATGATCTTTGTATCGATCGTTGTTAATGTCTTAATTGTAATGAGTTTATTTAATAATATAATACTATAATACTTGCTCAACAATTTAATATGGTCTGTGTTACCTGTTATTAATATTTTCTAATTTTTATTAAATTTGGGTCAAAAATCGTAGCACCCGACATGCCCTCAGGTAGGGGCGTTCTGCGAAAACCGGATTTTGGCATACAGAAACCCCGTTCAAAATTGGGGAAAAATCGCTATTTTTTCGACTTTGTGTTACGATTA</ns2:sequence><ns2:name>AF088230.1_Leishmania_lainsoni_clone_B(a)_kinetoplast_minicircle_DNA,_complete_sequence</ns2:name></ns2:Sequence><ns2:Sequence dsseqid="sq1784" id="sq1784"><ns2:sequence>GGGGTTGGTGTAATATAGTGGGCCGCGCACCCCATTCTGGCCTAGCCTTGTTAAAATATGGCCTCTAAAGGCCTTATGAAATTGAATTTGAAACTGTAATGCACATATTTGAATATAAAGTTAATTTAATATTTGTTCTCACTTACTACTTGCTTATCTACTTGTATAATTTATTATTTAAAATTAGAACTATATGTTTTAATAATATTATGTTACCTGCTCTAACCTTATCTATGATTTTATATCTATAATGCTCCGATGTTATGTCTATAGCGTTGTAATGGTGGGTAATGTCCTGGTAACCATATAATAGCCATTGCCTTTTATTCTATATTAGTATTGATATGGTAATACAGCTAGCACATACATTATAACTCTACTCTATCTATAAATTTATAAAATTGATTTAATACGTTTGATTGGATAAATATACTTGAACATTATTATAATTATTACCGTGATATCAGATTTATAATTTTAATTTAATTCATCTTGCATTGATAGTGCTGTTATTGAATACCCTGTTACATAACCATTTCAATATTAACATTGCTCCGCAGACTTTATCATTATTGAGATATTTTATTTATCCATTTTATAATTAGTCCAAAATGACCATAAAATCCCACCACCCGACATGCCTCTGGGTAGGGGCGTTCTGCGAAAACCGCGATTTTGGCATACAGAAACCCCGTTCAAAATTCCCCAAAAATGCCCCATTTTTTCGACTTTGTGTTACGATTA</ns2:sequence><ns2:name>AF088231.1_Leishmania_lainsoni_clone_B4_kinetoplast_minicircle_DNA,_complete_sequence</ns2:name></ns2:Sequence><ns2:Sequence dsseqid="sq1786" id="sq1786"><ns2:sequence>GGGGTTGGTGTAATATAGTCCCGCGCGCCCCGGCCTTGAGCTAGGGTTGATAAAACTAAGCCTCTTAGAGGCCTTATTCTCGCGTGTTACATGCTTTTTGAATATAAAATAATTCAATATAAATTTAACATTAGTTTTATTATAGCATCACTATTCTAGATTATATAGTTTAATTTTAATTCTTTAATTTTAATTCTACACTATTATTATGCTATTCATTGACTTTATCTATGTTCATGGTTGGATGATCATAACTATACTCGCTGTAATGATAGAGGGCATATGGGCTAATACCGGGATACTCAATATATAACTTGTTTAATATATAATATGTCACTATTACTGTCATTGGGGTTACATGAACATTGAGCTTATAATCACACTATCTTATACTTGGTAATATACACATTGAATTAGATAAAATATTATTGTTATATATTATTTATTAACTATATTTACTTTATCAAATAATTTATTTTTATATGTATCTCTTACGTTGTGTTACATTGATGTGTGGTTAGCATTGCTTTGATAATAAATTTATATTTTGTTTATCTCTAATAAATATTTTATTTAGAATATCTTTTTCAAATTTTATTAATGTTGTGTCAAAAATGGGTCATTTTCCCAAACTGGGCGAGGGCCTCAGGTAGGGGCGTTCTGCGAAAATCGAAAAATCGCATACAGAAACCCCGTTCAAAAATATGCCAAAAATCGACGTTTTCAACTTTGTGTTACGATTA</ns2:sequence><ns2:name>AF088232.1_Leishmania_lainsoni_clone_2_kinetoplast_minicircle_DNA,_complete_sequence</ns2:name></ns2:Sequence><ns2:Sequence dsseqid="sq1788" id="sq1788"><ns2:sequence>GGGGTTGGTGTAATATAGTGGGCCGCGCTCCCCATCCAGGCTAGGAGTTGATAATATAGGCCTCTAGAGGCTTGTTTCACGCGTGTTAATATGATTTAGAATAATTAATTTATATAATATGATTTTTACTATATACTAACTTGATCTGGTCATTACTATGATGTATATAATATTATTATTTAGTAAAGCATGAACTACATTGTTATTATGATATATATTTAATATTGTTTTATAATGTTATCTATTCAACGTAGTCTAGTATTATATCAGTCTCCATACTTGTGGCATTATAATAGTGCTCGAATAGCCCCAATATATAATATATTCTAATATATGGGATAATACTAATACTCTATGGTGTTACTGGATACTAACGCTACTATTACCACTTTAATGATAATAATACTAACATGGAACTATAGATATACTATACTATTAGATATAATTATAATCTATGTTTGAACTATACTTTAACATTTAACATTTATATATCTCTCTTTACCTCTTATGATGTTCTTACTAGCATCTAATACTTTATCAATTTAGCTAATTCATTTAAATAATAATAATTGATTTTAAAAATTAATTTTAGATTTGGCTGTTATGCTGCATTATAATCTCAAAAAATGCTATAAAATCCAACCACCCGACATGCCTCTGGGTAGGGGCGTTCTGCGAAAATCGATTTTTGGCATACAGAAACCCCGTTCAAAAATTGGCAAAATTGGCATTTTCGACTTTGTGTTACGATTA</ns2:sequence><ns2:name>AF088233.1_Leishmania_lainsoni_clone_3_kinetoplast_minicircle_DNA,_complete_sequence</ns2:name></ns2:Sequence><ns2:Sequence dsseqid="sq1790" id="sq1790"><ns2:sequence>GGGGTTGGTGTAATATAGTGGGCCGCGTCCCCGGTTTGGGTAGCATCATCAAAACTAGGCCTCTAGTGCGGTATAATTTTAGAAACTAAACTTTTATTTGATGTTTGGAGCTTATATGTTTGATTTTAATTGGATAGAATAAACTTAATTATATTATTTGAATGTTAACGTTGCTATGCTCTTCTTTGCATACTATAAATATTCTTTTATATAAGTTCCATGCTAGCTCAATGTTATTATAAAAGTAATGGTTACCGGTGTTATGGGTATGATCTCCGTTGGCCTATACCGTAGTAATGCAACGCCTCTGTCACCAGCGCCAACGCGGCCGTGTCAATGGTTGCGCACGTGTCCCGCTCGGTAGGCATCATCGGCGTCGAGGCGCTCCCGCTCCCCAGTCTGCCGGCGCGGTGGAATGTAAGGCTCAGTGAAGTCACATGGAAATGCCGCCGTTCCATGAGGATAACGGGCAATAGACTGAAACACTTCGGGACGTGATTTGCCCTCGAATCTAGTCTTTGTTATTTACTATCATTAATAAAAATTATTACTAATACTAGAGCTAATACTTGAGTTAGAGTGGATATTGATGTCTTACAGTGGAGCTATGATTATTAAAAATATTAAAATTAGGGATAAAATCAACCACCCGACATGCCTCTGGGTAGGGGCTTCTCGAAAATGGAAAATGCATACAGAAACCCCGTTCAAAAATGGCCAAAAATCACGTTTTTTCGACTCCGTGTTACGATTA</ns2:sequence><ns2:name>AF088234.1_Leishmania_lainsoni_clone_1_kinetoplast_minicircle_DNA,_complete_sequence</ns2:name></ns2:Sequence><ns2:Sequence dsseqid="sq1792" id="sq1792"><ns2:sequence>GGGGTTGGTGTAATATAGTGGGCCGCGCTCCCCGTTTTGGGCTAGCTCCTATAAATATAGGCCTCTTAGAGGCTTTAAAATTAAATTCTAACGTGTTACGGGGATAAAGTTATAAACTAGATTTAATATTAGAATTAGACTAATAATTTAATTGAATACTTGATATACTACGCTACATCGAATGATTATGGTCTTATGTGATTATATTATTGTTATTAGTTTATTATATTATTTCTATTTAACAATTTTATCTCTAATGATAGTAGCCTTCACCTGTGCTGTGTTATGGGTTAGAGTTGGTATGAGATAATACTAATTTGTACTAATATATATTCTATAATTACAGGGTTATTGGCCATGATATTACTATAGTTTCCATTACTCGTGCATACAATTTTATTATTTTTGAATAACGATAACTTTATATAAACATTGGATATGCTTCGTTGATGATAACTTTATAATTTTAATTAAGACTATTATATTTAATTTAGTTTTTAATTTACTCTTTCATAGTTATGCGTTAGTTAGATAAAATTATTTTAATAATAGAGCTAAGCTGTGTTATATAGTGACAGTTTAATTTAATAAATTTTATCTATGATGTTATAATTCTTGAAATTTGGGGATAAAATCCAACCACCCGACATGCCTCTGGGTAGGGGCGTTCTGCAAATTCGAATTTTGGCATACAGAAACCCCGTTCAAAAATTGGCCGAAAATCGCTGTTTTTCGACTTTGTGTTACGATTA</ns2:sequence><ns2:name>AF088235.1_Leishmania_lainsoni_clone_A8_kinetoplast_minicircle_DNA,_complete_sequence</ns2:name></ns2:Sequence><ns2:Sequence dsseqid="sq1794" id="sq1794"><ns2:sequence>TTACATCTATGTATTAGGTGTGGTTATGCTCTGTTACGTGTTCAATTATTTTAATAAAATTCAGAAAATTCGAGATAAAATCCAACCACCCGACATGCCCTCAGGTAGGGGCGTTCTGCGAAAATCGATTTTTGGCATACAGAAACCCCGTTCAAAAATTACCGGTTTTTGGCCATTTTTTCGGAAATGTGTTACGATTAGGGGTTGGTGTAATATAGGCGGGCGCGCTCCCCGTTTTAGGCTAGCTCCTCGTAAAAGTGGCCTCTAAGGCCTTATAAAATTAGAAACTAACATTGAGAAGGGAATGTTATGCTATATTAGAAATAAATATAATTTTAAAACTAAACTTAACTATACATTACTATGTCTTTCTAGATTATATCTTTTAATTATAATAATTTTAATTTTAATGCTACACTATCAATGTTATAATATTATCCATGCTATGCGTTGTTACCTGCTCTTAGTATCTATAAATTTTATTCAAACCATGATAATACTCGTGGATATCAATATAGAATATATTTATATTAATATGAGGGTAGTTAGTATTATAATGCTGGCTATGAGCTTGATAAAATTATACTTTCATTGAGTTACTATTGAATGCTTACGTTGATGAATACTATACTAACTTTATCTATATTAAATTGATTAAATTGATAGACGTGAATAATATTATTAACATCCATACTCGTAATAATCATTCTTTGCGTTTTTATTTATGATATTTAAATATTATTTATCTA</ns2:sequence><ns2:name>KY699236.1_Leishmania_lainsoni_strain_MHOM/PE/91/LC2288_clone_LC2288_1_minicircle_kinetoplast,_complete_sequence</ns2:name></ns2:Sequence><ns2:Sequence dsseqid="sq1796" id="sq1796"><ns2:sequence>TAAATTTTATATATAATTATCTTAACACGTGTCTTATGTGTTTTCTATTTTTATAAATTATCCATGAAAATGGGCATAATTCCCAAACTGGGCGAGGGCCTCAGGTAGGGGCGTTCTGCGAAATCGCAAAAATGGCATACAGAAACCCCGTTCAAAAATCCCCCAAAAATCGCTATTTTTTCGACTTCGTGCTACGATTAGGGGTTGGTGTAATATAGTGGGCCGCGCTCCCCGATTCGAGCTAGGACTCATAAATATAGGCCTCTCAGAGGCTTGTTTTAATAGATTTAAACTTTATAATTTGATTAAATAATAAATTGAATTTAAAGCTAAAGTTTGCTTTGTTATGCATCAATTAGATTAAATGATTTAATTAAATAATAATTTCAATGGATAGATTGAGATAGATCTATAATGGTTGTTATTATGTTCTCTTATTTTTATAATTTTATTTTTAATCAATGCTCGCGTCGTTATATCCATGGCTATCATTATGAGTGGTTACTAACTAATACTAATATCAATTTATATTGTAATATGTTATGGGTATACAACGATGATAACGATACTATACTATGATGTTACTCCATGGTTATAGCTATGATTATATAAAATTATTTATACTATTACAATGTTATTATGCTTACGTTACTTGATAACTTTATTAATATTTTTATTTATACTTATACTTCGCTGTGCATCATTACGTGTTACATGAACTAGACAAAGTTTTATTTTATTGTTTGAAT</ns2:sequence><ns2:name>KY699237.1_Leishmania_lainsoni_strain_MHOM/PE/91/LC2288_clone_LC2288_2_minicircle_kinetoplast,_complete_sequence</ns2:name></ns2:Sequence><ns2:Sequence dsseqid="sq1798" id="sq1798"><ns2:sequence>TAAACTTAATTCTATCTTGTCTTAATAATTTTAATTTTAATGTGTTACCTACTCTAAATTCATCAAAAATCGGGTCAAAATCGTAGCACCCGACATGCCCTCAGGTAGGGGCGTTCTGCGAAAATCGAAAAATGGCATACAGAAACCCCGTTCAAAAATGTGCCAAAAATCGCTATTTTTTCGCCTCCGTGTTACGATTAGGGGTTGGTGTAATATAGTGGGGCGCGCACCTGGATTCGAGCTAGCTTCAATAAAACTAGGCCTCTTAGAGCGTATAAAATTAGAATTTAAATAATCTTGCAATGTTATGTTGTTTTTGACTTTATATTTTTAAAATTTAATATAAACATTGATTTATTTAGTTTGATTCATGCTAGGTTACACGTTAACTATATATAAATTAAAGTTAACACAATGTTGGTGTTATTGCTTGTCTATTATTAGATTTTTATAAACATTCAATGTTATAGCTCTTCGGGTTACATGGCTATGGTATGGCTAGAAAGTACCATTTTGATATAACTTATAACTGCTTTAATATTAGATTTCGGGGTAATACATGGTTATATGGTTATAGTGCATCGCATTGAGTATAATGATAACGCAATGGTATAAGTTTGATGCTAGTATACTATAAACATACTATTAATTAAATTATATCTATACACTTACTCTCTCTATTCATGATCATTGCATAATACGTTGATGATACTAGTATTACCATGCTTATCTTATAATAGAATGATACTATCTCAATAA</ns2:sequence><ns2:name>KY699238.1_Leishmania_lainsoni_strain_MHOM/PE/91/LC2288_clone_LC2288_3_minicircle_kinetoplast,_complete_sequence</ns2:name></ns2:Sequence><ns2:Sequence dsseqid="sq1800" id="sq1800"><ns2:sequence>CAATGCTCTATCATAGGGGTAACATGTCTCCTGTGTTACTACGTTATAATTTTATAAAATTGAGAAAAATAGCTATAAAATCCAACCACCCGACATGCCCTCAGGTAGGGGCGTTCTGCGAAAATCGATTTTTGGCATACAGAAACCCCGTTCAAAAATTACGCGTTTTTGGCCATTTTTTCGACTTTGTGTTACGATTAGGGGTTGGTGTAATATAGTGGGCCGCGGTCCCCATCCAGGGCTAGGGTGTGGAAATATAGGCCTCTTAGAGGCTTGAAAATTAGAATTTAGATAGAACACGAATATAATAGTTGATTAAAGCTAGAGATAACATTAATCTTGTATTACTATCTTATATCTACACTTTATGTTAACATTATTCTATCTTTACTCTATTTATTAGCTACTCTATGTTATTATTATAGTTGCTTCGTGTATGTATGTGGTATTGACGCTATTATACGTGTTACTAGCTCCATTCGACGTCATAATACTAATAATACCCCGTAACTGCTTTGTAACTTGTTTGATATTAGTGTTTTGGGGTAATGAGTGGGTTATAGCATGATAATACGACACTTACACGGTTGGAGTTATAATGTTTGATGAATAGATACAATAATATAAAATTTAATTAATATACTTATACTTGCACACGTTATTATACTTATAGATGAAGATAATAATTCTATTGACTTGCTAGGTGTAATATTAGATTATACTTTACAAATTTAACTATAT</ns2:sequence><ns2:name>KY699239.1_Leishmania_lainsoni_strain_MHOM/PE/91/LC2288_clone_LC2288_4_minicircle_kinetoplast,_complete_sequence</ns2:name></ns2:Sequence><ns2:Sequence dsseqid="sq1802" id="sq1802"><ns2:sequence>TAAAAATAATTTATAATGTTGGTGTTATGCTGTGTCTAGAATTTTATAATTTAATGATTTTTCAAAATTTTAGCTATAATTCCCAAACTGGGCGAGGGCCTCAGGTAGGGGCGTTCTGCGAAATCGCGTTTTTGGCATACAGAAACCCCGTTCAAAAATTGGGCGAAAATCGCTATTTTTTCGACTTCGTGCTACGATTAGGGGTTGGTGTAATATAGTGGGCCGCGCTCCCCGCCTTGGGCTAGGATGGTGTGAAACTGGCCTCTAAGGCCTTATAAAATTTAAATTTGGATAATAATGTGCTATTATGGGATAGACATGTTGATGTTAGATATTATTTTTAATATTATATATTTTTTAATTTAGTATGTGTCAATGCTACTCGCTGTTATCTATTCTTTGATTATTGTTATGATATCATTGATGTTATACTTATTATACTATACTCTTGCTGCTATGATGTGGCTATGGTCTATACTATGATAATGCTGGTAATGGGTCTCGAATAAGTTAATATTAATATAAGTTATGCATATTCTATCTAATTTTTATAACTATCATACCAGCCTCGTTAACTTTATAATTTTATATAATGACGCTATTACGTGCATGTATTGATTGATAATATACTTATATAATTCACGTTTACATTTTCTATTCTTTATCTTGATTATAGCATTGCTTTGATTTTATTATTATGACATTGCATAGTTCAAATTAAATTTATAAATATAAAGA</ns2:sequence><ns2:name>KY699240.1_Leishmania_lainsoni_strain_MHOM/PE/91/LC2288_clone_LC2288_5_minicircle_kinetoplast,_complete_sequence</ns2:name></ns2:Sequence><ns2:Sequence dsseqid="sq1804" id="sq1804"><ns2:sequence>GTTTTAAAAATAATAATTTTGTTATACACAGTGTTATGCTCGTCTTAGATTTTAAAATTTATCAAAAATAGTGGATAAAATCCAACCACCCGACATGCCCTCAGGTAGGGGCGTTCTGCGAAAACGCGATTTTGGCATACAGAAACCCCGTTCAAAAATTACCCGATTTTGGCCATTTTTTCAACTTTGTGTTACGATTAGGGGTTGGTGTAATATAGTGGGGCGCGCTCGCCAATTCGAGCTAGCCTGGTGCAAAAGTGGCCTCTGAGGGCTTATAAAATTAAGAATGAGTTAATAATTCATAGATAACATAAATTTAATTATTATTTAAGATTATTTATTTTATATTTAATTAGATTGAAGCTTTGATGTTAATATTAATTTATTTATTAAGTTAGTTCATGTGTTTCGATGTTAATATCATAATTATAATTTTATTGATTACAATGGTTGCTATGATATGACACTATAGCTTCAATGTAGCCCATCTATATACATACTAGCTCCCCCAATATAACTTATATTTGATATATATTAGTAATGAGGTGTTATTAACGTTATTATGGTTATAATTTTAATTTTAATTTTAATAACATAGCTATTCTAAACTATACATGCTTGATTGATGTGTTACTTGCATATACTATCTTTAATTTATAATAATACATTTACATACACATAAACTTATCTTACTTGGTTGTTGTTACTATTACTAGTATGTACTGATTTGAGTACAACATAGTTCTT</ns2:sequence><ns2:name>KY699241.1_Leishmania_lainsoni_strain_MHOM/PE/91/LC2288_clone_LC2288_6_minicircle_kinetoplast,_complete_sequence</ns2:name></ns2:Sequence><ns2:Sequence dsseqid="sq1806" id="sq1806"><ns2:sequence>CTCTTATTAGATAATATTTTTATGTCTAGCGTGTTTATGTGTTATTAGAATTTAATAATTTTATCAAAAATCGGCATAAAATCGTACCACCCGACATGCCTCTGGGTAGGGGCGTTCTGCGAAAACGCGTTTTTGGCATACAGAAACCCCGTTCAAAAATTCACGAAAAATCGCATTTTTTTGGATTTCGTGCACGATTAGGGGTTGGTGTAATATAGTCGGGGGTGCGCCCCAGCCAGAGCTAGAGTCTTGGAAATATGGCCTCTAAGGCCTTATGTTTTAGCAGAATTAAACTCTACTAGAAATAATATATAAATTTAACTATTGCTATGCTCTACTTGTGTATGTTCTTGCTTATTACACTATAGATATATTTATATTGCCTCACTGTATAATATTATTTAATTATATACTCAATGTTATTATGTATGTTGTCTATATTCAATTTTATTTAAAGTTTTATTAACTATAAGCTCTACTCCATGGTATTATGATTATCCTCGAAAATAGCCAAAATATCCCCTTTTCTAGTTATATTAATATGTAATTTTACCACTTTTATGGTATTAGCTAGGTAACACTATACGATGCTGGATAATATTACTTATAATGGATAGAGATTATAAATTTAATTATAACAATGATAATTATTATTTAATAAAACGTGTTACTGCATTTAGACGATATACTTGACTAGATGATAACTATAGATTTGATTTTAAATATTAATATTATTTAATTTATATGTCTAACATGAA</ns2:sequence><ns2:name>KY699242.1_Leishmania_lainsoni_strain_MHOM/PE/91/LC2288_clone_LC2288_7_minicircle_kinetoplast,_complete_sequence</ns2:name></ns2:Sequence><ns2:Sequence dsseqid="sq1808" id="sq1808"><ns2:sequence>TATTATTTAATGTTAGAGTGTGTTATATGAATTATGTTTTTCAAAAATATATTTATAAATTTCAATAAAATGGGATAAATTCCCAAACTGGGCGAGGGCCTCAGGTAGGGGCGTTCTGCGAAATCGCGTTTTTGGCATACAGAAACCCCGTTCAAAAATTCCCCGAAAATTGCTATTTTTTCAACTTTGTGTTACGATTAGGGGTTGGTGTAATATAGTGGGCCGCGCTCCCCAACTCGGGCTAGGTCGTGTCAATATAGGCCTCTTAGAGGCTTACTTTTTAGATTCTAGCTTAAACTGGCTAATGAATTGGAATAAAAGGAATAATTAGATTAAATGATAAGATATGGTTAGAATAAAGTTGTTATATCGAATTAAATCATATTTATATTTATTAAATTTATAACAATGCTATACGTTTTATGCTGTTCTATATAAATAATAATTTTATAATCTTAGCTATATAACCATCATGGTTGAATTATGCTCAATATCATCAAAATTGGCCGTAATTGCTTTGTAATTGCTTTTATATTGCTATTTTTAATAATACACTCGATAATACTATAATGATACACGCTAACGATACTTATAATGATGATACTAGCTTGTTACGTGCATATTGTTTATATAGTATTACATTTAATTTATATAATTATATTTTTTATCTTAACTATATTAATCTTCGTGTGGATGTTACTATGAATTGAACTATAAATATATGATTAACTATGCTACGTAATAT</ns2:sequence><ns2:name>KY699243.1_Leishmania_lainsoni_strain_MHOM/PE/91/LC2288_clone_LC2288_8_minicircle_kinetoplast,_complete_sequence</ns2:name></ns2:Sequence><ns2:Sequence dsseqid="sq1810" id="sq1810"><ns2:sequence>GACTTGACAAAATTAAATTATTAAAATCTAGTGTTACTGTGTCTATAACTTTATTAAAATTCATAAAAATGACCATAAAATCGTAGCACCCGACATGCCCTCAGGTAGGGGCGTTCTGCGAAAATCGATTTTTGGCATACAGAAACCCCGTTCAAAAATTGCCCGAAAAACGCGTTTTTTTCGCCTCCGTGTTACGATTAGGGGTTGGTGTAATATAGTGGGCCGCGCTCCCCATCCTGGGCTAGAGTTGCATAAAGTAGGCCTCTTAGAGGCTTGTTTTTTAATTTTTAAATTTTTCTCTTTGATATTTTATTTATATGGTTTATTATGCTTTGATTATATTATTTATTGATAAAACAATGTTCTCGCTCGTATTACTATGGTATACTAATGATATTGTTATCTATATTTAATTCTATTTTAATATTTTTATTTTAATTGTTATGCTATTCGATGTGATGCTAGCTTATACTCTCGATTGTATCATTAGGGTTACGTTGTTAGCCCTTACTAGTTACAATATATTCTAATATGTAATATGTTAGTATCCCTATTAGCTCGATTATGATGGGTAAGACTATGCTGGCTATGGTTATGGGTATTCAATGATTATAATATTATATAAAGTTTATATTTGATTTATAATTAATTCAATGATTATATTTATTTTCTTTCTCTCTATTATCCATTGACATGATTTAACTTTGATTATGTTTTAATAAAATTACATTACTAGACTACATACTATACT</ns2:sequence><ns2:name>KY699244.1_Leishmania_lainsoni_strain_MHOM/PE/91/LC2288_clone_LC2288_9_minicircle_kinetoplast,_complete_sequence</ns2:name></ns2:Sequence><ns2:Sequence dsseqid="sq1812" id="sq1812"><ns2:sequence>TAATTTTAATTCTATATAAATTTAATAATTTTGATTTTAGTGTGTTACCTGCTATAATTTTATCAAAAATCGGTATAAAATCCAACCACCCGACATGCCCTCAGGTAGGGGCGTTCTGCGAAAATCGAAAAATGGCATACAGAAACCCCGTTCAAAAAATGCCCAAAAATCACGTTTTTTTCGCCTCCGTGTTACGATTAGGGGTTGGTGTAATATAGTGGGCCGCGCTCCCCAACTCGAGCTAGCATCAATGAAACTAGGCCTCTTAGAGCGTATAAAATTAGAATTTAAATAATCTTGCTTTGTTATGTTGTTTTTGACTTTATATTTTTTAAATTTAATATAAATATTATTTTATTTAGTTTGGTTCATGCTAGATTAAACATTGATAATATATAAATTAAAATTATTAGAATAGTGTTATTATTGCTTATCTATTATTATATTTTTATAAGTATTCAATGTTATAGCTCTCCAGGCTACATGGTTATAGTATGGCTAGAAAGTACCATTTTGATATAACTTGTAACTGCTTTAATATTAGATTTCGGGGTAATACATGGTTATATGGTTATAGTGCACCGCTATGAGTTTATTGATAACGTAATACTATAAGTTTATTGATTTTAAATTATGATTACATTGATAATTAAATTATATCTATACACTTATTCTCTCTATTCATGATTATCGCATAATACGTTGATGATACTAGTAATACTATACTTATATTATACTTGCATGCTACTATCACAATAA</ns2:sequence><ns2:name>KY699245.1_Leishmania_lainsoni_strain_MHOM/PE/91/LC2288_clone_LC2288_10_minicircle_kinetoplast,_complete_sequence</ns2:name></ns2:Sequence><ns2:Sequence dsseqid="sq1814" id="sq1814"><ns2:sequence>TATAAAATAATTTTATCTATGCGTTGTTAACATTGATTTTATTTTTTAAATTTTATAATTTTGTTAAAAATGGCTATAATTCCCAAACTGGGCGAGGGCCTCAGGTAGGGGCGTTCTGCGAAAACGCGTTTTTGGCATACAGAAACCCCGTTCAAAAATTCCCCAAAAATGCCCATTTTTACGGGAGTGTGTTACGATTAGGGGTTGGTGTAATATAGTGGGCCGCGCTCCCCGGTTCATGCTAGGATGCCTCGAAACAGGCCTCTAAGGCCTTATAATTTTAAAATCTAACGCTATTAGGGCTGTAATTGAATAATATAGATTAATAATATATTTATTTTAATTAAACTCATTAACCATAGCATTGCAATACATCATTATGTTTATTTTATAATTCATTTAATACTTTTATTAGTATAATATTTTATAATTGTTACTATCTAGTTCGATGCTAGCGTTGGTATAGTGTCTAGTACTCCATCGTGTGTGGGGTAATAGTATACATTATAACTAATATTAATATTAGTTAGTAATGTGTTCTTATACACTGGCTATGATAATATGGCATTAGACCATACTAACTCTTAGATAAAGTTATACTATAGATTACATGTAATAAACTTTAATATAACATTTAAATTTAATATTTTTATTTATTACTATACTTGGAACGTTGCACATGATACTCTTACTTGATAAATAATTTTACTAGACACATACATTTATTGTTGTATTATGAT</ns2:sequence><ns2:name>KY699246.1_Leishmania_lainsoni_strain_MHOM/PE/91/LC2288_clone_LC2288_11_minicircle_kinetoplast,_complete_sequence</ns2:name></ns2:Sequence><ns2:Sequence dsseqid="sq1816" id="sq1816"><ns2:sequence>CTAATACATAGACATGGAGTATTATGATGTGTTACACGTGAGACTATAATTTATAAAAATATTAAAAATTAGCTATAAAATCCAACCACCCGACATGCCCTCAGGTAGGGGCGTTCTGCGAAATCGCGATTTTGGCATACAGAAACCCCGTTCAAAAATTCGTGAAAAATGCCTATTTTTTCGCCTCCGTGTTACGATTAGGGGTTGGTGTAATATAGTGGGCCGCGCTCCCCGTTTTGGGCTAGCTCCTACAAAATCAGGCCTCTAGTGCCGTATGTTTTTAGAATTTAACATTTTATTTGATGCTTTGATAATAGATGTTTAATAATCATTGAATTGAATAGATTTTAATTATAGTGTTTGATTGATATAGTTGCTATGCTCTTTCATGTATAGTTTATTTATACTCTTTGTATAAGTTCCATACGTGTGCAATAACATTATAAAAGTATTGGTTACCCTGTGTTATGGGTATGATATCGTATCATTATGAGGTAATACTAAATTCGAGCAATTGATATGTAACTTATTCTATATATGTGGCATTCTAGCATACTTTGGGGTAATAACACTAGATACACGATACTATCATGGTACACGGTATGGAGTTTAATGATAACGTTATAATCTTAAATAATATTATTATAATGTCTTTATTCTTATTAAATATTTTTATTAACTTTCTTCCATGTGAACTATATCCAGTCTTTGATGTTACTAGCTTTGATAGAGTTAGTTAATATTACTAGAG</ns2:sequence><ns2:name>KY699247.1_Leishmania_lainsoni_strain_MHOM/PE/91/LC2288_clone_LC2288_12_minicircle_kinetoplast,_complete_sequence</ns2:name></ns2:Sequence><ns2:Sequence dsseqid="sq1818" id="sq1818"><ns2:sequence>AAATTTAAAATTAGATTTAATGTTGTTATGCGCATCATCGTCATAATAATTTTTATAAATTCATCAAAAATGGGATAAATTCCCAAACTGGGCGAGGGCCTCAGGTAGGGGCGTTCTGCGAAATCGCGATTTTGGCATACAGAAACCCCGTTCAAAAATTCGTGAAAAATGCCCATTTTTACGGGAGTGTGTTACGATTAGGGGTTGGTGTAATATAGTCCCCCGCGCTCCCCACTTGGGCTAGCTCGTGTAAATATAGGCCTCTTAGAGGCTTGATTTTATAGTTTCTAGAATTTAAACTTGTTAATCACATTTAAACTTGATAACTATATTTTAAAATAATAATTCATGTTGGATATAATGATATAGTTGATTGAATAGATAAGCGTTAAATATAATTTTATATTAAATAGAATTTATTATTATGTTTTTATTTTTACTCTATCTAGTATCTATAGCTGTTCCGTTCCATGGTTATAGCTCTATACTCGAGTGGTTATTAGCTCATATTAATTACAACTTATATTATGTTATATGGGTAAGGCTACAATGACAATACTATTAGCTCTACTCGCGTTGTTACTGGCATAGTTCTATATAGTTTTAAAATTTATAATCTATTATTATATTCAATACTCCATAAGCTTTCATTACTAGTCTTTGCTGTTCATGATGATACTATGAGTGCACTATTAATATTAATTTTGTTTTGAGCTAACATTAAATATTATAATTAAT</ns2:sequence><ns2:name>KY699248.1_Leishmania_lainsoni_strain_MHOM/PE/91/LC2288_clone_LC2288_13_minicircle_kinetoplast,_complete_sequence</ns2:name></ns2:Sequence><ns2:Sequence dsseqid="sq1820" id="sq1820"><ns2:sequence>GAATTTATAAATTAACTTTTATGATATGGTGTGGATGATGCGCATGATAATTATAAAATTTTAATAAAAATCGACATAAAATCCAACCACCCGACATGCCCTCAGGTAGGGGCGTTCTGCGAAATCGCGATTTTGGCATACAGAAACCCCGTTCAAAAATCCTCGAAAATTCGCTATTTTTTGGAAATTGTGCACGATTAGGGGTTGGTGTAATATAGTGGGCCGCGCTCCCCATCCTATGCTAGCTTGGATAAAAGTAGGCCTCTTAGAGGCTTAAAAATAAAATTCTAGCCTATAATAGGGGATAATGTTTGATTAAGCTTTATATTTAATTAGATATTTAATAATTTAATCTATAATTGATTTATTGCTGTGCTAGTAACGTTATGATATTCTATGTTTTAGATTTTATTATCTTTTTGAATTTAATTACTATTATATCTATGAACTCGTGCACTATCTTGTCTATAGTATGGTGCTGGCCATGATCATATAATTAGCCTCGATAATATCAAAATATATTAGTTGTAATATATATTATTTGCTGATTTTACTACTATAACGCTACACCATCAATATTATAACGTTCCATACTCTTGCATAGCTATACTTACGATGTTACTATGAAAACAATAATAATACTTGTAATACTAGCATTGATATACATTACACTACTTGTTTATTTACACTTTGATTGTTATGTCTATGTTTTGAATTATAATCTTTACAATTATTTATTTTAGCTTTAAT</ns2:sequence><ns2:name>KY699249.1_Leishmania_lainsoni_strain_MHOM/PE/91/LC2288_clone_LC2288_14_minicircle_kinetoplast,_complete_sequence</ns2:name></ns2:Sequence><ns2:Sequence dsseqid="sq1822" id="sq1822"><ns2:sequence>AAAATAATTTAATTAGATGTGATACATTACAACTTTATGGGTAAGGAGTCGAGACAATACCCGTGAAAATAGGGTCAAAATCGTACCACCCGACATGCCCTCAGGTAGGGGCGTTCTGCGAAAATCGAATTTTGGCATACAGAAACCCCGTTCAAAAATTAGCCCAAAAATGCGTTTTTTTCGACTTTGTGTTACGATTAGGGGTTGGTGTAATATAGTTGGCCGCGCTCCCCATCCAGGGCTAGGAGGTTGGAAATATGGCCTCTAAGGCCTTATAGTTTTAAGTTTTAAGCTTAGAATGGATAGAGTTAGATTTAATATTAAATTTAAACTAGTCCGGTGCTATTATGATGATTGCTACACTATATAATCTATTTATATAACTATATCAATTATAATTTTATTAGATAGCTTTAATTACATAGATATTATTTTATTCAATGATATAGTTCAATGTGCTCCATGGTTATACTATCTCATAGCTTGGATATCCCATAATACCACTCATTACTAGAATAACTAATATATATGTTATATTGTAGTGTCTATAACGCTATAAGACCATGAACTTTAATACTATGAGCTTGATACTCGTGGGTATTGAATTAGTTTTATGTTTATAATAATAATAGATTTTAAAATATGATTAATAATACTTTTTAATATTAATGTTAGCGATGCTCTATTAACTTTAATAAATTGTTTTGATAAACGTGGACGATATGAATTTAATGTTTAGATTTTATTAT</ns2:sequence><ns2:name>KY699250.1_Leishmania_lainsoni_strain_MHOM/PE/91/LC2288_clone_LC2288_15_minicircle_kinetoplast,_complete_sequence</ns2:name></ns2:Sequence><ns2:Sequence dsseqid="sq1824" id="sq1824"><ns2:sequence>ATTTAAATTTTAATTATAGCGCGTGGTGATGTTATGTGTTTCATTGCATCGATTATAATTTTATAAAAATAGGGTCAAAATCGTACCACCCGACATGCCCTCAGGTAGGGGCGTTCTGCGAAAATCGATTTTTGGCATACAGAAACCCCGTTCAAAAATTCATGAAAATTGGGCATTTTTTCGACTTTGTGTTACGATTAGGGGTTGGTGTAATATAGTGGGCCGCGCTCCCCATCCAGGGCTAGAGTTCATAAAAGTAGGCCTCTTAGAGGCTTTAAATTATAATTTTCTTTGATAGACGTTAACTTTAATATTTAATTAGATTTAATCTTTAATTTTAATTTATAAATTCATTTAGGGCTAGTTTGCTCTAGTATGGCATTGAATGATTAGATAAAGTTGGAATATAGTTTTATTATTTATAACATTGATATTAAAATTATTATATCGTGTCGTTACTAGATGTGCTCGCTATGATTATGTCTATAGATAGCTATAACCCTGATATTACTAGAATAAGTTATATTATATTATAAGACCATACTAGCTCTATTACCAGGTCTATACCATACGCTACTACCTCGTTACATGGTAGTTTGAATAATAATATTGAACATATAAACTTTATACTTTAATATATTTAACACTCTCTATCTTCTTCCTATACAACTTTTGTTTTGCCCCTCATGAAATTATTTTATTATACTGGTAGCATTGAGTTTAATTAATTAATATAATAA</ns2:sequence><ns2:name>KY699251.1_Leishmania_lainsoni_strain_MHOM/PE/91/LC2288_clone_LC2288_16_minicircle_kinetoplast,_complete_sequence</ns2:name></ns2:Sequence><ns2:Sequence dsseqid="sq1826" id="sq1826"><ns2:sequence>AAAAATATTTGATTATGTGTGGTGTTAGGCTGGATAATAATTTTGTTTTTGATCTATAATCTTGAAAATACGGGATAAAATCCAACCACCCGACATGCCCTCAGGTAGGGGCGTTCTGCGAAAATCGATTTTTGGCATACAGAAACCCCGTTCAAAAATTAGCGGTTTTTGGCCATTTTTTTGAAAATGTGTTACGATTAGGGGTTGGTGTAATATAGGCGGGCCGCGCTCCCCATCCAGGGCTAGCTCCTCGTGAAACTGGCCTCTAAGGCCTTATAGTTTTGAGTTTGAAACTAAATTGACACATTAGACTAGATAATGATGTATAATAATAAAATATTTATTACATAGTGTTAATATGGTTGTTGAATTTATTTAATATTAATAATCTATAGCATCCGTTCATGTTCCGTTTCATTATAATAGCTGTGTTAGTATAATTATTTTATATAGTTCAGTGTGTATATGCATCTCTATCATTGTATACCATCTTCCATGACCTAATACTAGAATATTCTAATATAAATAGCAATTAGGCTTATATTATGGTATTATATCTATAACTTTGACGATAACTTTATACATACTCGCTCTTGATACTATATTTATAACTATACACGTTGATGCCATTGGTATACTTGCTTGATGTTAAATAATATTATTTGAATTAAACGTTATAACACTATTTCCATGTTAAACTTTTATTTAATAACTTTAATCATTAGTGCGTCGCTATAAATAAATTTAAAAT</ns2:sequence><ns2:name>KY699252.1_Leishmania_lainsoni_strain_MHOM/PE/91/LC2288_clone_LC2288_17_minicircle_kinetoplast,_complete_sequence</ns2:name></ns2:Sequence><ns2:Sequence dsseqid="sq1828" id="sq1828"><ns2:sequence>TGATACTTGAAAAATAAAAATATAATTTCAATGTTACTCGAGTGTTACCTGCTATAAAATTATCAAAAATGTCAATAAAATCGTACCACCCGACATGCCCTCAGGTAGGGGCGTTCTGCGAAAATCGAATTTTGGCATACAGAAACCCCGTTCAAAAATTCGGCAAAAATGCCCATTTTTTCGGGAACGTGTTACGATTAGGGGTTGGTGTAATATAGTCCCCCGCGCACCCCACTCGAGCTAGGATGCCTCATTATAGGCCTCTCAGAGGGCATAATTATGCTAGTTAGAATTAAAATGAAATAAACTTAAATCATAATATTGATATTGAATATTAACTTGTTATTAGTAGATATTTTTTATTATATCTGTTCTAGCTTAATCTAATTAATATGTGCTTCGTGTTATACTGTTTATTATATAATTTATGTTTTTAATTTAATAGCTATGATACCAGTTCCGCTACCTATATGGTCTTGGTTATGATGGTATAGGGTTACTAGATAGCCCACATATACAATATATTCTATATATGATATTAGTTACATGGTATTATATGGCATTAGCACGTATATAGTTTCATGATAGTTTATAATTTTAATTATTTTAATAATACTAGCTTTGAGTTAATACATACTCGTACTTGTGATGTTACTTGCATTAGACATAATAATATTTATATACTTAGACTTAGCTATAACTTTAATCTTATAATTATATTAACTTTGTGATAATGATGATACATGCATAG</ns2:sequence><ns2:name>KY699253.1_Leishmania_lainsoni_strain_MHOM/PE/91/LC2288_clone_LC2288_18_minicircle_kinetoplast,_complete_sequence</ns2:name></ns2:Sequence><ns2:Sequence dsseqid="sq1830" id="sq1830"><ns2:sequence>TTCATATGTTATATTATCGTTGTTATAAGATTATTTTATTTTTATTAATTTTATTAAATTCATCAAAAAACCAGGTCAAAATCCAACCACCCGACATGCCCTCAGGTAGGGGCGTTCTGCGAAAACGCGTTTTTGGCATACAGAAACCCCGTTCAAAAATTCCCGAAAAATCGCTATTTTTTGGATTTCGTGCACGATTAGGGGTTGGTGTAATATAGTCGGGGGTGCGCCCCATCCAAGGCTAGGGATGCATAATATAGGCCTCTTAGAGGCTTTAATTTTAATTTCTAGCTTAAATAGAGGGATAATGTTATTATATGGTATAGACTAGTTAGATATATTATTTTATTCTTGGTATTACTATACTTTAGTCTGAATCTACTCTAATGATACTAGTGATGTTGTGTCTATAGCATTGGTATGTTATTAGCTTGTATATTTATACGTTTTAATACTATTATACCTATTACATACCTCTATAATGAGGTGTTAGGCTAGTATTACTAAAATTCCCTTTTATAACTTGTTTTCTAGCTTATTTTAACACTATTTTACTGGTTATTACTATCATACCGGAGCTAATACCATACTTATACATTGAGCTATGCTTTGGGTAATGATATTGTTTAATGATAATAACTATTTAATATTATCTTGAATATTATAAATATAAATGATACTCTCTGCTTTCTATCTTTACGTGCTACACTGATTTGAATAATAATATTAATAGATTGATA</ns2:sequence><ns2:name>KY699254.1_Leishmania_lainsoni_strain_MHOM/PE/91/LC2288_clone_LC2288_19_minicircle_kinetoplast,_complete_sequence</ns2:name></ns2:Sequence><ns2:Sequence dsseqid="sq1832" id="sq1832"><ns2:sequence>AAAATATTATTTAATTAAATTTATAATTTAGTGTTATTGAGTTTTAATGTTTCAAAAATATCGATAAAATGGGGTCGAAATCCAACCACCCGACATGCCCTCAGGTAGGGGCGTTCTGCGAAAACCGAAAAAATGCATACAGAAACCCCGTTCAAAAATATGCCAAAAATCGCTGTTTTTTCGACTTTGTGTTACGATTAGGGGTTGGTGTAATATAGTCCGGGGTGCGCCACATTTTAGCTAGCTCGTGTAAATATAGGCCTCTCAGAGGCTTGTTTTTATTAACTCTAAATAAAGTTGTTTGTTATGTTTAATTTAAATTGATAAATACAGATTTGATAATAGAGCTTGCATTGACTAGATAGATGTTGATAATATAATATTGTTTTGAATATATTTATATAATTTTATTAATATCATCTAGCTATTATTATTTATTTAATAACTTTGTCTATCCATGCGTTGTTATGCTCATGATATCGATATAGCTGACTCCTTACCCCGAAATAGCAATTAGAAGTTATATTGTAGCCATTTTACGCGTATTTTATCTATAATGATTTGAAACCATAGCCTTACTATTATAATTATAATTTTTATTATTGATATACACGTTGACATTATGTTACTTATCTATTATAATAATTTTTACTACTTACTTGAGTCTATACATCTACTGTTTATAGTTTAGGTAATGCATCATGGTTTTGATAAATATATAAAATTGTTTTTATTAAT</ns2:sequence><ns2:name>KY699255.1_Leishmania_lainsoni_strain_MHOM/PE/91/LC2288_clone_LC2288_20_minicircle_kinetoplast,_complete_sequence</ns2:name></ns2:Sequence><ns2:Sequence dsseqid="sq1834" id="sq1834"><ns2:sequence>ATATAATTATATAATTTGGGTAATACCTCGAGTGGTTACTGCAATGATAATTTTATAATTTTGCTAAAAATGGCTATAATTTCCAAACTGGGCGAGGGCCTCAGGTAGGGGCGTTCTGCGAAATCGCGATTTTGGCATACAGAAACCCCGTTCAAAAATTCCTCAAAAATGCCCATTTTTACGGGAGTGTGTTACGATTAGGGGTTGGTGTAATATAGTCGGCCGCGCACCCCATCCAGGGCTAGGACCTTGGAATGTAGGCCTCTAAGAGGCTTGATTTTAAATATTTAAGCTTAGATTCATAAGTTTATAAATAATAGACTTAATATATTTATTTTCTATCTATATACTTGCTCTACTAGTGATATACTAGTTTTATTATAGCTAGTAATGTGCTTGTATGGTTAGTAATATTATTTTATATTTATTATAATTACTACACTCTATGTATACCATCTCATTATGATACTTGGTTATACTGCATTGATGGTGTTATTATCACGTAGATAGTACCATAACTAATATATAATATATATTGGGGCTAATATGGCCTTGAATATGGGTATTGGTAAGGCTATGATAACATTATAAATTTATGATACTATTCTATACTTATTAATTATAATAATTTTAAGATATACAATTTTATTATTACTATGTTACTATCATGTTCGAGCATTGCTATATACTAATGATGATACTAGCTAGACATTGATATACTTGCATAATACTTTATTAATAATGAATTAAACCATAA</ns2:sequence><ns2:name>KY699256.1_Leishmania_lainsoni_strain_MHOM/PE/91/LC2288_clone_LC2288_21_minicircle_kinetoplast,_complete_sequence</ns2:name></ns2:Sequence><ns2:Sequence dsseqid="sq1836" id="sq1836"><ns2:sequence>TTTAAGATAAACAAAACTTAATGTTACTCGTGTATTACGTTGAAGATAATTTTATAATTTTAGTAAAAATGGGGCAAAAATCGTAGCACCCGACATGCCCTCAGGTAGGGGCGTTCTGCGAAAACCGAAAAAATGCATACAGAAACCCCGTTCAAAAATATGCCAAAAATCGCTGTTTTTTCAACTTTGTGTTACGATTAGGGGTTGGTGTAATATAGTGGGGCGCGCATCCCAATTCGAGCTAGGTCCATCAAAATCAGGCCTCTAGACCCGTATGTTTTAATGTTTCTAGAATTCGAACTTATATTTAACGATTAAATTAATTATTTATTTTATTTTAGATTTTAATATGGTTCACGTTCATATAATATTTAATTTTATAATTATAATTTATTAATTTTATTATTTGATTAGTATGTTACTGGCTTGTTCTATCTAATACTAATTTTATTGATGTTGTTATACCATGTCTGCTTCGATGTATGGTTATGATAGTAATAGGTCTCCCTCCCCTTTAATATCAGAATAAGTTGTAATATGTGGGTATTGAGTAAGACTATAATTATAGCCAATGATGTTACTATGGGTGTGGCACTATACATGATACACTTGATAATACTATAGTTATAATAATATTATACATGCTAGAACAATACTTATAACTTTACTATGCTCTACATTATCTTACTCTAATCTTGATAATACTACGCTGTTTGTGCATTATAATGATGCTTCAATGTAATAATTTAAA</ns2:sequence><ns2:name>KY699257.1_Leishmania_lainsoni_strain_MHOM/PE/91/LC2288_clone_LC2288_22_minicircle_kinetoplast,_complete_sequence</ns2:name></ns2:Sequence><ns2:Sequence dsseqid="sq1838" id="sq1838"><ns2:sequence>ATGTAACACTTTATTAAATTTAATAATGGTGTAGTTTATGTGCATCGTTGTCTCTATAATTTTATAAAATTGGGGTATTTTCCCAAACTGGGCGAGGGCCTCAGGTAGGGGCGTTCTGCGAAAACGCGATTTTGGCATACAGAAACCCCGTTCAAAAATTCAGCAAAAATGCCCATTTTTTCGGGAACGTGTTACGATTAGGGGTTGGTGTAATATAGTGGGCCGCGCTCCCCATCCAGGGCTAGGATTATAATTATAGGCCTCTTAGAGGCTTGTTTTTATGCGTTCTAGATTTTATTCGATTGATAATTTATTTTTAACTTTAAATAATTCATTGCATTGGATTATAGCATTGATATCATTGACGATAATATTAAATTTATAATCTTGCTTGTTAATGTGTTCTTGTTTTGATAAAGTTTGAATCATCCTATATCATAATAATAATTTTTATAAATATGGTGCTACTCGTGGTGTATGTGGTTGACATTGACATAATACCTCACAATATAGAATATAATATATATTAATATGATCTCAGGGGTATTATATGATGTATACTCTTGACTATAGCTACATACTTACACCATCTACTATTACTACACTTGGTAACGTTACATGATATTATTATAGTGTTATATTAATGATAGTATTTAATGATTATAATATATTTATTCAAACGATACTATTACACATTCATGTTATGCTGCATTACTAGTATTACTTTAATATAAAAATAAT</ns2:sequence><ns2:name>KY699258.1_Leishmania_lainsoni_strain_MHOM/PE/91/LC2288_clone_LC2288_23_minicircle_kinetoplast,_complete_sequence</ns2:name></ns2:Sequence><ns2:Sequence dsseqid="sq1840" id="sq1840"><ns2:sequence>CTAATGCATTACCATGAAGTGTTACGTTGAATGATAAATATTATTTTGGATTATTAAAATTCATAAAATTGGGGTCAAAATCGTACCACCCGACATGCCTCTGGGTAGGGGCGTTCTGCGAAATTCGAAAAATGGCATACAGAAACCCCGTTCAAAAATATGCCGAAAATCGCTGTTTTTTCAACTTTGTGTTACGATTAGGGGTTGGTGTAATATAGTGGGCCGCGCACCCCATCCTGGGCTAGGTCTTGTAAAAGTAGGCCTCTAAGAGGGTTGTTTTTTAATTTTGAAACTTCACTTGCTTATTCTCGTTAATATGCATAACATTACATTTAAATAATTATTGATATTGATTTTGAATTGATATTGTTCTGGTATTAGCGTTGAACTATTATGTACTGGATGCATGTAGTTATAATATCTATATAATTTTGATAATGATAGTAATACTATGCTACACTATGATGTGTGGTGGATAATGGTATTAGACCATAATGGGTCCATACTAGAGCCTCGTAACTAATATATAAGTTATTCTATGGGTAATATGTGGTATTATACTCGATAAACTACCATAATGATAGCTAACCATACTCTATACCGGTACATGCTTATGTAATTATAACTATTGATTTAATATTTGAAATAAACATTATACTTTAATCTAACTTTAAATATTTTATTAGTTCTCTCTTACATAGATTATATCCAGTTTCATTGTTACATTAACCTTTTTCAAATTTAGATTTAATAAATAAAA</ns2:sequence><ns2:name>KY699259.1_Leishmania_lainsoni_strain_MHOM/PE/91/LC2288_clone_LC2288_24_minicircle_kinetoplast,_complete_sequence</ns2:name></ns2:Sequence><ns2:Sequence dsseqid="sq1842" id="sq1842"><ns2:sequence>ATATAAAATTAAAATTATCTTCAATGATAAATGTTTTATTGCGTTATGAATTTATAATTTTCTCAAAAATAGGGATAAAATCCAACCACCCGACATGCCCTCAGGTAGGGGCGTTCTGCGAAAATCGATTTTTGGCATACAGAAACCCCGTTCAAAAATTCGTCAAAAATGGCCATTTTTACGGGAGTGTGTTACGATTAGGGGTTGGTGTAATATAGTCCCCCGCGCTCCCCATCCAGGGCTAGGAGGTGTGGAAATAGGCCTCTAAGAGGCTTGAATTATAAGATTAACATTATTCTCTTTTAATATTACTATTTGATATGATAAATTAACTATACTAGTGTTATTAGTATGGTATAGCACTGGATATTATACTCTAGTGTCACGTGTACTAGCTAGTATACATACTATACGTATGTTATATAGTTACACCATCATTAACATGGTGTGTATTACATAGATACCATACACGTAGATGATACCATATCGACATAATACTAGCCTCGAGCAGTTATATTGTAATATAAGTTACATATATGGGGTAATACCTCATTATGGCATAGTATAAGCTCAGAGACACTATCGATACGATAATAAATACATCTATTCAACGTTGTTATTATAATAATTATATTTAATAAATTTTAATACGCTATACATTTAACTTTTTATTTTAAACTCTTGTCTATGCTATTACACGTGTATGGTGCATGAATAAAGATTATAAATAAAGTTGTTTGA</ns2:sequence><ns2:name>KY699260.1_Leishmania_lainsoni_strain_MHOM/PE/91/LC2288_clone_LC2288_25_minicircle_kinetoplast,_complete_sequence</ns2:name></ns2:Sequence><ns2:Sequence dsseqid="sq1844" id="sq1844"><ns2:sequence>TTAATTCTAAATAAACTTTAATACTTCCCTGTGTTATGCCTAAGGAGTCGACTCCTTACCCCTCAAAAATGGGGGCAAAATCCAACCACCCGACATGCCCTCAGGTAGGGGCGTTCTGCGAAAATCGGATTTTGGCATACAGAAACCCCGTTCAAAAATTAGCCCAAAAATGCGTTTTTTTCGACTTTGTGTTACGATTAGGGGTTGGTGTAATATAGTGGGCCGCGCTCCCCATCCAGGGCTAGGAGGTTGGAAAGTAGGCCTCTAAGAGGCTTGTTTTTATAATTTTAGATTAAATTGATTGACTAGATAGATATAAGTGAATCATAGATTAAATAATGTTTATATTCGATGTTATGATTGTTTGTTATCATTATATTTTAATAATTATATTTATTCTGTTCATTGCTACACGTTTTGTTATAGCTTTGATCTAGATAGTATGGTGTTTGATGTATTAGCTTCAATGTTATACTCTATGTTCATAATATCGATAATACCAGCATAATATATATTCCCTTTGCTTTGTTATATGAGGGTAATAGCATTATATCCATACGTGGAGCATACTTTTATAAAATTAAAATTAAACTAACACATAGCTTGAATATTATGATGCCACGATAACATTATTATATTCTAACTATAAATTCTTTTTCTTGTGGTAATACATTGAACACTATAGTTTTAATATACTGGTTCACGTTAATATGATACACGTTTGTTGTTATATAATTATT</ns2:sequence><ns2:name>KY699261.1_Leishmania_lainsoni_strain_MHOM/PE/91/LC2288_clone_LC2288_26_minicircle_kinetoplast,_complete_sequence</ns2:name></ns2:Sequence><ns2:Sequence dsseqid="sq1846" id="sq1846"><ns2:sequence>ATTAGATAAATAAATTTTAATGTTGTTATTAGTAATGCATTGTGTTACTAGATTCAAATTTTATAAAAATAGGGTCAATTTCCCAAACTGGGCGAGGGCCTCAGGTAGGGGCGTTCTGCGAAAATCGAATTTTGGCATACAGAAACCCCGTTCAAAAATTACGCGTTTTTGGCCATTTTTTCGAGAATGTGTTACGATTAGGGGTTGGTGTAATATAGGCGGGCGCGCTCCCCGATTCATGCTAGCTTGGATAAAAAGTGGCCTCTAAGACCGTATAAAATTTAATTCTAGCGTTGGAGGGGAATAATGAATAACTATATAATAAATTATCATTGAATTGAATGTTATATTTAATTGATATATAGATTTAATATTAATATTGATTTTATTTATATCATTGTTATATCTATTTTTATAACTTTATATGGTTCCATGTTTATAATGTTATCTATACTATGACTATGGATATGGTGATGATCGATGTAGCTAATAATGCTAGAAATAGCCTCCAATTGCTTTGTAATTGCTTTCTATATGATATTTTTAATAATATCTATAATAACACTACACTAGACCATACTCTATCATTATACTGGCTTGTTCTCGCAATGTTATGGTATTGAGTAATATAAATAGTTTTAATTCTAATTTAATAATATATTCTTTATTTTAATTATATTAACTTTTATGTGGATGCTAATTAGATTAATAAATATACTTGCTACTTACATGTCATAGTTTAATT</ns2:sequence><ns2:name>KY699262.1_Leishmania_lainsoni_strain_MHOM/PE/91/LC2288_clone_LC2288_27_minicircle_kinetoplast,_complete_sequence</ns2:name></ns2:Sequence><ns2:Sequence dsseqid="sq1848" id="sq1848"><ns2:sequence>AACAAAAATAATAATTCTTGCTATTACACTGTGTTATTGCGTGTCATGAATTTTAAAATTATTGAAAAATGGCTATAAAATCGTAGCACCCGACATGCCCTCAGGTAGGGGCGTTCTGCGAAATCGCGTTTTTGGCATACAGAAACCCCGTTCAAAAATTCAGCAAAAATGCCCATTTTTTCGGGAACGTGTTACGATTAGGGGTTGGTGTAATATAGTGGGGCGCGCTCCCCGAATTGGGCTAGCCTGCATAAAAGTAGGCCTCTTAGAGGCTTAAATTTATAATTCTATCGTCTTAAGCTTAGTTTTGATTTAATATATTATAATACTAGTTCAACGTTATCTATACTTGTTCCATACTTGCTATACTATAACTACACTGGTATGATTGTTGTTTAATGTTTTAGTATTAAATAATATTATTGTATAACTCTACTATTACGTGTATGATTAGCTCTATCTATGGTGTACTATGCTAGGTATGGCTATAATGACGATAATACCCCGTAATATATATTTATATTAGTTATATAGGGTAATACTATAGTTTCATGGGGTAACATCATACTTTTTATAATTTTAACTCTGACCACGTTAATGCTAGCTATACTCTTTCGATTGAATAAATTTTATTATATAACAATTTTATTATTGAGTTAAAACGTTAAATACTATTATTAATAATTTTTATTTGTTACTATAGATTCATGTTTCGTGGTTATACCTATATTAATACATCAA</ns2:sequence><ns2:name>KY699263.1_Leishmania_lainsoni_strain_MHOM/PE/91/LC2288_clone_LC2288_28_minicircle_kinetoplast,_complete_sequence</ns2:name></ns2:Sequence><ns2:Sequence dsseqid="sq1850" id="sq1850"><ns2:sequence>ATTAAATTAATAAATAAAGTTTAGTGTTACGGTGTTATATGCATATTAACTTTTAATAATTCTATAAAATTGGATAAAAATCCAACCACCCGACATGCCCTCAGGTAGGGGCGTTCTGCGAAAATCGATTTTTGGCATACAGAAACCCCGTTCAAAAATTGCCCGAAAAACGCGTTTTTTTCGACTTCGTGTTACGATTAGGGGTTGGTGTAATATAGTGGGCCGCGCTCCCCATTCAGGGCTAGGAGGTATAAATATAGGCCTCTCAGAGGCTTGTTTCTCGCGTGTTAAGGTTGTTTTGGATATAATTAAATTTAAACTTAGATTTGATATTGAATTAGCTTTAGATGTGGTAAGTTTATTGCATTACCATACATATAACTATTCATTGCTGGGCTATAAATATAATATTACTATGAGGTGTTATTATACTCGTATTGTATGTTATCTTTATTAAAACTATTACTATTATATGCTCCACGTGATATTATATGATTATAGCTAAAATAGTGCTCTCAATATATGTTGTAACTAATATTAAAGTGTATTTTATGGTATTATGTCTCTATGTCTATCCATACGCTACTTGACCCATACTTTTATTAAATTTAATTATAATGAACACGATTATATAGCATTGAGTATATAGTTTTAATATTAATAATATTTTTATTGATATGATTCGAAACATTATACTACCTGTCGTCTATGCTTACATGTATTACTATGATTCCACTGATGTTACGTGTATTGAATAAATA</ns2:sequence><ns2:name>KY699264.1_Leishmania_lainsoni_strain_MHOM/PE/91/LC2288_clone_LC2288_29_minicircle_kinetoplast,_complete_sequence</ns2:name></ns2:Sequence><ns2:Sequence dsseqid="sq1852" id="sq1852"><ns2:sequence>GAATTTTATATAGTAATGGTTGTGGTTACGTGCATCATGTTTTAAATAATTTTTATAATTTTGATAAAAATGGGATAAATTCCCAAACTGGCCGAGGCCCTCAGGTAGGGGCGTTCTGCGAAAATCGAAAAATCGCATACAGAAACCCCGTTCAAAAATATGCCAAAAATCGTCATTTTTTCGAGAATGTGTTACGATTAGGGGTTGGTGTAATATAGTGGGCCGCGCTCCCCGAATTGGGCTAGCCTGCATAAAAGTAGGCCTCTTAGAGGCTTGTTTTACGCGTTGCTAACTATACTCGGAATAATAATGGATATATAGATAAGAATTTAATAGATGCTAATGTTATTTAAGATAATATATTTATTGATTATAATATTGCTCCATCTTGTTCTAGTAATAGTACATGTATGTGTTCTTGCTATTAGATCAAACTATAAACTATACGATATAGTATGCTATAAGACTACATGGCTATGGATATGATTAGACTACTCATCCATACTATACCTCCCTCCCCTTTAATATTAATATAAGTTGTACTTGTAGACTATATACATGGATAAGAGGTAATACTATACTTTGATAACGATAGAGCACACGTATCTATAGCTATGGTATGTAATGTTATTGTTATGTATAGAATAGATTTTAAAATAATATTAAATATTTAATTACTAGTTTTATTTAATCTAAGATTATAACTTTTATTCTCTCTACTTACTTGTGTGCTCTCTTATTAAATTTAATTTTATCATAAT</ns2:sequence><ns2:name>KY699265.1_Leishmania_lainsoni_strain_MHOM/PE/91/LC2288_clone_LC2288_30_minicircle_kinetoplast,_complete_sequence</ns2:name></ns2:Sequence><ns2:Sequence dsseqid="sq1854" id="sq1854"><ns2:sequence>CTAATAGCTGTGTTAGAGGTGTTACTATGCTTAATGTTTTTTATCTATGCATTAATAAAATTCTAAAAAATGGGCATAATTCCCAAACTGGGCGAGGGCCTCGGGTAGGGGCGTTCTGCGAAATCGCGTTTTTGGCATACAGAAACCCCGTTCAAAAATTCCCGAAAAATGGCTATTTTTTCGACTCCGTGCTACGATTAGGGGTTGGTGTAATATAGTGGGCCGCGCTCCCCGATCCATGCTAGCAGGTCATAATATAGGCCTCTTAGAGGCTTCATTTTTAAATTTTAACTTTTTATTTTAGCTTTTAATATTTAAATTGATAAATAGACTTTATTTTATAAAATTAGTTTGGATATGGAACATGTATTGAGTGAATCACATTATAAATATATTTAATAAAGTTGTTATATTGTTTCATTATCAATAACTATTATTATTAATTTTAAACTTTGACGTTACCCTGTTTATGGGTATGATATCATATGATACTGGGTCAATACTAGACCATACCAACTAATATATAACTTATTCTGTATATGTGGGGATAATACCATATTATAACGTTATAACTCTAGCCTTACACTGATACTATACTATAATAATAATTTTATGTAATGCTTGATTATGTGTTATTGATAAACGTTAATTTAAATAATATATTTATTTTATTCTTTTGGTTATAATTATGCGCTACATGTGCATTGACGTTAATGATACTAATCAGTACCACATAATAATACTAATAATAGCCC</ns2:sequence><ns2:name>KY699266.1_Leishmania_lainsoni_strain_MHOM/PE/91/LC2288_clone_LC2288_31_minicircle_kinetoplast,_complete_sequence</ns2:name></ns2:Sequence><ns2:Sequence dsseqid="sq1856" id="sq1856"><ns2:sequence>GATAAACTTTTATTAACAATGTGTTACGTGTGTTTATAGATTTAATATTTTTATAAAATTCGTGAAAAACGAGGTCCAATTCCAACCACCCGACATGCCCTCAGGTAGGGGCGTTCTGCGAAATCGCGTTTTTGGCATACAGAAACCCCGTTCAAAAATTCCTCAAAAATGCCCATTTTTTCAACTTTGTGTTACGATTAGGGGTTGGTGTAATATAGTGGGCCGCGCTCCCCGATTTGGGCTAGCTCCTCGTGAAACTGGCCTCTAAGGCCTTATAATTTTAAATTTTAGGGTTGTTAGGGCTATAATGAGTTTATACTATTATTAAAGCTAAGATCACACTAATATTATTATACTATTTGATACATGCATTGAATATAGATATAGATATAATTAAATAATGTTATGATGCTTTATGTATCATTATATTTTTATTATTTTAATCAATACTCGTGACCATAGCTTGGTGGGTTACTATGCCTATGCCACTCTGGCTAATACACAATATAACTAATATTAATATTAGTTTATATTGTATCATAATACATGCACTAACACTGTTACCCATTAGATAACGATACATGAACATGGCTGTTATTATTATATTGAATAGCATGTATATTATTTTTATACTTGATATAACTTTACTTTAACTTTATATTTAAGTCCATGACTACCAAGCTCTTGATTAACGTTGATTGAATAATTTAATACTTAGATAAAACTATAAAATAATGATTA</ns2:sequence><ns2:name>KY699267.1_Leishmania_lainsoni_strain_MHOM/PE/91/LC2288_clone_LC2288_32_minicircle_kinetoplast,_complete_sequence</ns2:name></ns2:Sequence><ns2:Sequence dsseqid="sq1858" id="sq1858"><ns2:sequence>TTAACATAGCTCTATTAGGGATGTTATTATGATATTTTATTTTTATAATTTATATAGTTTTGTCAAAATTGAGCATAAAATCCAACCACCCGACATGCCTCTGGGTAGGGGCGTTCTGCGAAAATCGATTTTTGGCATACAGAAACCCCGTTCAAAAATTGGGCAAAATTGGGCATTTTTTCGACTTTGTGTTACGATTAGGGGTTGGTGTAATATAGTGGGCCGCGCTCCCCATCCAGGGCTTGGGTCGTTGAAACATGGCCTCTAAGGCCTTATAAAATTGAAATTGAAACTATAATGAGACTATTCATTGATAAAGTTAATTATATATTTGTTCTCGCTTGTTACTTGCATGTTCTATTATATATTTTATTATTTAAAACAATAAATATTTATAATACTAGTACGCGTCAATGCTCTTGTTATAGTTCTATTATCTAGTAACCATAATGCTTCGATACCATAGCTATAACGCTGTAATGGTGGGTAATGACGTGGATACCATATAATAGCAATTGCCTTTTATTCTATATTAGTATTAGCTCAATAATAGGGCTATTGGATGGGTTAGAACATTATCTAATCTATAAATTTATAAATATGATACATTGGATACTTGCCATCGATATACTTGAATATACTTATGATTATTATTACTAACCTGTACTTATAACTTTAATTTAATTCATCTCACGTTAATAGTGCTGTTATATTTTTAATTTTTTAGAATTAATTTTTATA</ns2:sequence><ns2:name>KY699268.1_Leishmania_lainsoni_strain_MHOM/PE/91/LC2288_clone_LC2288_33_minicircle_kinetoplast,_complete_sequence</ns2:name></ns2:Sequence><ns2:Sequence dsseqid="sq1860" id="sq1860"><ns2:sequence>ATTATTTATCTTTAAACTTTTTCATAACTAAATTTAATTTTGTTAACTATGTCTATCAATTCTGCAAAAATGAGCATAAAATCCAACCACCCGACATGCCCTCAGGTAGGGGCGTTCTGCGAAAACGCGATTTTGGCATACAGAAACCCCGTTCAAAAATTCGTGAAATTTCGCTATTTTTTGAAAATTGTGCACGATTAGGGGTTGGTGTAATATAGTGGGGCGCGCTCCCCGTCCTGGGCTAGCTCTCGTAAAAGTAGGCCTCTTAGAGGCTTGATTTTATCTTTTGAAACTTTTCTCTTTGAAATATCACATTTAGATTTATTAATTTAGATTTTAATTTTATTTTTTGCTTCACTACTAACTTTATATGCTAACTTGACTAATAATTTAATTTAAAATAATAATTATATGATGTTGTTATGCGTTACTATCTTTATTAACTTTTTATTATTTTATTATCTAACTACATGGATACCGTGTGTTATCATGGTATGGCTAGAAAATAGCTAATTTATATAACTTGTAACTGCTTTGATATTAGATTTTGGGGTAATACGTGGTTATAACGCTATGAGGTGTGGGCTATGATACCATGAACATTATTATACCATTGATTATAAATTTTAATAATACTAATTCTATACATACACTTTTATATCGTTATACTTGTTCTTTCTATTCATGATTACTATACAATGCGTTGATGATGTTACTAGTATGGTGCTGTTATAGTTACTCTTTGATGTGATAATATA</ns2:sequence><ns2:name>KY699269.1_Leishmania_lainsoni_strain_MHOM/PE/91/LC2288_clone_LC2288_34_minicircle_kinetoplast,_complete_sequence</ns2:name></ns2:Sequence><ns2:Sequence dsseqid="sq1862" id="sq1862"><ns2:sequence>AATACGTTGTAATACTAGGGTAATGAGTGTTATGTCTTACTGCATTATAAATTTATAAAACATCAAAAATATCGTCAAAAATCCAACCACCCGACATGCCCTCAGGTAGGGGCGTTCTGCGAAAACGCGTTTTTGGCATACAGAAACCCCGTTCAAAAATTCCCGAAAAATCGCATTTTTTTGGATTTCGTGCACGATTAGGGGTTGGTGTAATATAGTGGGCCGCGCTCCCCATCCTGGGCTAGGTCCTTGGAAATATGGCCTCTAAGGCCTTATAAATTTAGAGTTTTATGTTTTCTAGATAAACACATTATATATTAACTTTGTTTTTGTTTTTTCTCTATGTTTGTGCTGGTAATGTGCATGCTATAGTAATGGTATGATTGATGTATATAATATTTTAAGTTTATAGTTTTAATTATCATAAAAGTTTATAATATTAGCTAATAGTATGGCTATGTGTTACGGTGTTATGGGTTAGCATGTGATAATGCTAGAATACCCCTCCAACTGCTTTATAACTTGTTTAATATTGATATTTTTGATAATAACGCTAATAACACTGATGATAACACGTCCATACTGGCATTGGAGCATTGATTGAATAAAATAATGATATGATATAAAATTAATATACGTGTTGATGTTGATGTTACCATACATATACTTATAACTAGAGATAATGATTCTACTAACTTACCTGGAGTATTATACTATTAACATTAACGCTATTAGAGGGGT</ns2:sequence><ns2:name>KY699270.1_Leishmania_lainsoni_strain_MHOM/PE/91/LC2288_clone_LC2288_35_minicircle_kinetoplast,_complete_sequence</ns2:name></ns2:Sequence><ns2:Sequence dsseqid="sq1864" id="sq1864"><ns2:sequence>TATATGATTAAATATTATTTTTATAAATTTAATGTTTTCATTATTTCAATTTATTTATATTTCTCTAAAAATTCGATAATTTCCCAAACTGGGCGAGGGCCTCAGGTAGGGGCGTTCTGCGAAATCGCGTTTTTGGCATACAGAAACCCCGTTCAAAAATTCACGAAAAATCGCATTTTTTTGGAAATTGTGCACGATTAGGGGTTGGTGTAATATAGTGGCCCGCGCACCCCGGCCTGGGCTAGGAGGTATAATTATAGGCCTCTAAGAGGCTTGTTTTATGATGTTCTAGATGAAATGGAATATAAATAGAAACTAGACAATACAATGTTAATATTATGTTACGTTACATGCTTGTTATCTATATTATCTATTAACTATACTACTCGCTCTATCAATGTATTATGATATTGGTTATATACATACATGTGCTCTGAATTTATACTATAACATCGTCTATATCCATGGGTTGTTATGGTTGCATAAAATTATTAAAATTAGCTAAAATATATCAATTGTAACTTATATTGTGGCATGTTTTTAGTATTATAATGGTTATGATGGCTATGATGCGTGGAACATAGATAAACTATAATTTTAATAATAGTCCATAGCTTATAATATTGTTATACTTGTGTTACACTTATTTTTATTTTTACTCTCTTACTTGAACTTGGTTATACACGTGACATACGATGACAATATTAAGATTATGATTGTATTACATGGTCTTATGCGT</ns2:sequence><ns2:name>KY699271.1_Leishmania_lainsoni_strain_MHOM/PE/91/LC2288_clone_LC2288_36_minicircle_kinetoplast,_complete_sequence</ns2:name></ns2:Sequence><ns2:Sequence dsseqid="sq1866" id="sq1866"><ns2:sequence>AATAAATTTATAGTTATAGAGTGTTATGCTGCATCTATCATTTTATATTTTATTAAATTTATCAAAAATAGGGGTCCAATTCCAACCACCCGACATGCCCTCAGGTAGGGGCGTTCTGCGAAATCGCGTTTTTGGCATACAGAAACCCCGTTCAAAAATTCCTCAAAAATGCCCATTTTTTCAACTTTGTGTTACGATTAGGGGTTGGTGTAATATAGTGGGCCGCGCTCCCCGACTTGAGCTAGCTCGTTGAAATATAGGCCTCTCAGAGGCTTGTTTTTATAACTTTAGAATTAGATGTGATATATAAGTTTATAAATTGATAAAATATAGTTTTGATTTTAATATTGCTCTGCTTTGAGTTTATTATTATGCTTGTTTAATATATTTTATTTTATAACGTTAAATGTTCATGCTATGATCACGTGGCATAATACTAGCTAATGTTACTATACTTGCATATCGTCAATGAGATAGCTTCATACACAGGGTAATGAGTCTAGAACAAGTTAATATCAATATAAGTTGTAATATATCCACGTTATTATAGCTTATAACTCTTAGACCATACTCTTACCATTCATAGCCCTATTATAACTTTAATTAATTTTATTTTAATGTTAATGATACTTATATGATTCATGCTTACACTTTTTATTTTTTACTTTGATTGGGCTATGCTGACGTTTACGTGTTAATTGATAGAGCTGTGTTCTCTATTAAATAATAATATTTTAAA</ns2:sequence><ns2:name>KY699272.1_Leishmania_lainsoni_strain_MHOM/PE/91/LC2288_clone_LC2288_37_minicircle_kinetoplast,_complete_sequence</ns2:name></ns2:Sequence><ns2:Sequence dsseqid="sq1868" id="sq1868"><ns2:sequence>ATATAATACCATTACCTGCTCTATTACCATGCATACAATTTTAATTCTATCTTATAATAATTCAAAAAATAGCCATAAAATCCAACCACCCGACATGCCCTCAGGTAGGGGCGTTCTGCGAAATCGCGATTTTGGCATACAGAAACCCCGTTCAAAAATTCCCCAAAAATGCCGTTTTTTTCGACTCCGTGTTACGATTAGGGGTTGGTGTAATATAGTGGGCCGCGCTCCCCATCCAGGGCTAGGATGCCGTAAGATAGGCCTCTAAGAGGCTTGATTTTAATAATTCTAACTTTACTCTGGATTTGAACTTGAATTTAACATTTAATATATCTACTCTCGTTATTATGCGCTACTAGATAAGATAAAGTTAATATTGTTTATGTTTATAATAGTTTTAATGTTATTAATTTTAATTTTATATATTTAGATGATTTCAATGCTGGTGGTTGTTATATGATACCTGTGCCATACCATCATAGACCATACTCAATACTACCTCACTCCATATAGAATATAACTTATATTAGGCTTAATATGGTACTATTAGATAGATACAACATTATAACCATAGACACCACATTATGATACTAGCTTCGATGATATACTTGTGTTATAGTATTGATTAGATTGAATATTTACTACTACTAACAATTAAAATTATTTATATAATACGCTACACTCTATGTCTACTTTATAGTGTTTGATGTGATGTTACAGATTAAATTAATAATAACAATG</ns2:sequence><ns2:name>KY699273.1_Leishmania_lainsoni_strain_MHOM/PE/91/LC2288_clone_LC2288_38_minicircle_kinetoplast,_complete_sequence</ns2:name></ns2:Sequence><ns2:Sequence dsseqid="sq1870" id="sq1870"><ns2:sequence>CAACTTTATTATACATGGTAGTATTATGTGGTATTACCTCCCCTATTACATCAATGAAATTATTAAAATTGGGGCATAATTCCCAAACTGGGCGAGGGCCTCAGGTAGGGGCGTTCTGCGAAATCGCGATTTTGGCATACAGAAACCCCGTTCAAAAATTCTCGAAAAATGCCTATTTTTTCAACTTTGTGTTACGATTAGGGGTTGGTGTAATATAGTGGGCCGCGCTCCCCATCCAGGGCTAGGACCTTCGAAAGTAGGCCTCTTAGAGGCTTGATTTTATGGTTCTGCAATAATATGCTTTTGATAGATAAAATTAGAAATAAAATTTGAATAAAGTGTTGTTAAGCATGAGTTAGATTAAATATTATATAACTATAATTCAATCATTACCTTGCTATCTTGTTACTATCATCTTCAACGTTATAATTATGATTTTAATATAATGAGTCAATGTATTACTCGTGTATGATGCCTAAGACCACTATCTATATCATTAGCCCCGGAACCATAATATAACTTATTCGTAATATATATTGGGTGGGTATTATGAGTATGACACTATAGTATTTTAATTTTTATAATTTTGATCTAGACCTTGGCTATATTGATGCCATGATAACAATACATAGCATTAATGATGTTACACGTATAATGTTACATGATCTAGTTTACATCTAATAATAAATATTTTATTTTCTCCTCTTCACTCATCTATTACTATTGCTTTAAATATAAAAATTAGATAAA</ns2:sequence><ns2:name>KY699274.1_Leishmania_lainsoni_strain_MHOM/PE/91/LC2288_clone_LC2288_39_minicircle_kinetoplast,_complete_sequence</ns2:name></ns2:Sequence><ns2:Sequence dsseqid="sq1872" id="sq1872"><ns2:sequence>TTAAGCATGGAATAGTTTTTATAAAATAATATTTTTATTTTTCTTAGATGTTCTCAAAATTGATAAAATTGGGCATAAAATCGTAGCACCCGACATGCCTCTGGGTAGGGGCGTTCTGCGAAAACGCGATTTTGGCATACAGAAACCCCGTTCAAAAATATCGCAAAAATGGCCATTTTTTCAACTTTGTGTTACGATTAGGGGTTGGTGTAATATAGTCCGGGGCGCACCACATTTTAGCTAGCTTGCGTAAAAGTAGGCCTCTTAGAGGCTTGTTTTTATAAACTAAGCTTGAATTGGAGATAATAAATATAAACTGAATTAAATGATGACTAATGCTTACTAGATTGATGATATTATTGCTATATAGATAATTAAATTTATTTATTAGATTATTTAATATTAATTTTGTTATATTGAATTTATAATTTAATCTATAGCTACGTTGTTATGGCTATGCTTATGGTATACTATGCTCGCTGGTTACATGATATCTATACTCTGGGCTACATATTACAATATATTCTGATATTAGTTATGTTACTAGTCCATACTCGATAATAACACTATACTCACTCTACATTCATTATCTACTAACATGGATACTTTCAATAACTATAATAATATAGATTTAAATAATGATAATAGATTTGATGTAATACATTGACTTTATTAAATTTATATATACTTTGTCTTACTCTATTCTATATTTAATTAAATGTTATTAATAAATTTTAATCAATACGTTG</ns2:sequence><ns2:name>KY699275.1_Leishmania_lainsoni_strain_MHOM/PE/91/LC2288_clone_LC2288_40_minicircle_kinetoplast,_complete_sequence</ns2:name></ns2:Sequence><ns2:Sequence dsseqid="sq1874" id="sq1874"><ns2:sequence>TAACATTGTTCCGTTAACTTTATCATTATAGATGTTTTATTTTATTCGATTTTATAATTATGGCAAAAAATAGCTATAATTCCCAAACTGGGCGAGGGCCTCAGGTAGGGGCGTTCTGCGAAATCGCGATTTTGGCATACAGAAACCCCGTTCAAAAATTCCCCAAAAATGCCCATTTTTTCGACTTCGTGCTACGATTAGGGGTTGGTGTAATATAGTGGCCCGCGCTCCCCATCCTGGCCTAGCCTTGATAAAATATGGCCTCTAAGGCCTTATAAAATTGGAATTGAGACTGTAATGAGGTTATTTGAATATAAAGTTAATTTAATATTTGTTCTCGCTTGTTACTTGCTTATCTACTTATATAATTTATTATTTAAAATTAGAACTATATGTTTTAATAATGTTATGTTATTATATCTATCGTGTTCTATATTTTTATATCTATAATGCTCTGATGTTATGTCTATATCCTCGTGATGGTGGGTAATGTCGTGGTAACCATATAATAGCAATTGCCTTTTATTCTATATTGGTAATAACGTGGTAATACAGCTAACACATACACCATAACGCTACATTATCTATAATTTAATAAAATTGAATTAATACGTTGATTGAATAAATATACTTGAACATTATTATAATTGTTGCATTACATCGAACATATAACTTTAATTTAACTCGTCTTACATTGATAGTGCTGTTATTGGTTACTCTATTAGATGATAATTTTAATAT</ns2:sequence><ns2:name>KY699276.1_Leishmania_lainsoni_strain_MHOM/PE/91/LC2288_clone_LC2288_41_minicircle_kinetoplast,_complete_sequence</ns2:name></ns2:Sequence><ns2:Sequence dsseqid="sq1876" id="sq1876"><ns2:sequence>AATAATAAAATTAAAATATGGTAATACGCTGTGTTATGATGCATTATGATCTATGAAATTATCTAAAATTGGGGATAAAATCCAACCACCCGACATGCCCTCAGGTAGGGGCGTTCTGCGAAATCGCGATTTTGGCATACAGAAACCCCGTTCAAAAATTACCCGATTTTGGCCATTTTTTCAACTTTGTGTTACGATTAGGGGTTGGTGTAATATAGTGGGGCGCGCTCCCGGTTTTGGGCTAGCCTCGATGAAAATAGGCCTCTTAGAGGCTTAAAATTATAATTCTAGAGTTTTAGGCATAGATTGGAGTTAATAGCTTATAATATTAGAATAAGTTTTATTATACTTGCTTCGTGCATGCTATATTATCTTATTATATTGAATATTATTTTTATTGTTATTATATTATTACAACTCTAATACTTCACTATCGATACACGTATAACTTGGCCTTACTATGGGTTACTATGCTCACTATGATAATAATATCGATAATAGCCTCGTAATATATATTTATATTAGTTGTAAAGGGTAACACTAGAGTTTTATGGTCTTATAGCTTACCATCATTCAATTTTAATTTTACATATACCATACTAGCTTCGTTTGACGATTACATTGAGTTATAATGATAAGTAGTTTTATTGTTAATGCTAAATAATAAATATGATAATAAATAATTTTTATTCATCACTATAGAGTTACGCTTCACAGTTTATACTTGCTTAACTAATTAA</ns2:sequence><ns2:name>KY699277.1_Leishmania_lainsoni_strain_MHOM/PE/91/LC2288_clone_LC2288_42_minicircle_kinetoplast,_complete_sequence</ns2:name></ns2:Sequence><ns2:Sequence dsseqid="sq1878" id="sq1878"><ns2:sequence>TCTAATACATGGACTAGAGTGGTTATGGTGTCTTACGTGTAGAGTTATAATTTATAAAAATATTAAAAATTGGGTATAATTCCCAAACTGGGCGAGGGCCTCAGGTAGGGGCGTTCTGCGAAAACGCGTTTTTGGCATACAGAAACCCCGTTCAAAAATTCCCCGAAAATCGCTATTTTTTCAACTTTGTGTTACGATTAGGGGTTGGTGTAATATAGTGGGGCGCGCTCCCCGATTCAGCCTAGCTCCATCAAAATCAGGCCTCTAGTGCCGTATAATTTTAGAAACTAACTCTATAGTTGATGTTTGGGAATTAGATGAGATAATTATATTGTTTAGAATAGGTTTTAATTATATTCTTTAATTATTATATTTATTATGTTCTTGCGTTGCTTCTATTTTTATTTTAACTATACGTGGTCCATGTTATTGCTATGATGCTATTATAACAATGATTACCCTGTGTTATGGGTATGATAATGTAATACTATGACTCATTACCAAAATCGAGCAATTACAATATAACTTATTCTATATATGTGCTATTTTAGGCATGCTATAACGTAACGATACTAGATACACGCTCTTACTCCATTGGATAATATGATTTCATTGAATTTATAATAATAGTTGATTTTAATATTATATTATATTTATTTCATTTAAATAATTTTATTAATTCTCTTTCACGTGAACTATATCCAGTTTATGATGCTACATGCATTGATAAAAATATTTACTAATACTAGA</ns2:sequence><ns2:name>KY699278.1_Leishmania_lainsoni_strain_MHOM/PE/91/LC2288_clone_LC2288_43_minicircle_kinetoplast,_complete_sequence</ns2:name></ns2:Sequence><ns2:Sequence dsseqid="sq1880" id="sq1880"><ns2:sequence>GTTACTGGTGGATAATGAGTGCATATTACTTTATCAAATTTATTTTAATTTTATAAAATTCCATAAAATTGGGGTTGAAATCCAACCACCCGACATGCCCTCAGGTAGGGGCGTTCTGCGAAAACGCAAAAATCGCATACAGAAACCCCGTTCAAAAATATGCCAAAAATCACGTTTTTTTCGACTTTGTGTTACGATTAGGGGTTGGTGTAATATAGTCCCCGCGCGCTCCCAGCCTGGGCTAGGTCCATCAAAAGTAGGCCTCTTAGAGGCTTGATTTTACAAAGTTAGACTATATTGACTTGAATTGGTTAATTGATGAATATAAAGTTGATAGATACGTAGATTGATGTTAATATTAGATTATTGTTAATATTATTATACATGTTTATCTCTATTCATACTTGTTATTATATCTTTAGCATTGCACTGGTTACTAGTATTGATTATAGCTGTACTCTATGTGGTACGTTGTTAGTGCTGTTCATAGTATACTCCTTACCTAAGGAGTCCCACATAACTAATATTAATATTAGTTGGGTGGGTATTAGCCTCATTATACACATAGTTTGATAAAGTTTAATAAAATTATAAAGATTGATGATAGAGTTAATATGACATTGAATTATATAGTTTATTATATGCTTTCACTTGAACTATGTTTATATTATTAATAAAATTAAATTTAACGTTAACAATATTATTACTCTAATGTGTTCTATATAAGCTATCATCGTTGATAAGAATATAATTTTATAAT</ns2:sequence><ns2:name>KY699279.1_Leishmania_lainsoni_strain_MHOM/PE/91/LC2288_clone_LC2288_44_minicircle_kinetoplast,_complete_sequence</ns2:name></ns2:Sequence><ns2:Sequence dsseqid="sq1882" id="sq1882"><ns2:sequence>TGAAACTAGAGTTAGACTTAGCTATAATACTGGTGTTATTGTGTCTATATTTTTAAAATTATCCATAAAATGGCTATAAAATCCAACCACCCGACATGCCCTCAGGTAGGGGCGTTCTGCGAAAATGCAAAAATGGCATACAGAAACCCCGTTCAAAAATCCTCGAAAATTCGCTATTTTTTGGAAATTGTGCACGATTAGGGGTTGGTGTAATATAGTGGGCCGCGCTCCCCATCCTGGGCTAGGACCTTGGAAATATGGCCTCTAAGGGCTTATAAATTTAGAATTTAAAATAATTCATAATATAGACTTGATTATATAGCATTAGACGCTTTAATTATATATTTATTTGATTTAATTATAAAGTTGTGTCACTAGTAATGTTATTGTTGCTATACTTGTAATCATATTTTATAGTTTTAGTAATTTTATATAATTATTATTATACTCTATGTTTCTATTACGTTATGGTGTTGGCTGTATCAGTAACCACTCATTACCTCGATTTTCATATTATATATTAGTTGTAACTTGTTTTATTCTACTATTTTATCATAATATTACTATACTCCATACATCAATGTTATACATGCTATCTTTGACGATACTATACTTATAATTATAATACTATCTGTTCTTGTATCATATACTAACAATAATACTCGCTATATCATAACTTTATTTTAATATTTTGATTGTATAGTGTTGATGATGCTACATGACACGTTTAATATAACATAGTAATAGACG</ns2:sequence><ns2:name>KY699280.1_Leishmania_lainsoni_strain_MHOM/PE/91/LC2288_clone_LC2288_45_minicircle_kinetoplast,_complete_sequence</ns2:name></ns2:Sequence><ns2:Sequence dsseqid="sq1884" id="sq1884"><ns2:sequence>TTTAATTGATTTGAATTTAATATTTTATGTGCTACATAGATTTTAATTTTTGTCTATAATTTTATAAAATTGGGGTAATTTCCCAAACTGGGCGAGGGCCTCAGGTAGGGGCGTTCTGCGAAAACGCGATTTTGGCATACAGAAACCCCGTTCAAAAATTCGTCAAAAATGCCCATTTTTACGGGAGTGTGTTACGATTAGGGGTTGGTGTAATATAGTGGGCCGCGCTCCCCGATTCATGCTAGCAGGTCATAATATAGGCCTCTTAGAGGCTTAAAAATAAAATCTAACCTTAAAATGGAATGTTATGCTATAATTGAATTAATATTTCTAATAATAATAATTTTTATCTATATAGTTCCACGCTTATCTACTTGAATTAGTTTAACATTAGATTCATTATTATATTTTGATATTATACTCATTATATACTATTTTTATTTAAATAGTTTTTATGTATAACGCTGGTATGGTTATGCTGGTGTATAGCTTGGATAGTGCAAAATGGAGCAATTACAACTAATATTAATATATGTTATGTGGGTAATAAGACTATACTATATGGCATACACTTACATCTATAATACTATACCTTCGTTGCTATGATAACTATAATACGTTGTTACTATCAATTAATTTATTTTATTTAATACACATATTATATCTAACTCTATGTACTGCTTGCTCTTATTATGATAGATTTAATTGATATTGATAATAATGTTCTTGCTACGATACTAAATAAATTA</ns2:sequence><ns2:name>KY699281.1_Leishmania_lainsoni_strain_MHOM/PE/91/LC2288_clone_LC2288_46_minicircle_kinetoplast,_complete_sequence</ns2:name></ns2:Sequence><ns2:Sequence dsseqid="sq1886" id="sq1886"><ns2:sequence>AAAATGATAATAATAATTTTCTTATTCAACGTTGTAATGCGTGTATTGCATCATTAGAATTTATAAAAATAGGGCAAAAATCCAACCACCCGACATGCCCTCAGGTAGGGGCGTTCTGCGAAATTCGAAAAATCGCATACAGAAACCCCGTTCAAAAATATGCCAAAAATCGTCATTTTTTCGAGAATGTGTTACGATTAGGGGTTGGTGTAATATAGTCCCCCGCGCGCCCCACTCCAGCTAGGATGCCTCATTATAGGCCTCTAAGAGGCTTGTTTTATGGTTGTTAAGCATAGTTTGGATATCAATTTTATTAACTAGTATTTCTCTTTTAAACTTCGCTTACATGTACTTGCATATTAATATTATAATGATGAAATTGATGATGCACTATGATATGACGTTGATAGTGTTATATTTATATCTTTGTTAATAATACTTATAATAATTTTAAAACTATGCTATACCATCACGTTATTATGTGTTCTCGCTACCATAACTCTATAGATACCCTCACAACTAATATATAAGTTATATTGTACTAGTATTACGCTAGTTTTTATATAAAGTTTATTAACTCAATCATAGCTATACTCTCGGGTATTATATCTTTATTATAATGATTTTAATTAATAATATTTTTATATTCTTTTAACTATCTTCGTTATTGCTTGCGACATACTTGATAAATATTTATAACTATGGTGTACTAGATGCGCTACTTGTGTTAGATAAAGTTTATTTAAACAATAAATTAAT</ns2:sequence><ns2:name>KY699282.1_Leishmania_lainsoni_strain_MHOM/PE/91/LC2288_clone_LC2288_47_minicircle_kinetoplast,_complete_sequence</ns2:name></ns2:Sequence><ns2:Sequence dsseqid="sq1888" id="sq1888"><ns2:sequence>TATAATAATAATTATTTTTCAATTCGAGTGTTACTGGTGCCTAAGGACTCGAGTCATTACCCTCAAAAATGGGGTCAAAATCCAACCACCCGACATGCCTCTGGGTAGGGGCGTTCTGCGAAAATCGAAAAATGGCATACAGAAACCCCGTTCAAAAATATGCCAAAAATCGCTGTTTTTTCAACTTTGTGTTACGATTAGGGGTTGGTGTAATATAGTGGGGCGCGCATCCCAATTCGAGCTAGCTTCATCAAAAACAGGCCTCTTAGCCCGTATGATTTTGGATTCTAACGTTTTAGGCTTATGTTTTGATAATTGAATGTTTAAATTTAAATTTATAGTTAAAGTTTTGTTCTGGCTTGATTATGCGTGATAGACTTGATGATAATAAATAATTATTTAATAAAATTGATTATATTGATTATAGTAGAGTGTTATATAGTTATGCTAATTTTAATTTTATATAATGTTTCCCGTGCATCGTTATGGGTTGGTAATAGCTCCATATTATATTAGATATTAATTATATTCTATATTGGCTAATAATACCATCTTAGACCATACATTGACGTTGATGAGGTTAGCTACTATCATTACATAGCTTACATTGAATTAATGATTATATATTTTTATTATTTGAATACATTTACTATACTATTACATCACTTTAACTTTACTAATTGAACTAACCAGTGCTAGCTTATATGGTTTAGTTGTGTTATTTAAATTTATTAACACTAAGTTTATTT</ns2:sequence><ns2:name>KY699283.1_Leishmania_lainsoni_strain_MHOM/PE/91/LC2288_clone_LC2288_48_minicircle_kinetoplast,_complete_sequence</ns2:name></ns2:Sequence><ns2:Sequence dsseqid="sq1890" id="sq1890"><ns2:sequence>TAATAAAATATAAAAATTTATAATACTGTTGTGTTTTGGGTAAGGAGTCGAGCTATTACCTCGTGAAAATGGGGATAAAATCCAACCACCCGACATGCCCTCAGGTAGGGGCGTTCTGCGAAAATCGATTTTTGGCATACAGAAACCCCGTTCAAAAATTCCCCGAAAATGACCATTTTTTCGACTTTGTGTTACGATTAGGGGTTGGTGTAATATAGTGGGCCGCGCTCCCCATCCTGGGCTAGCCTGCATAAAAGTAGGCCTCTTAGAGGCTTGATTTTGGAATTGAAACATAAGATTACATAAATTGAGTTTTGATGTTGAATTATAATAGAATTTAAATTGAATAGATTATGATGTTGATAAATATAACTATATTAATAATATAATTCGATTCTATACTTATTACTTGTTATTATTACATCTATTCTATCTATCTATGTGTATGCTAGAACAATAACGGTACTGGCACATGGTTATAGCTAGTATCATGATAATACTGGTTTCATATTAGTTGTAATATATATTGTATTGATATTTAGACATTATTACTATCATCTTAGGTCTATACTTACACTCTCACTTTATAATATTGAATTAACATTGAAACTATTTAACTATAACTATTTATTATTAACACTAATTATATTTTTATTTAATTTTATTTCTTTCCCTTTCGCTTGTTATGATACATGATGCACTGAGTTTGATTTAATGCTAGTTGTAATAATTTATTAAAA</ns2:sequence><ns2:name>KY699284.1_Leishmania_lainsoni_strain_MHOM/PE/91/LC2288_clone_LC2288_49_minicircle_kinetoplast,_complete_sequence</ns2:name></ns2:Sequence><ns2:Sequence dsseqid="sq1892" id="sq1892"><ns2:sequence>ATTATATTTTTAAAATTAAAACAATAATAGAGTTGTTATTGGTGTTATATGTCTTAGATTTTATAAAAAATAGCTATAATTCCCAAACTGGGCGAGGGCCTCAGGTAGGGGCGTTCTGCGAAATCGCGATTTTGGCATACAGAAACCCCGTTCAAAAATTCCCGAAAAATGCCTATTTTTTCGACTCCGTGCTACGATTAGGGGTTGGTGTAATATAGTGGGCCGCGCTCCCCATCCAGGGCTTCGATCTTGAAAATGAAGCCTCTCAGAGGCCTTATCTGCATGATGCTAGCTTAAATTGAATAATTATTATTAATAAATATAAAACTAGATTTAATTATAGCATTGCTTTGATATTAGATTGAATATATGTTCTTGCTTGATTAAAATATTTATAATGTTATATTAACTTTTATTATTTTATTGCATACATTTTAATAATATAATTATAATTTTGATTCAACGTTGCTCCGGGTATGGTGTTATTAGATGTTACCCCAAAATCATAGAATAAAGCAATATATAACTAATATGTGGGGTATTATTGTGCTATAAGATACCATACACTAGCTATAATTTTATAAACTATAATATTACATTGAATACACGTATACTATTATGATATTATAACATTGCTTTACTATTTAGTTTAAACATTTTAATCTACTTGATTTTATTTTCTATAGTAATGATTGTTTACATGGTGCATTGTTACGCGTGAGATACTAGATGATAGATGTA</ns2:sequence><ns2:name>KY699285.1_Leishmania_lainsoni_strain_MHOM/PE/91/LC2288_clone_LC2288_50_minicircle_kinetoplast,_complete_sequence</ns2:name></ns2:Sequence><ns2:Sequence dsseqid="sq1894" id="sq1894"><ns2:sequence>TTTTAAAAATAAAAATTATAGTAATACACCTGTGTTAGGCTTAGATAGAATTTATAAAATTATAAAAAAGTGGCATAAAATCGTACCACCCGACATGCCCTCAGGTAGGGGCGTTCTGCGAAAATCGATTTTTGGCATACAGAAACCCCGTTCAAAAATTGCCCGAAAAACGCGTTTTTTTCGCCTCCGTGTTACGATTAGGGGTTGGTGTAATATAGTGGGCCGCGCACCCCGCCCTGGGCTAGAGTTGATAAAATATGGCCTCTAAGGCCTTATGATTATGGATTTGGAATTAGAATTGAGAATAAACAGAATAAAGTTAAACATAGACTTGATATGAGTGTTATGGTTATATAGATTATCTATTTATATTAATATTATTTTATCTTCTCATTGTTCCGTTACCATGTTATTACTAGTATCTAACTTTATCTATGTGTATGATGATGGTGTAGTAATGGTATTGGTATACCACTCTATAGCTATATAATCACAGGGTTACCCCATAATATCAATTGTAACTAATATTAGATATGTAATGTATAGTATTGAGTATAGTAACTCTATTTTAATATCATCAATCTCGATACATCATCTACTATTTAAACTTTATTATACTATCTTATTGGCTTTGATATAACACTTGATAAACATTGAATTTATTTAAATACTTAATTATAATATAACGTTAATTGCACTAGAACTTTACATGGTTATTGTTACTCAATGTTATACTTGTGA</ns2:sequence><ns2:name>KY699286.1_Leishmania_lainsoni_strain_MHOM/PE/91/LC2288_clone_LC2288_51_minicircle_kinetoplast,_complete_sequence</ns2:name></ns2:Sequence><ns2:Sequence dsseqid="sq1896" id="sq1896"><ns2:sequence>AATTAATTTGAATATGTTTTTAATAAATTTAGCTAATGCGGTTTGATGTGTGTCTATAATTCCAAATTTTGGGGATAAAATCCAACCACCCGACATGCCTCTGGGTAGGGGCGTTCTGCGAAAATCGATTTTTGGCATACAGAAACCCCGTTCAAAAATTACCGGTTTTTGGCCATTTTTTCGAAAATGTGTTACGATTAGGGGTTGGTGTAATATAGGCGGGCGCGCTCCCCGAATTGGGCTAGCTCGTTGGATTATAGGCCTCTTAGAGGCTTAAAATTATAATTCTAGACTAAACTGGCTTATATGCATAATAGACTTGAATATTTAATTGGATGATGATAAATATTTCATTAGGGGTTCATGAACTTGTATTTGATGTGTATTATGTTCATGTAGATTTAGTATTTTTATTTTATTTAAACTTTTTCAATACTTTATCTATGTTGTTATGCTCGATGGTGGTCTATACCATGATGATGTCGTATTAGCCTCGTAATAGGAGGTATTATTAGTTACAACTAGTTATATATTAGAATATCGGGTATTACCATCATAATTTTAATAATACTATGGTTAGAGCGTGGACTATACTATAATAAACTAACATGGGATGTTGAATGATACTAATAACAATATTTATATTATAACTTTATGTATTGTTTGTATTACATCTAAAATTTATAAACTAGCCCCTAATGAATTTAAACATTGGAGTGTTACGTGCATATAGTTTTGAATTAGACTAATGA</ns2:sequence><ns2:name>KY699287.1_Leishmania_lainsoni_strain_MHOM/PE/91/LC2288_clone_LC2288_52_minicircle_kinetoplast,_complete_sequence</ns2:name></ns2:Sequence><ns2:Sequence dsseqid="sq1898" id="sq1898"><ns2:sequence>TATAATTTTATAAATTTAGTATTACATCGAGGTGTTACTGCGTTGATAACTTTATAATTTTCAAAAAATAGTGTCTAAAATCCAACCACCCGACATGCCTCTGGGTAGGGGCGTTCTGCGAAATTCGATTTTTGGCATACAGAAACCCCGTTCAAAAATTCAGCAAAATTGGGCATTTTTTCGACTTTGTGTTACGATTAGGGGTTGGTGTAATATAGTGGGCCGCGCTCCCCATCCAGGGCTAGGACCTTGGAAAGTAGGCCTCTTAGAGGCTTCATTTTTAATATTTAAGCTTGAATTCACAATCTAATAAATAATAGTTATAATATATTTAAATTCTAGTCAATACACTTGTTTAATTAATGCTATACTAGTTTTATTATAGCTAGTAATGTTTATGTGTAGTTAATATTATTATTTTATACTTGTTCTATTTAATATACTCGTTCTATATCATCTCATTGCGATACTTGGTTATACTTCAATGATAGTGCTATTATGGTGTAGATAGTGCCACAACTAATATATAACATATATTGGGGCTAATATGGCCTTGATTATGGGGTAAGGGTAAGGCTATGATAACGTTATAAATTTATAATACTATTTTATACTTATTGATTTTAATAACTTTATATCTTATGAATTTATTATTGTTTTATTAATATCAAGTTCTCGCAATACTATATACTAATGATAGTACTGATTAGACACTGTTATGCTTGTATTATACTTTAATGTTGCTGAGATAAACCATAAA</ns2:sequence><ns2:name>KY699288.1_Leishmania_lainsoni_strain_MHOM/PE/91/LC2288_clone_LC2288_53_minicircle_kinetoplast,_complete_sequence</ns2:name></ns2:Sequence><ns2:Sequence dsseqid="sq1900" id="sq1900"><ns2:sequence>TTTTATGATAAGCTAAAGTTAGTATTACTCGGGTATTATGTCGCTAATGATTCTATAAATTTTATAAAAATGGGGTAATTTCCCAAACTGGGCGAGGGCCTCAGGTAGGGGCGTTCTGCGAAAATCGAAAAATCGCATACAGAAACCCCGTTCAAAAATATGCCAAAAATCGTCATTTTTTCGAGAATGTGTTACGATTAGGGGTTGGTGTAATATAGTGGGCCGCGCTCCCCGATTCATGCTAGGATGCCACGAAACAGGCCTCTAGACCCGTATGTTTTATGGTCTCTAGAGTTTAAACTTAAATTAAACATTTATAATGAATAATTATTTTGATTTAGAAATTTATATGCTCTTTGTTATCATTATATTTAATTTTAAGATTAGATTTAAATATTTTTATTATATAGTTATTATAGTGTTTCCCTGTTCTATTCAATGATAATAATATTGTTACTATTAAACTATAGCTGTACCGTTGTATGGTTATGATGGTAATAGGGATACTCTCCCTTTAATATCAGAATAAGTTATGTTATATGGGTAATGAGTAACTCTATAACTTTACACGTTAATGATACTATACTTTCAATGTTACATGTATTACACTTGATATAGATACAGTTTTAATATTACTGTACTTATAATTATAGTACATATAGCTTTACTACACTTTATACTATTTCATTCTAACCTTGATGTTACTATGATGTCTGTGCCGTGTTATATCTATATCATGTATTAAATTAA</ns2:sequence><ns2:name>KY699289.1_Leishmania_lainsoni_strain_MHOM/PE/91/LC2288_clone_LC2288_54_minicircle_kinetoplast,_complete_sequence</ns2:name></ns2:Sequence><ns2:Sequence dsseqid="sq1902" id="sq1902"><ns2:sequence>CTAATAGCTCTGTTATAGGTGTTACTATGTTTATTGTTTTTAATCTTTGCATCAATAAAATTCATAAAAATGGGTATAATTCCCAAACTGGGCGAGGGCCTCAGGTAGGGGCGTTCTGCGAAAACGCAAAAATGGCATACAGAAACCCCGTTCAAAAATCCCCCAAAAATCGCTATTTTTTCGACTCCGTGCTACGATTAGGGGTTGGTGTAATATAGTGGGCCGCGCTCCCCATTTTGAGCTAGGTCGTATAAATATAGGCCTCTTAGAGGCTTCATTTTTAAATTTTAACTTTTTATTTTAGTTTTTAATATTTAAAGTGATTGAATGATATTAAATTATAAAATTGGATTGGATATGGAACTTGCATTGAGAAGATAACGATATAAATATATTTAATGAAGTTGTTATATCATTTTATCATCATTGACTATTATTAATAATTTTAAACTATAGCATTGCCCTGGTTATGGGTATACTATCATATGATACTGGGTCAATACTAGACCATACCAACTAATATATAACTTATTCTGTATATGTGGGGATAATACTATATTATAACGTTATAACACTAGCCTTACACTAGCTCCATACTATAATAATAATTTAATACGATGATAGAGTTTGAATATTGGTATACATTAATTTAAATAATATATTTATTTCTTACCATTCAATTTAATTATATGCTACTCGTGTTATGATATTGATTGATACTAGCGCATGTTACATGATATTACTAATAATAGCCC</ns2:sequence><ns2:name>KY699290.1_Leishmania_lainsoni_strain_MHOM/PE/91/LC2288_clone_LC2288_55_minicircle_kinetoplast,_complete_sequence</ns2:name></ns2:Sequence><ns2:Sequence dsseqid="sq1904" id="sq1904"><ns2:sequence>TAAAATTTATTTTAATGTTTCATAATAATTTCGTTATGCTGTCTATGATGTTCGATAAAATATCAAAAATTGGGGATAATTCCCAAACTGGGCGAGGGCCTCAGGTAGGGGCGTTCTGCGAAAACGCGTTTTTGGCATACAGAAACCCCGTTCAAAAATTCGTCAAAAATGGCCATTTTTACGGGAGTGTGTTACGATTAGGGGTTGGTGTAATATAGTCCCCGCGGCACACACTCTTGGGCTAGCCCTCGTAAAAGTAGGCCTCTTAGAGGCTTGTTTTTATAATTCTAAAACTATACACTAATAAATCACTATTAGATGGTTATTATGATGTTATATTATTTTATTTTTAATATTGTTTCTAATTTTATTTATATTCATTGCTTACTCTAGTTAATTTTATTTATTATGTTTCGTTGTTCTAGATTATGTTCATGTTCATTGATATAGCTATGAATGTGGTTGTATTACATGGATGATGCTGGTATTATGCTCCATATGGAAATAATAGCAATTGTAACTTATTCTGTACTAATATCATACTCGTTATAACACTATTCTATCTACTACACTATCCTAACACTAGACATGATATTATTATATAACTCTATCGTTGTATGTGCATGATAAACAATATGATATTAATAAATTTAATGATAACGTTATTATGCCTAGTAAACTTTTAAAATCTTTTTATTAAATCTTCATATGCTAGTTGAGTTTATATTTTAATTAATAA</ns2:sequence><ns2:name>KY699291.1_Leishmania_lainsoni_strain_MHOM/PE/91/LC2288_clone_LC2288_56_minicircle_kinetoplast,_complete_sequence</ns2:name></ns2:Sequence><ns2:Sequence dsseqid="sq1906" id="sq1906"><ns2:sequence>ATAACATGTCTTATTAACGTTGTTATGAGTTGAGTTTAATTTTATTGAATTTATTAATTTTATCAAAAAAGTGGCTCAAAATCGTACCACCCGACATGCCCTCAGGTAGGGGCGTTCTGCGAAATCGCGATTTTGGCATACAGAAACCCCGTTCAAAAATTCCCGAAAAATCGCTATTTTTTGGATTTCGTGCACGATTAGGGGTTGGTGTAATATAGTCGGGGGTGCACACCAGCTTGGGCTAGGATTGGATAATATAGGCCTCTTAGAGGCTTTAAATTTAAAATTTAGCTTAAATAGGAGGGTATTGCTATCATATGAGTTATATTGAATGATATTAATATTATATTTGTAATGTTACATCTATTTACTCTACTTCCATGTTAATAATACTAGTAGCTCTATAGTACTGGTGTTAGTATGTAACTAGCATGTATGTTTATGTAATATTATGATGTTATCTATCTCATGGGTCTATATAATGATTCATTGGCTAGATAATACTAAATTTCCCTTTTATAACTTGTTTTATATCATATTTAGACGTTATTTTACTGGTTATCTCTATGACACTGGACACGATGCCATACTTATACATTGGATGATGAGTTAGATGATAATAATAGTTCATGTTTATAATTATATAATAATATCTTTATAATAATAAATATAAATAATGTTTTCTATTCTCTATCGTTACCTGCTATACTTATTCAATCAATATTATTAATAAGAATAAA</ns2:sequence><ns2:name>KY699292.1_Leishmania_lainsoni_strain_MHOM/PE/91/LC2288_clone_LC2288_57_minicircle_kinetoplast,_complete_sequence</ns2:name></ns2:Sequence><ns2:Sequence dsseqid="sq1908" id="sq1908"><ns2:sequence>ATATTAACACTGTATGCGCTGATAGACACTAACTTTATTTTTAAAAATAATTATTAAAATTCTAAAAATATCGTCAAAAATCCAACCACCCGACATGCCTCTGGGTAGGGGCGTTCTGCGAAAATCGAATTTTGGCATACAGAAACCCCGTTCAAAAATTAGCCGATTTTGGCCTTTTTTTCGAGTTTGTGTTACGATTAGGGGTTGGTGTAATATAGTGGGGCGCGCTCCCGGATTTGGGCTAGCTCCTATAAATATAGGCCTCTTAGAGGCTTGATTATGCAGGTTTAGATTGAATCTATAAAATTAAATTTAAATGAGATTATTATATTAATATTTTAATTATTTAATAGTTATAATTATATTTTTAATAATAAGCTGCTCTATGTTAGTAGCATTTAGTTTTACTAGTCTATACTCTCTATTATCGCTAACTTTATCTAATACTACCTGGTTATGCTGGGTAATACGTGGTTATACGTGTATTATACTCCATACCTCGAATTTGGCCTAATATAACTAATATATAATATAAGTTAGGGGTATTTTATACTATAACGTTGATGATACTAGACACTATAACTTTCTTGATAATAATACTATTCAATGCACTGGTTATCGTTACTATGCTGTACTATTTTAAATGATACTAGTACTCTTACTTTATAAATTTAATATCTTCTTTGCTTCTTACTCACTATTAACTCATCTCTATGTTTGATGTTATTAATATGCATTAGTAATGAGTCT</ns2:sequence><ns2:name>KY699293.1_Leishmania_lainsoni_strain_MHOM/PE/91/LC2288_clone_LC2288_58_minicircle_kinetoplast,_complete_sequence</ns2:name></ns2:Sequence><ns2:Sequence dsseqid="sq1910" id="sq1910"><ns2:sequence>TTATATGCTTGATAAAATTTTATTTAACGTGATGTTACTGTTGTTTAACTTTTATAAATTTGGTAAAAAGTGGGTCAAAATCGTAGCACCCGACATGCCCTCAGGTAGGGGCGTTCTGCGAAAATCGAAAAATGGCATACAGAAACCCCGTTCAAAAATATGCCAAAAATCGACGTTTTTTCAACTTTGTGTTACGATTAGGGGTTGGTGTAATATAGTGGGCCGCGCTCCCCGATTCAGGCTAGCTATCCATAAAAGTGGCCTCTTAGAGGCTTAGATTTTAAAACTAACGCTGTTATGGGGTGAAATAGATGATATGGGAATAATAAAATAAAACTATAGCTAGATAACGCACTGGTATCATTATTGTTATGGTAGATGAAGTTATATTTATATTTTATTTAATAATTTATATCTATATAGTTCCATGCTACGTTGTTATTATATACTATCTAGGGCTATGCTCAATGCTCATGGTATTAGGCTGTAACACGTGGATATTGGTATAACTTATTCTACATATATATTAGTATCCCTCTATTATACGTTATAATACGATGTCTTGGCATAGCTCAATGATTATATACTCTCACACCTCTTTGATGTAATTATTATAAATTAAATTTAATTAAATGATTTTATATTGAATCAATAACGTTACTTGTGGTGCTAGCTATAACATTTAATTTTATATTTATAGAATTTAATTTAATTGAACTTATTCGTTACATGAAATTAT</ns2:sequence><ns2:name>KY699294.1_Leishmania_lainsoni_strain_MHOM/PE/91/LC2288_clone_LC2288_59_minicircle_kinetoplast,_complete_sequence</ns2:name></ns2:Sequence><ns2:Sequence dsseqid="sq1912" id="sq1912"><ns2:sequence>ATAAAATTTATGTAATAGGCTTATAACACTGTCTTATGGTGTTAAATAATTTTATAAATTTAGCAAAAATCAGCTAAAAATCGTAGCACCCGACATGCCCTCAGGTAGGGGCGTTCTGCGAAAATCGATTTTTGGCATACAGAAACCCCGTTCAAAAATTACCGGTTTTTGGCCATTTTTTCGGAAATGTGTTACGATTAGGGGTTGGTGTAATATAGTGGGCCGCGCTCCCCGAATTGGGCTAGCTCCTCGTAAAAGTGGCCTCTAAGGCCTTATGATTATGGAATTGAATGCTATTCTTGAATATAAATTATTTATGTTATAATAAACATTAAATTTAGTTATATCTATGACATTGCTCTAACGTGTTACATGTTTTTATTTATAATAATCTTTTTAATTCAATGTTATAATTTTATAGTAACGATGTGTTACCATCAATGCTATAACTAGGGCTATTGATTAGCTCTACTATACATGGGATGGTGGTATAAGAGCATCATTCTGATATAGAATATATTCTATATTAGATATGATAGTACTGGCTTGCTATCATTACCATCTTATAGAGTAACACATACACTTACCATCGTAATACTTATAATTATAATGTTACTGGGTGTTGATATTACTATATGTACTCGTATTATACCTTAACACTAATTATATAATTATTAATATCTACATTCATGATAATAACTCTCTGCGCTTTTATATGCATCTATTAGCTTTAACTATATA</ns2:sequence><ns2:name>KY699295.1_Leishmania_lainsoni_strain_MHOM/PE/91/LC2288_clone_LC2288_60_minicircle_kinetoplast,_complete_sequence</ns2:name></ns2:Sequence><ns2:Sequence dsseqid="sq1914" id="sq1914"><ns2:sequence>ATAATAAAGCTCTATTAGAGGCGTTATAATGTCTATCATGTTTTTATATTTTTAATAAATTCGTCAAAAATGGCTATAATTCCCAAACTGGGCGAGGGCCTCAGGTAGGGGCGTTCTGCGAAATCGCGATTTTGGCATACAGAAACCCCGTTCAAAAATTCCTGAAAAATGCCTATTTTTTCGCCTCCGTGTTACGATTAGGGGTTGGTGTAATATAGTGGGGCGCGCTCCCCGATTTGGGCTAGCTCCTCACAAAACTGGCCTCTAAGGCCTTATAAAATTAGAATTGAGTTTATTATGCGCATATTTGATTATAAACTTAAATATATATTTGCTCTGTCTTATTACTTGCATCATCGATATTATATTTTATTGATTAGAAATAAATTTAATTATAGCATTGACGTTGTATTAGCTGTTCGATGTAATGATATTATTTTATAACTATAATGTGCTCGTGCCATGGTTATAACGTTATGATGCTGGGTAACGATATGGATACAATATGATATTAATTGCCTTTTATTCTATATTAGTATTAGGTCTTATGATACACCATCATTATGATAGTATAACACTGGCTACTCTATCCTCACGTTACATTCATTGATATATAATTAAAATGAATTTATATAATTAACACTTTGATGATATTATACTTGATAGTTATATAACTTTGATCTAGCTTACCTTACATTGATAGTGTTGTTGTGAGTTTGAATTATAAATATTATTTTTGATA</ns2:sequence><ns2:name>KY699296.1_Leishmania_lainsoni_strain_MHOM/PE/91/LC2288_clone_LC2288_61_minicircle_kinetoplast,_complete_sequence</ns2:name></ns2:Sequence><ns2:Sequence dsseqid="sq1916" id="sq1916"><ns2:sequence>ATATTAACGCTGTATGCTGTGTTAGACATTATTTTATTTTTATGAATTTAATATTAAAATCTCAAAAATAGGGGTCCAAATCCAACCACCCGACATGCCCTCAGGTAGGGGCGTTCTGCGAAATTCGAATTTTGGCATACAGAAACCCCGTTCAAAAAATGCCCGAAAATCGCGTTTTTTTCGCCTCCGTGTTACGATTAGGGGTTGGTGTAATATAGTGGGCCGCGCTCCCCATCCAGGGCTAGGACGTATAAATATAGGCCTCTTAGAGGCTTGATTATGCAGATTCTAAATTAAAATGAGATAAATAAATTTATTTGGAATAATGATATGATATTTAATAGATTGGATGGTTATATTGAATATTGATTGATGTTAGATTATATTTTAGTTTTAATTATTTATATTTTTATATTTAGCGTTTCATGTCTATCATTGGCTAGTGTTATCGTTGTAATGCTATGCTATCCCTATGATGGAGTTATAATACTAGATAGACCATACTCCCCATAATATAACTAATATATAATATAAGTTGTGGCTATTTTATACTATTTCAATGATAATACCTGGTCCATACTCATAGCTCTATCTACATACTATTACTATACTAGATGATGGTAGACGATGAACTATATTGAATAATAATATTACTGTTGTTATATAACTTTACTATTCTTTTTATTCTTTATTTATCATTAACTCACCTCTATGCTTGATGATAGCATTGATTAATAGATAAAATTTT</ns2:sequence><ns2:name>KY699297.1_Leishmania_lainsoni_strain_MHOM/PE/91/LC2288_clone_LC2288_62_minicircle_kinetoplast,_complete_sequence</ns2:name></ns2:Sequence><ns2:Sequence dsseqid="sq1918" id="sq1918"><ns2:sequence>AATGCGTTGTAATACTAGGGTAATGAGTGTTATGCCTTACTGCATTATGAATTCATAAAATATTAAAAATATCGATAATTTCCCAAACTGGGCGAGGGCCTCAGGTAGGGGCGTTCTGCGAAATCGCGTTTTTGGCATACAGAAACCCCGTTCAAAAATTCGTCAAAAATGCCCATTTTTACGGGAGTGTGTTACGATTAGGGGTTGGTGTAATATAGTGGGCCGCGCACCCCGCCTTGGGCTAGGACCTTGGAAACATGGCCTCTAAGGCCTTATAAATTTAGAGTTTTATGTTTTCTTGATAAACAATTTATATATTAACTTTATCTTTGCTTTTTCTCTATAATAGCACTGGTTATATGTATGATGTTGCATTAATATGTGCATTGATTATAATATTTTAAATGTATATGATGTTTATGTGTACTATTTTATAATATTAGATGATAGTATAGCTATGTGTTACGATGCTATGGGTTAGCACGTGATAATGCTAGAATACCCCTCCAACTGCTTTATAACTTGTTTAATATTGATATTTTTGATAATAACGCTAATAACATTGACGATAACGTTGATATACTATCATTGAATTATTGGTTAGATAAAATAATAGAATAATATAAAATTAATACACATAGAGTTATTAACGTTAGCATACATATACTTATAATTAAAGATAATGATTCTACTAACTTGCCTTGAGTATTATACTATTAACATTAATGCTATTAGAGGGGT</ns2:sequence><ns2:name>KY699298.1_Leishmania_lainsoni_strain_MHOM/PE/91/LC2288_clone_LC2288_63_minicircle_kinetoplast,_complete_sequence</ns2:name></ns2:Sequence><ns2:Sequence dsseqid="sq1920" id="sq1920"><ns2:sequence>ACTTTATTTAAATAATATTTTTAATAAATGTGGTTCCTATGCTGCACCTCTCGACAATAATTATTAAAATTGGGATAAATTCCCAAACTGGGCGAGGGCCTCAGGTAGGGGCGTTCTGCGAAATCGCGATTTTGGCATACAGAAACCCCGTTCAAAAAATTGCCAAAAATGCCCATTTTTACGGGAGTGTGTTACGATTAGGGGTTGGTGTAATATAGTGGGCCGCGCTCCCCATCCTAGGCTAGCTTGGTGGAAACTAGGCCTCTAAGAGGCTTGAATTTATAATTTAAGATGGAATTGGAATATAATCTTTTTAATGTTAAATAATAGTTTGGATTTAATAATAAGATCCATTTAAGGGTCTAAACTATATAATTATAATGATACATGTGTGCTTCGTTGTAATAGTTTATTTATATTTATTATTTAATTAGATTTTATCAATGTTATAGTATACGTTACCGTGTCTTACCATGGTTATACTCCATTAGCCTCGTAATAGGTCCAAATACTAGTTACAACTTGTTTTATATTGTAATATTTAATAATACCTCCATAATTTTAATAATATAGTGGTTAGAGCATACACCATACTCGATCTATTACCATGCTATACTATAATTGATACTATTACGTTACTGGGTATATAATTACATGTATTGATATTGTTTCATTTAAATATTATACAATAGCCCCTCATGGAACTATACAATGAGATTAGATGTTAGTATTGTTATGATAAACATTAATTA</ns2:sequence><ns2:name>KY699299.1_Leishmania_lainsoni_strain_MHOM/PE/91/LC2288_clone_LC2288_64_minicircle_kinetoplast,_complete_sequence</ns2:name></ns2:Sequence><ns2:Sequence dsseqid="sq1922" id="sq1922"><ns2:sequence>AACTAAACTTAAAAATATTTTAACTATAGTGATGTTATGGGTAAGGAGTCGAGGTAATACTACGTGAAAATGGGTCAAAATCCAACCACCCGACATGCCCTCAGGTAGGGGCGTTCTGCGAAATTCGATTTTTGGCATACAGAAACCCCGTTCAAAAATTAGCCGAAAATGCCCATTTTTTCGAGAATGTGTTACGATTAGGGGTTGGTGTAATATAGTGGGCCGCGCTCCCGGATTCATGCTAGCCTCGTGCGAAACTGGCCTCTAAGGCCTTATAATTTTATAATTTCAACCTTATTATGGTGTTTGATGAATTGAACTGATATAATTAAATTTTATAAAGCATGTTGTTGTATGTGCATTGAGATACTTGTATAGATTTAGTTTATTCTATAATTATATTATTTAATGTTCTTGCTTGTCTTATAACTATACTATTGTTACTCATTACTTGAACACGTGCTATACATGTAACCCTATTATGGGCATGATAATACTACCAAGTACATATTAATATTAATTACAATTGCTATTATGGGGTAAGGAGTGGGACTATAACCATACTCCAGCGTATTAGCTATTATTTAACGTTGTTACTCCGTTATAACTTTAAAAGTTTTATTAACAATATAATATCTTTTTATTAATTTTATTTACTCTCTGTGCTAAGCTAGTTCTAGTAGTTAGAGCATCGCTTTGATATAATAATAGTTCTGTTTCAATAATAAATATTATATTCA</ns2:sequence><ns2:name>KY699300.1_Leishmania_lainsoni_strain_MHOM/PE/91/LC2288_clone_LC2288_65_minicircle_kinetoplast,_complete_sequence</ns2:name></ns2:Sequence><ns2:Sequence dsseqid="sq1924" id="sq1924"><ns2:sequence>GATGTCATTAGTGAATTTATTTAATAATTATTTTTATTCTTTATCAATCTTTATTAATTTTCTCAAATTTCGCTATAAAATCCAACCACCCGACATGCCCTCAGGTAGGGGCGTTCTGCGAAAACCGGATTTTGGCATACAGAAACCCCGTTCAAAAATTCCCCAAAAATCGCTATTTTTTCGAGTTTGTGTTACGATTAGGGGTTGGTGTAATATAGTGGGCCGCGCTCCCCATCCAGGGCTAGGATTATAAATTTAGGCCTCTAAGAGGCTTGTTTCTCGCGTGTTAAGCTTGATTTGACAATAATTATTTTTAATATAAGATTTGCTTTTCTTTATTTAAATAATTGATAAAATAAACTATCTAGATGGATATTATTAGAGTGTTGTTTATAATTTTATTATTATGATCATCGTTTTGATTTTATTAAATTATTATTATTGATTTTAATTCAATGCATACGATTGATGGATGTGGATAATGATACCATAGGGTTACTAGCCTCGAGTAGATACTAATATATATTGCCTTTTGTTTGATATTAGCTAGTTTAGACCTAATACTACATAGTTAGACCATACTCACACTATCCATGCTATTACATTGATTCAATTCGATACATGATAATAACTTTATAATGTTGTTACTATCCAATGCATATTTAAATATTTATTATACTCGTGTTCTATACTTGCATGGTTCACGTTGATAATACTAAGCCTTTGTGATGATATACTAGTATGTGTTTAGAT</ns2:sequence><ns2:name>KY699301.1_Leishmania_lainsoni_strain_MHOM/PE/91/LC2288_clone_LC2288_66_minicircle_kinetoplast,_complete_sequence</ns2:name></ns2:Sequence><ns2:Sequence dsseqid="sq1926" id="sq1926"><ns2:sequence>TGTTTTATCTCTAATAAATATTTAATTTAAATTAATCTTTTTCAAATTTTATTAATGATGTGTCAAAAATGGGGTCAAAATCGTAGCACCCGACATGCCCTCAGGTAGGGGCGTTCTGCGAAAATCGATTTTTGGCATACAGAAACCCCGTTCAAAAATTCCCCAAAAATGCCCGTTTTTTCAACTTTGTGTTACGATTAGGGGTTGGTGTAATATAGTCCCCGCGCGCCCCACCTCGAGCTAGGATAGATAAAACTAAGCCTCTTAGAGGCCTTATTCTCGCGTGTTACATGCTTTTTGGATATAAAAATAATTCAATATAAAATTAACATTAGTTTTATTATATGCATCACTATTCTAGATTATATAGTTTAGTTTTAAATATTTAATTTTAATTTTAGTGTGTTATTATGCTATACATTGACTCTATCTATGTTCATGGTTGGATAATTATAACTATACTCGCTATAATGATAGTGGGTATGGATATGGGCTAATACCTGGGATACTCAATATATAACTTGTTTAATATATAATATGTCACTATTACTATCATTAGCTTACATGAACATTGAGCTCATAATACACTATCTTATACTTGGTAATATTGACATTGAATTAGATAAAATATTATTGTTATAGTATTTAATAACTATATTTACTTTATTAATAATTCATTTTTATATATACCTCTTATGCTGTGTTACATTGACGAGTGGTTAGCATTGGTTTGATAATAAATTTATATTT</ns2:sequence><ns2:name>KY699302.1_Leishmania_lainsoni_strain_MHOM/PE/91/LC2288_clone_LC2288_67_minicircle_kinetoplast,_complete_sequence</ns2:name></ns2:Sequence><ns2:Sequence dsseqid="sq1928" id="sq1928"><ns2:sequence>AAAAATAATTTATAAGGTGTGGTATTATGCTGGATAATAATTTTAACTTTGATCTATAATTTCAAAAATATGGGATAAAATCCAACCACCCGACATGCCTCTGGGTAGGGGCGTTCTGCGAAAATCGATTTTTGGCATACAGAAACCCCGTTCAAAAATTCCTCAAAAATGCCCATTTTTTCAACTTTGTGTTACGATTAGGGGTTGGTGTAATATAGTGGGCCGCGCTCCCCGATTCATGCTAGCTCCTCGTAAAAGTGGCCTCTAAGGGCTTATAGTTTTGAGTTTGAAGCTAAATTGACGATATAGACTTGATAATCATATTTAATATTAAAATATTTATAACATAGAGTTGTTATACGTGTTACATATGATTAATATTATTATTATTTAGACTCTATACATGTTCCCTTCTATTTTATTATCTTAATCAATTCAATGCATACATGGAGTTGGTTGTGTATATGCTCCTCTATCTATGTATACCATCTATCTTACCCTAATACTAGGATATTCTAATATAAATAGCAATTAGGCTTATATTATGGTATTATGGCTATAACTTTATCTAAAACTTTATACATACTTGACCTTGATGCTATATTTATAACTCTATGATCACGTGTTATTGATATGCATGTTCATTGATAGATATGATTATTTTGATTACCATAATATTATTATTCTCGTGTTAAACTTTTATTTAATAATTTTAATTACTAGTGCGACGCTATAAATAAAAATAAAAT</ns2:sequence><ns2:name>KY699303.1_Leishmania_lainsoni_strain_MHOM/PE/91/LC2288_clone_LC2288_68_minicircle_kinetoplast,_complete_sequence</ns2:name></ns2:Sequence><ns2:Sequence dsseqid="sq1930" id="sq1930"><ns2:sequence>TTAAAATAATAATTAAAGCTTGTCTTAGCGGTGTTATGATGTCTATGATTATTAAAATTTATTCAAAAATCGGCATAAAATCGTAGCACCCGACATGCCCTCAGGTAGGGGCGTTCTGCGAAAATCGAAAAATGGCATACAGAAACCCCGTTCAAAAATCCCCCAAAAATCGCGTTTTTTTCGCCTCCGTGTTACGATTAGGGGTTGGTGTAATATAGTGGGCCGCGCTCCCCATCCAGGGCTAGGAGGTTGCATTATAGGCCTCTTAGAGGCTTTAAAATTGGAATTGAAATATAATTTGGAATATAACTTGATAATGACATTAGATTTGATATGATAGTTGTTAATAATAGAATTTAATTTATTGATTTAATATAGTTTTAATTATTATTAATTATTTATATATTTTAATTTTAATCTAGCTTGTTCGTGGTCGTTATGGCATTGAACCTGTATCATAGTTATCATAGCTTATACCTCTCCATGGTTATACGTTAGATGCTCGATAATAGAATATAACTTATATTTATATTAGTTATGGGTGTATTAGGTATTATTACTAACACTATCATCATACTCGCTACATACTCTATACTATCCACGCTGGTACTAGTAATGATACTATTGAATTGATAATGATAAAGTTTTATAATGTTGTAATACTATTAAATCTTTTATCTATAAATATAATTTTATTTCTCTCCTCTTCCTTTTATAATCTGTGTTTACTTTATCTAATAACACTCAATA</ns2:sequence><ns2:name>KY699304.1_Leishmania_lainsoni_strain_MHOM/PE/91/LC2288_clone_LC2288_69_minicircle_kinetoplast,_complete_sequence</ns2:name></ns2:Sequence><ns2:Sequence dsseqid="sq1932" id="sq1932"><ns2:sequence>TATAGGGTAACCATTACACTGTGTTACTCGTGTATTACATCGTCTATAATTTAATAAAATCTTAAAAATACGGGTTAAAATCCAACCACCCGACATGCCCTCAGGTAGGGGCGTTCTGCGAAATCGCGATTTTGGCATACAGAAACCCCGTTCAAAAATTCCCCAAAAATGCCCATTTTTTCGACTTCGTGTTACGATTAGGGGTTGGTGTAATATAGTGGGCCGCGCTCACGGATTCATGCTAGGTCGTTGCGAAACAAGCCTCTAGACCCTTATGTTTTTATGTTTCTAGAATTTAAGACTTTAATTAGACTATTAGCTTATTAATTTTATTTATTTTAGATTATAATGTGGCATTGATTTAAGCATGACATTGATTAATAGATAGACTTGGTAGTTAATAAGTTTATAGTTAGGATTATTATAATATTTTATTAATTAACTTTATTCCAAACGTTGATATACTGCATCTACACCGCTGTGTTACTATAGTGGTAATAGGGATAGTCTCCCTTTAATATGTGAATAAGTTGTAATATATGGGTTTTGACTAGATACATAACTATAGACATTAACCTTACTATGCTGACGTAGATACATACAATGATAATAGTATTGATAGAGTTATAATATTATGATTATTAATTTTAATGTTAATATAATTCTACTATACTCTATACTATTCCACTCTAACTTTGATTATATGCTCTTACCTGTATTGTGTGATAATACTAACATGTAATACTCTAAC</ns2:sequence><ns2:name>KY699305.1_Leishmania_lainsoni_strain_MHOM/PE/91/LC2288_clone_LC2288_70_minicircle_kinetoplast,_complete_sequence</ns2:name></ns2:Sequence><ns2:Sequence dsseqid="sq1934" id="sq1934"><ns2:sequence>AAACTAAATTTAAATTTTATCTAACAATATTTTATTATGCTTCTTCCGATTTTAATAAAACTTCAAAAAATGGCTATAATTCCCAAACTGGGCGAGGGCCTCAGGTAGGGGCGTTCTGCGAAATCGCGATTTTGGCATACAGAAACCCCGTTCAAAAATTCAGCAAAAATGCCCATTTTTTCGGGAACGTGTTACGATTAGGGGTTGGTGTAATATAGTGGGCCGCGCTCCCCGACTCGGGCTAGGATGGCATAAGATAGGCCTCTTAGAGGCTTGATTTTAAAATTCTAGCTAAACACTAACTAATAATATGATAATTGATATAAACAATGCTGATGTTAAATGTATTCATTAGATTTATAATATGGTATTGTAATGCTATCGTCTCTATACTTGTTTATTTCATTTTAAATTTATTAATTTTATTATTGATATTGCTAACACACCATCGTTATACTATGACTATGTTCTCGCTACGTTGTTACCATGGTTATACTAGCTCTGAGGCTACAATATAACTTCTCTTTAATATTAAACTAGTATGATGTCTATTATAATACTATTCAACGCTACAACTCCATACTAACACATGATAGAGTTATTATACTCTTTGATGATGTAATAGTTTATATGTATTCAATCAATAATAATATTTTAAATTTATACTTTATAGTTTCTCTCGATGCATTGACGTTTTATGATGCAATGAATTTATAATTTTATTGGTTAGTGATATTAACATTGATG</ns2:sequence><ns2:name>KY699306.1_Leishmania_lainsoni_strain_MHOM/PE/91/LC2288_clone_LC2288_71_minicircle_kinetoplast,_complete_sequence</ns2:name></ns2:Sequence><ns2:Sequence dsseqid="sq1936" id="sq1936"><ns2:sequence>ATACTTTAAAATTAAAATTCTATATACTAATGTGTTAGGGGTAAGGAGTCGCGACAATACCTCGTGAAAATAGGCATAATTCCCAAACTGGGCGAGGGCCTCAGGTAGGGGCGTTCTGCGAAATCGCGTTTTTGGCATACAGAAACCCCGTTCAAAAATTGGGCGAAAATCGCTATTTTTTCGACTTCGTGCTACGATTAGGGGTTGGTGTAATATAGTGGGCCGCGCTCCCCATCCAGGGCTAGCCATCATGAAAGTAGGCCTCTTAGAGGCTTGATTTTACGTTTTAAGCTTTGATTAGACATAATTTATTTTTAAAGTTAAAATTGAACTAGTATTGCGTTGATATGCTGGTTATATGCTATATTTATTAATAATTATATTTAAATATTTTATTTTATTATCATTGAATCATATTTTATTCTATATAATAATTTTTATTAATTTTAATATTACATCGTTGGTTACATGGCATAGTATTGGTTAGCTAGAGTCATTACCCGATATTACTAGAATAACTAATATATATGTTATATTACGCTAGATACTGGCTATAATACGGCATGAACATTGATGATATGGCTATGAAGTTAGACTATAATCTTATAATAATAATTTAATTATATTTTTATATTTCTTTAATTATCTTCGTTGTTATCTGTGATTTATGATTACATACTTAGACTAAACATTGATTAAACATTGGAACTAGTCAATACTATATTTACTTGATATTAATTTTTATTAA</ns2:sequence><ns2:name>KY699307.1_Leishmania_lainsoni_strain_MHOM/PE/91/LC2288_clone_LC2288_72_minicircle_kinetoplast,_complete_sequence</ns2:name></ns2:Sequence><ns2:Sequence dsseqid="sq1938" id="sq1938"><ns2:sequence>AATGTCTCTAATAATAATTTTGTTTCATGCTTGTTATAATTGTTTTTAAATTTATATAATTCCATAAAAATGGGTCATTTTCCCAAACTGGGCGAGGGCCTCAGGTAGGGGCGTTCTGCGAAAACCGAAAAAATGCATACAGAAACCCCGTTCAAAAATTAGCCGAAAATCGCGTTTTTTTCAACTTTGTGTTACGATTAGGGGTTGGTGTAATATAGTGGGCCGCGCTCCCGGATTCGAGCTAGGACCTTGCGAAACAGGCCTCTTAGCACGTATGAATTTGGTTTTGAACATTGATAGATTGAATTTGAGAAATAAATGATTAAAGCATAGTGAGACGTTGTTATATGATTGATTATATTGATAATTATATTTATATTCTTTTTAAATTTATTTTTATTCAATGGTTACGTCTATGTTGTTTCTATGCTTCCCTATCTTGATAAAATTTAACTCTAATGCTTGGTGGCGTTGGATGATGCTATAAGATACCTCAATAATGCCATAATTGCTATATAACTTATATTTATATTAGTTGGGAGGCATAATGAGGCTAATGTTACGGGTTTATAACGATACTATGACGATACATGTAACTATACTTTATATAACACTATGACAACGATACACGCTTTGATTATAATAATATAGTTTTATATTTATGATATTTTATTTACAACTTAACTATAACTTTATTCTTCTCTCTTCCTCTTTGTGATCTGTGCTTACTCTACTCAATAAATAAATTT</ns2:sequence><ns2:name>KY699308.1_Leishmania_lainsoni_strain_MHOM/PE/91/LC2288_clone_LC2288_73_minicircle_kinetoplast,_complete_sequence</ns2:name></ns2:Sequence><ns2:Sequence dsseqid="sq1940" id="sq1940"><ns2:sequence>TGTTATAACTTTAATTTTATTGACATTAATTTTATTATTTAGTTTTTGTTTTTTCAAATTTATCTGAAATTGGGCATAATTCCCAAACTGGGCGAGGGCCTCAGGTAGGGGCGTTCTGCGAAAACGCGATTTTGGCATACAGAAACCCCGTTCAAAAATTCCCCAAAAATGGCCATTTTTTCGGGAGTGTGTTACGATTAGGGGTTGGTGTAATATAGTGGGCCGCGCTCCCCATCCATGGCTAGGTCTCGTAAAAGTAGGCCTCTTAGAGGCTTGAATTTCATAAACTAAAATATTATTTGATAAGATGGAATTATATATTATAAATTTAATTAATGCTTTGTTATAGTTGCTTGCTATCATGATCTTATGTTATAATAAATATTTTTATTTAATTGCATCACGTGTTTGTTATTATGTGTTTCATTTAACGATTTAATTATAAAATTTTAGATATAAGCATTGAGCTGGCTGTGTTACGTGGATATCATGAAAACATCGATTTAATATCAATTGTAACTAATATAAATGGGTATTATGTCATTATACAGGCTAATACTATGCTCACTAACCACTCATACTCGTTACTATACTTAGATTATATACTTGCTATTGATAATATTAACCAATAGAATTATTATTGCATATACTTATTTAAATGCATGTATTACTTTATTATACTCTACACTTTCGGATAAGCTTTGATAAAATAATTATATAGTTGCCCTGTATTAGGGT</ns2:sequence><ns2:name>KY699309.1_Leishmania_lainsoni_strain_MHOM/PE/91/LC2288_clone_LC2288_74_minicircle_kinetoplast,_complete_sequence</ns2:name></ns2:Sequence><ns2:Sequence dsseqid="sq1942" id="sq1942"><ns2:sequence>TAAAATTACTATAATGTGTGGTGTTATGAGTGGATAATGATTCATGATATTATTAAATTTCATCAAAAACGAGCTCCAATTCCAACCACCCGACATGCCCTCAGGTAGGGGCGTTCTGCGAAATCGCGATTTTGGCATACAGAAACCCCGTTCAAAAATTCCCCAAAAATGCCCATTTTTTCAACTTTGTGTTACGATTAGGGGTTGGTGTAATATAGTGGGCCGCGCTCCCCAATTCATGCTAGCAGGTCACAATATAGGCCTCTTAGAGCGTATGTTTTTGATTTTTATATTTTATAACTTAATATTGCCATCTAATACGTTAAATTGAATAAAATTATTTTAATTAAAGTTGTTATGGCTAGATTATTATTGAATAATATTATTTATTTATTTTCATTTTAAATTTTATTAAGTTTATAATCTTTTATTAAATTTATTGCATCTACTTGGTTATATGGATTGGTTACTCGCTCCATCATCATCATATAGATAGAGGGATACTAATATTAGAATAAGTTACATATATATTACTATCTAATACTATTATAACGTTACTAGCTCAATGATACCATACCAATACTACGCGTTGTTAATATTATATTTATTTTAAAATTATTATAATACATTAACTACTCTTGAATATAAATATTTTGATTTGCTTGATCACGTGTTAATGATGCTCTGGTAATAGATTGATATAATGTTCTTGAATTAAATTTAATAAATATGTTTAAAA</ns2:sequence><ns2:name>KY699310.1_Leishmania_lainsoni_strain_MHOM/PE/91/LC2288_clone_LC2288_75_minicircle_kinetoplast,_complete_sequence</ns2:name></ns2:Sequence><ns2:Sequence dsseqid="sq1944" id="sq1944"><ns2:sequence>GTAATGTGTTTGATTAACGTTGTTATTAGTGATGTTTATTTTAATTTAACTTATTAATTTTGTCAAAAAATCAGGTCAAAATCGTACCACCCGACATGCCCTCAGGTAGGGGCGTTCTGCGAAAACGCGTTTTTGGCATACAGAAACCCCGTTCAAAAATTCCCGAAAAATCGCTATTTTTTGGATTTCGTGCACGATTAGGGGTTGGTGTAATATAGTCGGGGGTGCGCCCCACCTTGGGTTAGGATTGCATAATATAGGCCTCTAAGAGGCTTAAATTTTAAATTCTAGGCTAAATAGAGGGTTGTTATGGTATATGGAATATTATATGTTAATGCTACTCTTATATTTACTATAATATCGTCCACGCTTATAACTATATAGTACTGTTATTAGTACTAGCTTAGCTTTAGTATAATTGTTATAATAATACGTCTATCTATACTTAAAACTATGATATTGACTGTGTTACGCGTGTATTGTGTTATGATAGGCATATAATACTAAAATTCCCCTTTGTAACTTGTTTTATATGGTATTTTATCACTATTTTTATAGATACTATAGTAACACTGGGGATATAGCTATACTCTTACATTGGATTGATGATAACGATACATATAATAGAATTAGATAATACTGATGTTATAATTAGTTAATATTACTCAATATAAATAATACTCTTTGCTTTCTATCTTTACCTGCTCTGTTACTTCAATTATATATAATAAATATTTAGAT</ns2:sequence><ns2:name>KY699311.1_Leishmania_lainsoni_strain_MHOM/PE/91/LC2288_clone_LC2288_76_minicircle_kinetoplast,_complete_sequence</ns2:name></ns2:Sequence><ns2:Sequence dsseqid="sq1946" id="sq1946"><ns2:sequence>ATAATTTTATTTAAATGTTTTATGATGTTTAATGTTTTCGATTTTAATTTCATCTATAATTTTATAAAATTGGGTCATTTTCCCAAACTGGGCGAGGGCCTCAGGTAGGGGCGTTCTGCGAAATCGCGATTTTGGCATACAGAAACCCCGTTCAAAAATTCGTCAAAAATGCCCATTTTTACGGGAGTGTGTTACGATTAGGGGTTGGTGTAATATAGTGGGCCGCGCTCCCCATCCAGGGCTAGGATGCCTCATTATAGGCCTCTTAGAGGCTTGTTTTTATAATTTTAAAATAACTCACTTGATAATGGCTTTGAATGGGTTTATAATTTATTATTTTTAATTTTTATAATTTAAATTGAATCTCTGCATGCTTCATTGGATAATAATATTTGATATAGAAATAAATTTATTGTTTTAATAGGTTATATGATTTTATAGACTTTATATAACTATCTATTCAATGGCTATGCTCCTTACCTGGTATTATGATGTATATGGTCACAATAGCAATTACAACTTATTCTGTACTAATATGATACTAACTATGCCACTATACCATACACCATGATAACGCTACGATACTGATGCTATGATTATATAATAACGTTGGGTTAGATGGGTAATAATAATATTTAATTAAATGGATTCATAACTTTATATTTTATTTAAATTTAATTTTTAGAATTCTCTTATTAGATCTTTATATGCTGGTTGATATTAAATCTATAATTAAA</ns2:sequence><ns2:name>KY699312.1_Leishmania_lainsoni_strain_MHOM/PE/91/LC2288_clone_LC2288_77_minicircle_kinetoplast,_complete_sequence</ns2:name></ns2:Sequence><ns2:Sequence dsseqid="sq1948" id="sq1948"><ns2:sequence>TATTTAGTATTTTTATTTTAACATTTTATGTGTTACTCCCTAAGGAGTCGAGTCCTTACCCCTCAAAAATGGGGTCAAAATCCAACCACCCGACATGCCTCTGGGTAGGGGCGTTCTGCGAAAATCGAAAAATCGCATACAGAAACCCCGTTCAAAAATATGCCAAAAATCGACGTTTTTTCAACTTTGTGTTACGATTAGGGGTTGGTGTAATATAGGCGGGCGCGCTCCCCAATTCGAGCTTGGTCCTTGCGAAACAGGCCTCTTAGCCCGTATAATTTTTATTTCTAGCTTGTTATGGTCTATTTAGATTTAATTTTATTTTTAAAGTTAGTTTTGCTTTATTAAATTAATTATATTTATATTTATCGCTTTGATGGTAATGGATTGATATTAATAATTTTATATATTCAATTTTATGTTTAACATTATAATCATTATAACTCTCGATGCTATTCAATGTTTGACTGTGCCTATTGATGTGGTGGCATAGCTCTACAATATCAATATAATTACAATATATATTGTAATATATTGGTATTGTGTTACCCTACATCGTTACTAGCTAATACTTATAAATTTTTAATAACTATGAATTAATAGTATACTTTATGGTAATGAAACTGTTACCTTTGATTTATAAAATTATATTTAAACGTATACATTAAAGTTGTTATACTAATGCTACACTGAATTTAATTTTATTATTTAATATAATTATAGTTAGAGTTATGTTTGTTAACTTTATA</ns2:sequence><ns2:name>KY699313.1_Leishmania_lainsoni_strain_MHOM/PE/91/LC2288_clone_LC2288_78_minicircle_kinetoplast,_complete_sequence</ns2:name></ns2:Sequence><ns2:Sequence dsseqid="sq1950" id="sq1950"><ns2:sequence>TAATAATATTAATTTTTTAATAATAGCGTTGTTATCATGGGTAAGGAGTCGAGACAATACCCGTAAAAATAGGGTCAAAATCCAACCACCCGACATGCCTCTGGGTAGGGGCGTTCTGCGAAAATCGATTTTTGGCATACAGAAACCCCGTTCAAAAATTAGCGGTTTTTGGCCATTTTTTCGAGTTTGTGTTACGATTAGGGGTTGGTGTAATATAGTGGGGCGCGCTCCCGGTTTTGGGCTAGCTTCGTTAAAAGTAGGCCTCTTAGAGGCTTGAATTATGAGTTTGAATAAAATTGGAATGATATAGACATAAAACTAAAATTATAATTATTATTTAGATTAATATTTATTTTAATTTATTATTTATTCATTATAAGCTTAATGCTACATATACGTTTTATTTAATTATATAATGTTGTTAGTTTTATCAATTTAGTATCAATGTTGGTTATAGAGTTGGATGCGTTCATGGATAGATAATGATACCATACTAGCCTGCTCGAACCATAGAATAACTTATATTATAATATATTCTGGGGTATTACTATAATGTTAGAGTTAGCATCACTATACTCAATCTTATAATCTTAACTCATACATAACTTTATTGTTATTATAATGTTACTATTACGTGTACTTGCTAGTGTACTATTACTATATAATCACTTGCACTATCTTTATACTAATTAACTCTTTGCTGGTAATGTTATGAGTGTTGTATTGTAGTATTACACTTTAATGTGTTAAA</ns2:sequence><ns2:name>KY699314.1_Leishmania_lainsoni_strain_MHOM/PE/91/LC2288_clone_LC2288_79_minicircle_kinetoplast,_complete_sequence</ns2:name></ns2:Sequence><ns2:Sequence dsseqid="sq1952" id="sq1952"><ns2:sequence>ATGAAATTATTTAATAAAGTTGTTGTTATGGTGCATCATGAGTTTATAAATTTATAAATTTTGATAAAAATGGGTCAATTTCCCAAACTGGCCGAGGCCCTCAGGTAGGGGCGTTCTGCGAAAATCGAAAAATCGCATACAGAAACCCCGTTCAAAAATATGCCAAAAATCGACGTTTTTTCAACTTTGTGTTACGATTAGGGGTTGGTGTAATATAGTCCCCCGCGCACCACACTTTGGCTAGCTCGTGTAATTATAGGCCTCTTAGAGGCTTGATTTTTAAGATTTAAATAAACTTGACTTTAGATATTAAAATTCAATTGAATAAAATCTATTTGATGGTTATTATGGTTGTTGAATATAATATTAATTTAGTTTATGAGTTTGCGTCGTATCATATTATTATATTTATTCTAACTTTATTAATTTAATCATCAATGATAATTTTAAAACTATAGTTATCCATGGTCGTTGATATGTTTGTCATTGAAACTATGGCTATACTAGAATATATATTAGTTGTAATTGATATTGAGGTATTACTACGGGTATGACACTATATAACGCTACTCACACCATACAATTATTATACTTTATAGTTGACATAGATAATGTTATAGATACTATTACTATTATAATTAATGTATTACGTTCTTGACATCTATCTACTCGCTGGCTTATGTGCTATTAAACTTTATTTTTATTTACTTATAGTTAATGTAATATAATATTTTTAATT</ns2:sequence><ns2:name>KY699315.1_Leishmania_lainsoni_strain_MHOM/PE/91/LC2288_clone_LC2288_80_minicircle_kinetoplast,_complete_sequence</ns2:name></ns2:Sequence><ns2:Sequence dsseqid="sq1954" id="sq1954"><ns2:sequence>TTAATACTCTTTATATAAATATTATAATCTTGTGTGTTACTCGCATTACCTTTCATGAAATTTATAAAAATGGGGTCAAAATCCAACCACCCGACATGCCCTCAGGTAGGGGCGTTCTGCGAAATCGCGATTTTGGCATACAGAAACCCCGTTCAAAAATTCGAGAAAATTCGCTATTTTTTGGAAATTGTGCACGATTAGGGGTTGGTGTAATATAGTGGGCCGCGCTCCCCATCCTGGGCTAGACCCATCAAAAGTAGGCCTCTTAGAGGCTTGATTCTCGCGTTCTAAGCTTGGATAACATGATTATTATTTTAAATGGGAAATTAATATTAGAATTAGAATTATTAATTTAATGTTATTAATGTTTTGAAACAATACTATTATCTAGCATGAAACGTGTCTATACTATTATTTAACATGTATATAGTTCTTGTTTTAGCTATACTTTATCATATTATTATAATAATGCTTGGTTACCCGTGTTACATCAATTATAGCCAAAAATAGCAATTATATATTAGTTACAACTAGTATTTTAGGGTTACTAGAACGATAATATTATAATTTTTATAATTCCATAGCTATACCTTACACTCATTGATTATATAATAAACTTAGTCTATACTTTGGGATATGCATTGAATACTAATAGTTTTATTTACATTGATTGAACAAATTATTTTATACGCTGCTAGTTGTATTGGTTAGATGATACTATTAGGTGTTATACTTATTAAATTTACTA</ns2:sequence><ns2:name>KY699316.1_Leishmania_lainsoni_strain_MHOM/PE/91/LC2288_clone_LC2288_81_minicircle_kinetoplast,_complete_sequence</ns2:name></ns2:Sequence><ns2:Sequence dsseqid="sq1956" id="sq1956"><ns2:sequence>TTTAAATTTTATTCAATGACGTGTTATGTGTTACGATGAATTTATTTTTAATCTATAAAATCATAAAATTGGGGTCAAAATCGTACCACCCGACATGCCCTCAGGTAGGGGCGTTCTGCGAAAATCGATTTTTGGCATACAGAAACCCCGTTCAAAAATTACCGGTTTTTGGCCATTTTTTCGGAAATGTGTTACGATTAGGGGTTGGTGTAATATAGTGGGCCGCGCTCCCCGATTCATGCTAGCAGGTCATAATATAGGCCTCTAAGAGGCTTAAAAATAACTTTCTAGCTTAAATTGACATAGTTTGATTTAATTGAATAAATATTTGAGATAATAATATCTTTTCACGTGAATAGATTAAATGTTTCTTGTTAATATGAATTTATATTTAAATAGTTATAGTATGTTTTTATTTTAATTATTTTATACTAGCTTCGTTGTTAGTGCTATGATGTTGGGTAATACCATGCTCGTGATAGTATGGCTATGAAGTATTATAAAATGGAGCAGTTGTAACTAATATTAATATATATTATGGTCCTACTAGATACTATCTCTTACTATACAATAATGTTAATAATTTTATTAAATCTATCGTATTACAATGTTATTATGATGCAATACTATTATTATTTTTATTTAATTGATACACTAGCTTTACTATTACGTGCACTATACTTGATCTTAGTTTGATAAATTTAAATACTTGATTATTACTCCTATGGCTATTATATTAATTTATATAT</ns2:sequence><ns2:name>KY699317.1_Leishmania_lainsoni_strain_MHOM/PE/91/LC2288_clone_LC2288_82_minicircle_kinetoplast,_complete_sequence</ns2:name></ns2:Sequence><ns2:Sequence dsseqid="sq1958" id="sq1958"><ns2:sequence>TTAAATTATAATTTTAAATAAGATTTTAATTTTATGGTTTTATTAGTTTTTGATTTTATTCTCTAAAAACACGGTCAAAATCCAACCACCCGACATGCCTCTGGGTAGGGGCGTTCTGCGAAAATCGATTTTTGGCATACAGAAACCCCGTTCAAAAATTAGTCGAAAAATGCGTTTTTTTCAACTTTGTGTTACGATTAGGGGTTGGTGTAATATAGTGGGCCGCGCTCCCCGTTTCATGCTAGCATTCCATAAAAGTGGCCTCTAAGACCGTATAAAATTTAATTCTAGGGTTGGATGGGAATATGATTATAAAATATTAAATAAATTTATAAATTAGATTATTATATTGCTTGTTATAGCTTTCATTGATAATAAATAACTATAATATAAAATTATTCTCGCTTTCGTTGTTATTAGTTTTATTCTTTTAATGTTATACTATAAATTTTAATACTCAATGATACATCCTCACGCTGGTTATAATGATGTTACTAGAGGGTTACTAGAATAGAATATATTGTAATTAATAATGAGTCAATAAGGCTTGGAACTATCAATAAACTTTATAACTAGCCACGTTACTAACATTATAATTATGATGAAACTATAGCTTTACTATTTTATTAGATTGAATGATGACACTAAATATTATTTACATTTATACTTCGATTCTTTTGTATACGATGTTATTAGCGTGAATAGTTAGCATATTTATTTTTAACTATAATATTTATTTT</ns2:sequence><ns2:name>KY699318.1_Leishmania_lainsoni_strain_MHOM/PE/91/LC2288_clone_LC2288_83_minicircle_kinetoplast,_complete_sequence</ns2:name></ns2:Sequence><ns2:Sequence dsseqid="sq1960" id="sq1960"><ns2:sequence>TTATAAATAAAAATAATTTCTAGTATTACGTTGTTATATTTAATGTTGCATGATATAATTTTATCAAAAATGGCTATAATTCCCAAACTGGGCGAGGGCCTCAGGTAGGGGCGTTCTGCGAAAATCGAAAAATGGCATACAGAAACCCCGTTCAAAAATTCGCCAAAAATGGCCATTTTTACGGGAGTGTGTTACGATTAGGGGTTGGTGTAATATAGTGGGCCGCGCTCCCCGAATTGGGCTAGCCTGCATGAAAGTAGGCCTCTTAGAGGCTTGTAATTTAGAAACTAAACTCTAATTCAACTATAACTTGATTTTGATAATTAAACTTAACTATTACTCTGCATATTACTTGCTATTACTAGAACGATACATGTATAGATATAGTTTATATATAATTTGATTTTAATATTGTTATGTAGTTTATATATTTTAATAGTTTAACTTTATCTATAATTTTATATGATACCTGCTCGTGTTACCTGTGTTATGCTAGTATTAGGTTTATATCACTTTAATATGACTTCTAATTGCTTTTATATTGATATTTCTATAGTTTTGGGGTATTAGGGCTAGCATAGATAGTGTCTCATGGCATTACAATGATTATATTGATTTTATAATTATATTAATATTATACTTACATCTTTCATGATATAATACTTGTTTCTCTTACTTATGATTACTATACAATGCGTGTTACTAGTTAATAGATAAAATTAAATATTATACTAGCGTGTTCACGTGTATATTAATAGT</ns2:sequence><ns2:name>KY699319.1_Leishmania_lainsoni_strain_MHOM/PE/91/LC2288_clone_LC2288_84_minicircle_kinetoplast,_complete_sequence</ns2:name></ns2:Sequence><ns2:Sequence dsseqid="sq1962" id="sq1962"><ns2:sequence>ATGAATGTAATGCTTCACAGTGTTATGCGTGGAGTTAGTTTTATTAAATTTATTAAATTCTCTCAAAATTGACTATAAAATCCAACCACCCGACATGCCCTCAGGTAGGGGCGTTCTGCGAAAATCGAATTTTGGCATACAGAAACCCCGTTCAAAAATTAGCCCAAAAATGCGTTTTTTTCGACTTTGTGTTACGATTAGGGGTTGGTGTAATATAGTGGGCCGCGCTCCCCGAAATGGGCTAGCTCCTCATGAAACTGGCCTCTAAGGCCTTATAAAATTATTTTCTAACTCAATATGGATGTTTTAGTTTAGATTTCATATTAAATTTATTTTAAACTAAAGTTTATTAATATCTTCATCGCATCATTGGATTAATATTGATCATTGAATATAATTTTATCTTAACGTTGTATTAGTATTTTATTATTTATATAATTTTAATACAAGCATGGTCTAGGTTACCTGGTATGTGGTAGTGTTATACCTCAATATCGACGATAATACAATATAATATAGAATATAACTAATATCTGGGGTAATATGATGTCTATGGTTAGGCATGGACTATGATTATAAGATTGGAACTATAACGATACTTGGGATAACACTAGCATTGGACTATACACGTTGATGTTATAATGTTTATGTTTATTGATAAAATTAATTCATATACATCTTTACATCTATGATTCGTGTTATTACTAATATTACATAGTTTTGATATTAGTAGATGATAGTA</ns2:sequence><ns2:name>KY699320.1_Leishmania_lainsoni_strain_MHOM/PE/91/LC2288_clone_LC2288_85_minicircle_kinetoplast,_complete_sequence</ns2:name></ns2:Sequence><ns2:Sequence dsseqid="sq1964" id="sq1964"><ns2:sequence>ACCGTGTTTATGTGTCGTGTGCATAATATTATTTCAAATTTATTTTAATTTAATAAAATTGCATAAAATTGGGGTCCAATTCCAACCACCCGACATGCCCTCAGGTAGGGGCGTTCTGCGAAAACCGAAAAATCGCATACAGAAACCCCGTTCAAAAATATGCCAAAAATCACGTTTTTTTCGACTTTGTGTTACGATTAGGGGTTGGTGTAATATAGTCCCCGCGCGCTCCCATCCTGGGCTAGGCCTTGCAAAAGTAGGCCTCTTAGAGGCTTGATTTTATGAAATTAAACTTTACTAACATGAATTAAATGATTGGAGAATATAAATGATAGATGAATGGAATTATAACATAGATAGACTAGATATAATATTAATATACATTGTTATCACTTTCTATACTTATCATTTTAATTATATCATTACACTGCTCGATAATATTATTTATAGTGTTACTCTATGTAATGCGTTGTTAATGATGTTCATAGTCCACTCCTTACCTAAGGAGTCCCACATAACTAATATTAATATTAGTTGGGTGGGTATTAGGCTTATTATACATGGAATTTGATAAAGTTATAGATACTGATGATAATTATAATATAGCATTGGGTTACATGATTTATTACATGCATACACTTGATTTATATTTACTATGATTATGTTTATTATAAAATTAATTATAACGTCAATGATATTATTATTCTAATGTGTTCTATATAAGCTATCATCGTTGTTAAGTTTATAGTTTTGATAT</ns2:sequence><ns2:name>KY699321.1_Leishmania_lainsoni_strain_MHOM/PE/91/LC2288_clone_LC2288_86_minicircle_kinetoplast,_complete_sequence</ns2:name></ns2:Sequence><ns2:Sequence dsseqid="sq1966" id="sq1966"><ns2:sequence>GATTGATGAATTTAAATTTAATAAAATTAACATTACGTGTCTTATATGTTTTGTCAACTTTGATAAAAATAGGCTAAAAATCGTAGCACCCGACATGCCCTCAGGTAGGGGCGTTCTGCGAAAATGCAAAAATGGCATACAGAAACCCCGTTCAAAAAATGCCCAAAAATCACGTTTTTTTCGACTCCGTGTTACGATTAGGGGTTGGTGTAATATAGTGGGCCGCGCTCCCCATCCAGGGCTAGGATGCCGTGAAACTGGCCTCTAAGGGCTTATAATTTTATGATCTAGCATAAATCTTTTAATATTAGATTTTTATGTTATTAATAAATTAAATTTTAAATATTAACATTGAATTACTATGCTAGCTTGATGTTGCTATGCTTTACTATAAATAATTTATATCATTGCTTCACTATAATTATAAAATTAAAATAACGTTATAGATGATAGACCTGGTTGGCGTTATGTGCTTATAGATACAACGATGGTCCATATAGGTAGCCAATATTAGTTACAATATATTCTAATATGTAATATATGGTATTACTAGCCTCTACTAACGCTATAACTTTATAATTAAACTTTATTTTTATTAAATTATGATTATATTAAATTTTATAATGGATATTAATATTTTAATTTGATAACTATGTTTATTATTTACTTTCTCTCTTTTTATTATCCATTGATATGACATCTATTACTACACTGTGCTATATACTTGGTAATACTTGGATAATAATACTT</ns2:sequence><ns2:name>KY699322.1_Leishmania_lainsoni_strain_MHOM/PE/91/LC2288_clone_LC2288_87_minicircle_kinetoplast,_complete_sequence</ns2:name></ns2:Sequence><ns2:Sequence dsseqid="sq1968" id="sq1968"><ns2:sequence>TTTAATCTTAACATTTAGTTTGTTTTAAATTTAATAATTTGTTTTCTATAATTTTATAATTCATCAAAATTCGGCTAAAAATCCAACCACCCGACATGCCCTCAGGTAGGGGCGTTCTGCGAAAATGCAAAAATGGCATACAGAAACCCCGTTCAAAAATCCTCGAAAATTCGCTATTTTTTGGAAATTGTGCACGATTAGGGGTTGGTGTAATATAGTCGGGGGTGCGCCCCAACCTGGGCTAGACACGTCAAAAGTAGGCCTCTTAGAGGCTTGAATTTTAGAATTTAATATTATTTCGATGATTAAACTTAATTGATAATATAAACTGGATTTGAATTAATAGATTGGAGGTTATAATATAATATTAATTAGATTCGTTGTATAGATTATTTTAATTTTAATATTTAATATGCTCCCTCGTTTTATCTAGTTTTATATCTATTGAATTTAATTAAAATTGATAAAATTATAACGCTATCTACTCCTTACCTGTGTTATGCTCATAATAGCCAATATTCCCCTTTTGAACTGCTTTCTGCATGATTTGAGGCATTATTATAATGATTTTATGGGATACTTGGGCTAACACTATCATATACTATTTCGATGATTATAATATTATCTTTGTTATCACTATTATAAATATTTGATAATACTTATATAACTTTACATGCTATAATCTAACTATTGATGCTCGCTATACTAACATTGATTAAATTATAGTTCTAGTTTTATTGTATCTTATAGTTATAATGTT</ns2:sequence><ns2:name>KY699323.1_Leishmania_lainsoni_strain_MHOM/PE/91/LC2288_clone_LC2288_88_minicircle_kinetoplast,_complete_sequence</ns2:name></ns2:Sequence><ns2:Sequence dsseqid="sq1970" id="sq1970"><ns2:sequence>AAATAATAATTATTATTTTTAAAAATTAATTCTAGAGTTGGCTGTTATGCTGCATTATAATCTCAAAAAATGCTATAAAATCCAACCACCCGACATGCCCTCAGGTAGGGGCGTTCTGCGAAAATCGATTTTTGGCATACAGAAACCCCGTTCAAAAATTACGCGTTTTTGGCCATTTTTTCGGAAATGTGTTACGATTAGGGGTTGGTGTAATATAGTCCCCCGCGCTCCCCATCCAGGGCTAGGAGGTGATAATATAGGCCTCTAAGAGGCTTGTTTCACGCGTGTTAATATGATTTAGAATAATTAAATTTATATAATATAATTTCACTATATACTAGCTTGCTCTGGTCATTACTATCATGTATATAATAATAATATTTTAGTAAAGCTAGAACTATAATCTTACTATGTTATATATTTAATATTGTTTTATAATATTATCTATTCAACGTGGCTAGTATTATATAAGTTCCATGCTCGTAGTGTTATAATAGTGCTAGAATACCTCAATATATAATATATTCTAATATATATGGGATATTACCTAATACTATGGTGTTACTGGATACTCACGCTACTATTACCACTATAATGATGATGATACTTACATGAAACTGCACCTATGTTATACTATTAGATATGATTATAATCTATACTTTAACTATACATTAACATTTATATATCTTCCTCTATCTCTTATGATGTTCTTATTAGCATTAAATACTTTATCAACTTTACCAATTCATTT</ns2:sequence><ns2:name>KY699324.1_Leishmania_lainsoni_strain_MHOM/PE/91/LC2288_clone_LC2288_89_minicircle_kinetoplast,_complete_sequence</ns2:name></ns2:Sequence><ns2:Sequence dsseqid="sq1972" id="sq1972"><ns2:sequence>TATTATGTGAGTAATGAATAGTGTTACTCGTGTATTACTGCGCTATTATCTTTATAAAATTCATGAAATTGGGGATAAAATCCAACCACCCGACATGCCCTCAGGTAGGGGCGTTCTGCGAAAATCGAAAAATCGCATACAGAAACCCCGTTCAAAAATTCCCCAAAAATCGCTATTTTTTCGACTTTGTGTTACGATTAGGGGTTGGTGTAATATAGTGGGGCGCGCTTCCCAATTCGAGCTTGGTCCTTGCGAAACAGGCCTCTTAGCCCGTATGTTTTAGTGTTTCTAGAATTTAAACATATAATTAAACTATTAAATCTAATTTTAACTATAACTTGGCTTGTTATGTGGTATTGAGTTTGATTTTATTTTTATTAAATAGATTTATTATATGAATATTATATTTATTGATAACGTTGCTTAGACTTTACATCTATTGATATTATTATGGCTATACTCATGATACGTCTATACCGGTGTGTTACTATGATGATAATAGGGATATTCTCCCTTTAATATCAGAATAAGTTGTAATATGATGGTAATGAGTAGATACCATACTATAACCATTGACGTCACTATGCTGCTAATGGATACATGTGATATTGATAAGATTGAAATAATTATGATAATATAAATAATATTGTTTCATTACATATAACTTTACTATACTCTGCACTACTCTATTCTAACTTTGAATTTACTGTGTTACCTGCATTATATAGTAATACTCATGTGCAATAATGATGT</ns2:sequence><ns2:name>KY699325.1_Leishmania_lainsoni_strain_MHOM/PE/91/LC2288_clone_LC2288_90_minicircle_kinetoplast,_complete_sequence</ns2:name></ns2:Sequence><ns2:Sequence dsseqid="sq1974" id="sq1974"><ns2:sequence>AGATATAAATAATAAATATTTTAAACGTTGGTCTTATATGTGTTATATCATCTGATAATTTTATTAAAAATGACTATAAAATCCAACCACCCGACATGCCCTCAGGTAGGGGCGTTCTGCGAAAACGCGTTTTTGGCATACAGAAACCCCGTTCAAAAATTCTCGAAAAATCGCATTTTTTTGGATTTCGTGCACGATTAGGGGTTGGTGTAATATAGTCGGGGGTGCGCCCCATCCTAGGCTAGCATTGACAAAACTAGGCCTCTAAGAGGCTTGAATTATGACGTTCTAGCTAAATTGAATTATAATATTTATTTTGAAATTAAATTTAATTATATGTTTAGTTTGGGCTTTGTTATGCTCAATCATCAGTAATATTTTTATTTAAAGTTTATCTTTATTAATATTTATTTAATAATTATTTTAATGCTATGTCAACGTTGAAATTATATAATTTTAATCTATATAGTGCCGCGTTGGATGGGTTACTAGATAATAGCCAAAAATACCAGAATAAAGCAATATATAACTAATATCTGGGGTATTATGGTAGTATAAGAACACGATACTATAGCTAACCATACCTAACTATAATAATATTGTTACCTTTGCATTGGTAGTATTATGATTATATGTATTTTATAATTTTTATTATTTGTATATGATTTATTTAATTCTATTCTTTATAACAATGATTGTTCACGGTTAGATAATACTATTACTTGTATTGGCACTGATCACGTGCAT</ns2:sequence><ns2:name>KY699326.1_Leishmania_lainsoni_strain_MHOM/PE/91/LC2288_clone_LC2288_91_minicircle_kinetoplast,_complete_sequence</ns2:name></ns2:Sequence><ns2:Sequence dsseqid="sq1976" id="sq1976"><ns2:sequence>GTTATGTTATTGATGATAATGATAATAATTTTTATATTTTGTTTTTCATTTTCTCAAATTCGTCTAAAATTGGGGTTGAAATCCAACCACCCGACATGCCCTCAGGTAGGGGCGTTCTGCGAAAACGCGTTTTTGGCATACAGAAACCCCGTTCAAAAATTCGCGAAAAATCGCATTTTTTTGACTTTCGTGCACGATTAGGGGTTGGTGTAATATAGTCGGGGGTGCACACCATCTTGGGTTAGGTTGGTGGAATATAGGCCTCTTAGAGGCTTGATTTTAATAAACTAAATTATTATTTAATAAATTGAAATTATATGTTACTAATTAGATCAAATTAATGATATACTTGCATGATAACAATATTTTATTTAATGTTTTCCATATTTAAATTTATAGTGTTATGTTTTATTAGATTCTATTTTAATCAATGCTTTAATTATAAATTTTTGGTATTACACGTGTAGGTGGATGGGTTACATGAATATCATAAAAATAGCTTCACAATAGCAATTATAACTAATATAAAAGGGTAATATGTCTATATACATGGTTATAATACACATACTCACTCCATACACGTGGAACTATACTTACTCTATTGATATACTAACGTTGTTACTGGTATTAGATTATATAACTTTATTTAAACGATTAAATTTATATTTTACTTCATTATACTCTATACTCTCGGGCACGCTTTGATAAATAAATATATAATTACCCTGTATTAGGGGT</ns2:sequence><ns2:name>KY699327.1_Leishmania_lainsoni_strain_MHOM/PE/91/LC2288_clone_LC2288_92_minicircle_kinetoplast,_complete_sequence</ns2:name></ns2:Sequence><ns2:Sequence dsseqid="sq1978" id="sq1978"><ns2:sequence>GTTTAGCTTAATGTTATTGTGTTATTAGCTTTAAATAATTTTATCTTTATTCTTAATTTTCTCAAAAATACCGGTCCAAATCCAACCACCCGACATGCCCTCAGGTAGGGGCGTTCTGCGAAATCGCGATTTTGGCATACAGAAACCCCGTTCAAAAATTCCCCAAAAATGCCCATTTTTTCAACTTTGTGTTACGATTAGGGGTTGGTGTAATATAGTGGGCCGCGCACCCCGATTCACGCTAGCCTCGTTAAAACATGGCCTCTGAGGCCTTATAATTTTATAAACTAAACTATGGTTGCATATGATATTAAATATTGACTTGTTAAATTTAATTATAACTATTCTATCTCAACTTTGTTATATCTAATCTTTGCTGTAGCTATATTTTTATTTTAATTTGATAATGTGTTTAAGCTTAGTTAAATATTTAAACTATATAATGAATTTAATAAAACTATGTTCTCGTGTGTTACATGCATTAGGATAGGTCTAATAATAGCTCCAATATATATTACAATTGCTTTTATATTGTATTAGTATGGCTAGTTTCATGATGTTACTGGTCTCATAGCTAACTCTATACATTTCATTGATGCTATTACTCTAATGATCACGTGTAATACTTATATGATAATACACTTACTATTTAGTTTAAACTATATTTATTATTTGATTAGATTCATACTATTACAATGTTTCTCGAATACATACTATATTTAAATTTAATAGTAATACATC</ns2:sequence><ns2:name>KY699328.1_Leishmania_lainsoni_strain_MHOM/PE/91/LC2288_clone_LC2288_93_minicircle_kinetoplast,_complete_sequence</ns2:name></ns2:Sequence><ns2:Sequence dsseqid="sq1980" id="sq1980"><ns2:sequence>AATAAACTTTTATGTCTACAGTGTTACGCGTGATCAATGAGTTATTAAATTTATAAAATTCTAGAAAATTGGAGATAAAATCCAACCACCCGACATGCCCTCAGGTAGGGGCGTTCTGCGAAATCGCGTTTTTGGCATACAGAAACCCCGTTCAAAAATTGGCGGAAAATGGTCATTTTTTCGAGTTTGTGTTACGATTAGGGGTTGGTGTAATATAGTGGGGCGCGCTCCCCGAATTGGGCTAGCCTCGTGCAAAACTGGCCTCTAAGGGCTTATGAATTTAAAATCTAGGGTGTTACGGCTATATTATTTATAAATTGAATATTGATATTAAATCATCACTAATATTATGTCTCTACTCGATACTAGGTTAGATATGATATAATTATAATAATGAATTTATTGATGTGGATGTTATGGTATACTATAGTTATTATTTTATCTTATAACTTTATCTATGCTTTGCTATACCTGTCTATCTATGATGCTCCATCTAGAACACAATATAACTAATATTAATATTAGTTTATATTGTAGTATTATACAATACACTAGCAACGTTACCATACAATGACACTACATACACGTACTCGCATTGATACTATTAGATTGAGTTTATAGTTATAATACTTTTATTATTATTTCATTTTAACTTTATATTTAAATCCAAGATTACCATGCTCTCTATTAACTTGGTTAGATGATTTTAATTTTAAATAAAACTATAAGATAAACAATA</ns2:sequence><ns2:name>KY699329.1_Leishmania_lainsoni_strain_MHOM/PE/91/LC2288_clone_LC2288_94_minicircle_kinetoplast,_complete_sequence</ns2:name></ns2:Sequence><ns2:Sequence dsseqid="sq1982" id="sq1982"><ns2:sequence>TAACGTGTTATATGCAGTTAGAGTTATATTTTATTAAATTTAGTTTTGATTCGATAACTTTCTCAAATTTCGCTATAAAATCCAACCACCCGACATGCCCTCAGGTAGGGGCGTTCTGCGAAAATCGAAAAATGGCATACAGAAACCCCGTTCAAAAATCCCCCAAAAATCGCGTTTTTTTCGCCTCCGTGTTACGATTAGGGGTTGGTGTAATATAGTGGGCCGCGCTCCCCATCCAGGGCTAGGTCGTTGCATTATAGGCCTCTTAGAGGCTTGTTTTTATGAATTTGATAAATAAATAATTTAAATGGGAATAACTAGTTAGATAAATTAAATTAATAGCTTAGATAGATGATTTATTGCTTGGTGGATAATAATATAGATTAGAAAAGATAAAATTGATTATATAATATCGTTGTTGTTAATATGCTATACCTTTTCATGAACCATTATAACTATAGCTTGGCCATGGTATTATGTCGATGTATTAGCTGGGTAACCCTAGATATCATATTATATTCCCTTTTATATTGTAATTTGGGGTATTATTGGGTTCATGGGGCTATAATGCATAGACATACTAACCCTTACATAGTTTATAATATTATTATTGAATATATTTAAATTGATGTTATTATGTTCTCGTTCGTTGATATAATTTTATTATTTACTCTATTACATGTCAGTTCACGTGTTACTATAACATTAATACTAGAGATAGACTGTATTAGTAACTATGAATTTAATAT</ns2:sequence><ns2:name>KY699330.1_Leishmania_lainsoni_strain_MHOM/PE/91/LC2288_clone_LC2288_95_minicircle_kinetoplast,_complete_sequence</ns2:name></ns2:Sequence><ns2:Sequence dsseqid="sq1984" id="sq1984"><ns2:sequence>TTAATATTGAGTAATGAGTTAGCTTATGTCTCTGTTAATTTTATCAATAATAATAATTTTCTTGAAAAATAGCCATAAAATCGTAGCACCCGACATGCCCTCAGGTAGGGGCGTTCTGCGAAAACGCGATTTTGGCATACAGAAACCCCGTTCAAAAATTCCCCAAAAATGCCCATTTTTTCGACTTCGTGTTACGATTAGGGGTTGGTGTAATATAGTGGGCCGCGCTCCCCGGTTTATGCTAGCATGCCATAAAAGTGGCCTCTAAGGCCTTATAAAATTAAAACTTAGCTGTGTTAGGCATGTTTTTGATAAATCATAATTTAATAGACTTAATCTAGTTAATAATTTTAATATATTGAATTGATATGGCTTTGATTAAACAGTTTAATAACTATAATAATGTTATATGCTCCATACTCGTTTATATTTTTATAATATTATTAATTTTATAGTCTAGCTCACGTGGTTATAGCGTTGGGTAACATTAGACCCATGTTATTAGATAATATCAAAATATATTAGTTATATTCTATATTGTAACCCTATTTTATCAATTTTTAGTGTTATTAGCTGGAGTTAGCTATAATTATAATATTTTAATTAAACTAGATAAAACTACGCTCTTATGCCGCTACATGAATATAATATTAAATCTATGAGATACACGTTTATAATATTAATTTAACTTTTAGTTTATCTTTTCATAGTTATGCGTTAGAGTGCACATTAAGTTTATAAATATTTAAAT</ns2:sequence><ns2:name>KY699331.1_Leishmania_lainsoni_strain_MHOM/PE/91/LC2288_clone_LC2288_96_minicircle_kinetoplast,_complete_sequence</ns2:name></ns2:Sequence><ns2:Sequence dsseqid="sq1986" id="sq1986"><ns2:sequence>ACTAAGATCATGAATTTAATTTTATAATTTAGTATTACGTCGTGTTACCTGCTATAAAATCTTCAAAATTCGGCATAAAATCCAACCACCCGACATGCCCTCAGGTAGGGGCGTTCTGCGAAAATCGATTTTTGGCATACAGAAACCCCGTTCAAAAATTACGCGTTTTTGGCCATTTTTTCGAGTTTGTGTTACGATTAGGGGTTGGTGTAATATAGTCGGCGCGGCACACACTTTGGGGCTAGCTCGTTGGAAACTAGGCCTCTTAGAGGCTTGATTTTAATAATTTAGGCTGGATAACACATATATTATTTTTATATTATAATTCAATTTCATATTTGGTTATATCATTGTTCTTGCTTATATAAATCTATGTTACTAGTATAGATAGAGTTAGTGTTATGGTTGTATTAGTATAATGAATTTATTGTATCTATAAAATTTAATAATGATAGTTCCGATGCATGTGGTGTTAACGTGTATGATGATACTAGCACTGTCTAGATAGTAATATAACTTATATTGTAATATGATTGCTCCAATAATACCTCAATACTACCAGGTTATAGCTCTACACCATCGTTATCCATAGCATAGAGTTTATATAAGTTTATTATACTTCAATGTATTATATTTGTTTATGATATTAAATCTTTTTTATAATTCTTATTTTTAATTTTACTCTTGCTTGGTTATGTAGCTTTTAGTTTTGGTTATATTAAAATTTATTAAATGTTATACTG</ns2:sequence><ns2:name>KY699332.1_Leishmania_lainsoni_strain_MHOM/PE/91/LC2288_clone_LC2288_97_minicircle_kinetoplast,_complete_sequence</ns2:name></ns2:Sequence><ns2:Sequence dsseqid="sq1988" id="sq1988"><ns2:sequence>ATAATAAGTTTAATTAACGTTGTTATGAGTGATGTTTATTTTTATTTAAATTATTAATTTTGTCAAAAAAGTGGCTCAAAATCCAACCACCCGACATGCCCTCAGGTAGGGGCGTTCTGCGAAAACGCGTTTTTGGCATACAGAAACCCCGTTCAAAAATTCGCGAAAAATCGCATTTTTTTGACTTTCGTGCACGATTAGGGGTTGGTGTAATATAGTCGGGGGTGCACACCATCCTGGCTAGGAATGCATAATATAGGCCTCTTAGAGGCTTTAAATTTAAATTCTAGACTAAATTGACATATTATTTTATTATGTGAGATTATATTTAACATTAATATGAATATATTTATTATAATATTGTTCACGTTTATATCTAGCGTCAACGTTACTAGTATTGATATGATTATAATGAATTTATAGTAATAATGCTTCTATCTATATACAATGTTATGATTATGGCTATGGTACGCGTGTATTATGATGTCTTAGGCTAGTAATACTAAATTTCCCCTTTGTAACTTGTTTTATATTGTATTTTATCATTATTTTACTAGATACCATCGTAACACTAGCATTATGACTATACTCTTACGTTGGATTGATGATTGATATAATAATAATGAATATAAACATACACGTTACTATAATTAGATAATACTGTTAGACATGAATAATATTCTTTATCTTCTATCTTTACCTGCTCTATTAACTCTATGTTATATGATAATTAATTTAAT</ns2:sequence><ns2:name>KY699333.1_Leishmania_lainsoni_strain_MHOM/PE/91/LC2288_clone_LC2288_98_minicircle_kinetoplast,_complete_sequence</ns2:name></ns2:Sequence><ns2:Sequence dsseqid="sq1990" id="sq1990"><ns2:sequence>TATAATGAGATGATAAAATTATTACTATACTGTGTTTATGTGTTTATAACTTTTTAAAATTCTATAAAAATGGGTCATTTTCCCAAACTGGGCGAGGGCCTCAGGTAGGGGCGTTCTGCGAAAATCGAAAAATGGCATACAGAAACCCCGTTCAAAAATTGTCCAAAAATCGCGTTTTTTTCGCCTCCGTGTTACGATTAGGGGTTGGTGTAATATAGTGGGCCGCGCTCCCCATCCAGGGCTAGGAGGTGATAATATAGGCCTCTTAGAGGCTTGTTTTTTCAAATTTAAAATATTCTCATTGATATATTATTTTATAAGTTTTATTTTGATTTGAATAGATTATTTATTGATAAGATTATGTTCTCGCTTATGTTACTATATGCATGCTCTAGTTGACGATATCTATACTTGCTATTATTATTATACACGTGTTATCATGGTATACTATCCTATTCAATGCTACTCCATGGCTATACTCTCATCAATAATACCTCGTTATTAGGCCTTATTAGTTACAACTTATTCTAATATATATTATACTAGTAACCCTATTAGCTCCATTATAGTGTATAACGTTATGATGAGTTTGGAGACGTATTACTATATTTTATAATTTTATATTAACATGAATTTATTTATTCTATTTCATTAATTAAATTATTTATTTTCTTTTTCTTTGTTATCCATTGATATGATTGAGCTATGCTTTGATTAAAATAATTTGATAATATATAGACACTAACTACAC</ns2:sequence><ns2:name>KY699334.1_Leishmania_lainsoni_strain_MHOM/PE/91/LC2288_clone_LC2288_99_minicircle_kinetoplast,_complete_sequence</ns2:name></ns2:Sequence><ns2:Sequence dsseqid="sq1992" id="sq1992"><ns2:sequence>TAATAAAATATAAAAATTTATAATACTGTTGTGTTTTGGGTAAGGAGTCGAGCTATTACCTCGTGAAAATGGGGATAAAATCCAACCACCCGACATGCCCTCAGGTAGGGGCGTTCTGCGAAAATCGATTTTTGGCATACAGAAACCCCGTTCAAAAATTCCCCGAAAATGACCATTTTTTCGACTTTGTGTTACGATTAGGGGTTGGTGTAATATAGTGGGCCGCGCTCCCCATCCTGGGCTAGCCTGTGTTACGATTAGGGGTTGGTGTAATATAGTGGGCCGCGCTCCCCATCCTGGGCTAGCCTGCATAAAAGTAGGCCTCTTAGAGGCTTGATTTTGGAATTGAAACATAAGATTACATAAATTGAGTTTTGATGTTGAATTATAATAGAATTTAAATTGAATAGATTATGATGTTGATAAATATAACTATATTAATAATATAATTCGATTCTATACTTATTACTTGTTATTATTACATCTATTCTATCTATCTATGTGTATGCTAGAACAATAACGGTACTGGCACATGGTTATAGCTAGTATCATGATAATACTGGTTTCATATTAGTTGTAATATATATTGTATTGATATTTAGACATTATTACTATCATCTTAGGTCTATACTTACACTCTCACTTTATAATATTGAATTAACATTGAAACTATTTAACTATAACTATTTATTATTAACACTAATTATATTTTTATTTAATTTTATTTCTTTCCCTTTCGCTTGTTATGATACATGATGCACTGAGTTTGATTTAATGCTAGTTGTAATAATTTATTAAAA</ns2:sequence><ns2:name>KY699335.1_Leishmania_lainsoni_strain_MHOM/PE/91/LC2288_clone_LC2288_100_minicircle_kinetoplast,_complete_sequence</ns2:name></ns2:Sequence><ns2:Sequence dsseqid="sq1994" id="sq1994"><ns2:sequence>TACGTGAAAATGGGTCAAAATCCAACCACCCGACATGCCCTCAGGTAGGGGCGTTCTGCGAAATTCGATTTTTGGCATACAGAAACCCCGTTCAAAAATTAGCCGAAAATGCCCATTTTTTCGAGAATGTTTTGGCATACAGAAACCCCGTTCAAAAATTAGCCGAAAATGCCCATTTTTTCGAGAATGTGTTACGATTAGGGGTTGGTGTAATATAGTGGGCCGCGCTCCCGGATTCATGCTAGCCTCGTGCGAAACTGGCCTCTAAGGCCTTATAATTTTATAATTTCAACCTTATTATGGTGTTTGATGAATTGAACTGATATAATTAAATTTTATAAAGCATGTTGTTGTATGTGCATTGAGATACTTGTATAGATTTAGTTTATTCTATAATTATATTATTTAATGTTCTTGCTTGTCTTATAACTATACTATTGTTACTCATTACTTGAACACGTGCTATACATGTAACCCTATTATGGGCATGATAATACTACCAAGTACATATTAATATTAATTACAATTGCTATTATGGGGTAAGGAGTGGGACTATAACCATACTCCAGCGTATTAGCTATTATTTAACGTTGTTACTCCGTTATAACTTTAAAAGTTTTATTAACAATATAATATCTTTTTATTAATTTTATTTACTCTCTGTGCTAAGCTAGTTCTAGTAGTTAGAGCATCGCTTTGATATAATAATAGTTCTGTTTCAATAATAAATATTATATTCAAACTAAACTTAAAAATATTTTAACTATAGTGATGTTATGGGTAAGGAGTCGAGGTAATAC</ns2:sequence><ns2:name>KY699336.1_Leishmania_lainsoni_strain_MHOM/PE/91/LC2288_clone_LC2288_101_minicircle_kinetoplast,_complete_sequence</ns2:name></ns2:Sequence><ns2:Sequence dsseqid="sq1996" id="sq1996"><ns2:sequence>TTTTAAAAATAAAAATTATAGTAATACACCTGTGTTAGGCTTAGATAGAATTTATAAAATTATAAAAAAGTGGCATAAAATCGTACCACCCGACATGCCCTCAGGTAGGGGCGTTCTGCGAAAATCGATTTTTGGCATACAGAAACCCCGTTCAAAAATTGCCCGAAAAACGCGTTTTTTTCGCCTCCGTGTTACGATTAGGGGTTGGTGTAATATAGTGGGCCGCGCAACGCGTTTTTTTCGCCTCCGTGTTACGATTAGGGGTTGGTGTAATATAGTGGGCCGCGCACCCCGCCCTGGGCTAGAGTTGATAAAATATGGCCTCTAAGGCCTTATGATTATGGATTTGGAATTAGAATTGAGAATAAACAGAATAAAGTTAAACATAGACTTGATATGAGTGTTATGGTTATATAGATTATCTATTTATATTAATATTATTTTATCTTCTCATTGTTCCGTTACCATGTTATTACTAGTATCTAACTTTATCTATGTGTATGATGATGGTGTAGTAATGGTATTGGTATACCACTCTATAGCTATATAATCACAGGGTTACCCCATAATATCAATTGTAACTAATATTAGATATGTAATGTATAGTATTGAGTATAGTAACTCTATTTTAATATCATCAATCTCGATACATCATCTACTATTTAAACTTTATTATACTATCTTATTGGCTTTGATATAACACTTGATAAACATTGAATTTATTTAAATACTTAATTATAATATAACGTTAATTGCACTAGAACTTTACATGGTTATTGTTACTCAATGTTATACTTGTGA</ns2:sequence><ns2:name>KY699337.1_Leishmania_lainsoni_strain_MHOM/PE/91/LC2288_clone_LC2288_102_minicircle_kinetoplast,_complete_sequence</ns2:name></ns2:Sequence><ns2:Sequence dsseqid="sq1998" id="sq1998"><ns2:sequence>ATAAAATTTATGTAATAGGCTTATAACACTGTCTTATGGTGTTAAATAATTTTATAAATTTAGCAAAAATCAGCTAAAAATCGTAGCACCCGACATGCCCTCAGGTAGGGGCGTTCTGCGAAAATCGATTTTTGGCATACAGAAACCCCGTTCAAAAATTACCGGTTTTTGGCCATTTTTTCGGAAATGTGTTACGATTAGGGGTTGGTGTAATATAGTGGGCCGCGCTCCCCGAATTGGGCTAGCTCCTCGTAAAAGTGGCCTCTAAGGCCTTATGATTATGGAATTGAATGCTATTCTTGAATATAAATTATTTATGTTATAATAAACATTAAATTTAGTTATATCTATGACATTGCTCTAACGTGTTACATGTTTTTATTTATAATAATCTTTTTAATTCAATGTTATAATTTTATAGTAACGATGTGTTACCATCAATGCTATAACTAGGGCTATTGATTAGCTCTACTATACATGGGATGGTGGTATAAGAGCATCATTCTGATATAGAATATATTCTATATTAGATATGATAGTACTGGCTTGCTATCATTACCATCTTATATATAGAATATATTCTATATTAGATATGATAGTACTGGCTTGCTATCATTACCATCTTATAGAGTAACACATACACTTACCATCGTAATACTTATAATTATAATGTTACTGGGTGTTGATATTACTATATGTACTCGTATTATACCTTAACACTAATTATATAATTATTAATATCTACATTCATGATAATAACTCTCTGCGCTTTTATATGCATCTATTAGCTTTAACTATATA</ns2:sequence><ns2:name>KY699338.1_Leishmania_lainsoni_strain_MHOM/PE/91/LC2288_clone_LC2288_103_minicircle_kinetoplast,_complete_sequence</ns2:name></ns2:Sequence><ns2:Sequence dsseqid="sq2000" id="sq2000"><ns2:sequence>TATCAAAAAAGTGGCTCAAAATCGTACCACCCGACATGCCCTCAGGTAGGGGCGTTCTGCGAAAAAAAAAGTGGCTCAAAATCGTACCACCCGACATGCCCTCAGGTAGGGGCGTTCTGCGAAATCGCGATTTTGGCATACAGAAACCCCGTTCAAAAATTCCCGAAAAATCGCTATTTTTTGGATTTCGTGCACGATTAGGGGTTGGTGTAATATAGTCGGGGGTGCACACCAGCTTGGGCTAGGATTGGATAATATAGGCCTCTTAGAGGCTTTAAATTTAAAATTTAGCTTAAATAGGAGGGTATTGCTATCATATGAGTTATATTGAATGATATTAATATTATATTTGTAATGTTACATCTATTTACTCTACTTCCATGTTAATAATACTAGTAGCTCTATAGTACTGGTGTTAGTATGTAACTAGCATGTATGTTTATGTAATATTATGATGTTATCTATCTCATGGGTCTATATAATGATTCATTGGCTAGATAATACTAAATTTCCCTTTTATAACTTGTTTTATATCATATTTAGACGTTATTTTACTGGTTATCTCTATGACACTGGACACGATGCCATACTTATACATTGGATGATGAGTTAGATGATAATAATAGTTCATGTTTATAATTATATAATAATATCTTTATAATAATAAATATAAATAATGTTTTCTATTCTCTATCGTTACCTGCTATACTTATTCAATCAATATTATTAATAAGAATAAAATAACATGTCTTATTAACGTTGTTATGAGTTGAGTTTAATTTTATTGAATTTATTAATTT</ns2:sequence><ns2:name>KY699339.1_Leishmania_lainsoni_strain_MHOM/PE/91/LC2288_clone_LC2288_104_minicircle_kinetoplast,_complete_sequence</ns2:name></ns2:Sequence><ns2:Sequence dsseqid="sq2002" id="sq2002"><ns2:sequence>ATATTAACACTGTATGCGCTGATAGACACTAACTTTATTTTTAAAAATAATTATTAAAATTCTAAAAATATCGTCAAAAATCCAACCACCCGACATGCCTCTGGGTAGGGGCGTTCTGCGAAAATCGAATTTTGGCATACAGAAACCCCGTTCAAAAATTAGCCGATTTTGGCCTTTTTTTCGAGTTTGTGTTACGATTAGGGGTTGGTGTAATATAGTGGGGCGCGCTCCCGGATTTTTTCGAGTTTGTGTTACGATTAGGGGTTGGTGTAATATAGTGGGGCGCGCTCCCGGATTTGGGCTAGCTCCTATAAATATAGGCCTCTTAGAGGCTTGATTATGCAGGTTTAGATTGAATCTATAAAATTAAATTTAAATGAGATTATTATATTAATATTTTAATTATTTAATAGTTATAATTATATTTTTAATAATAAGCTGCTCTATGTTAGTAGCATTTAGTTTTACTAGTCTATACTCTCTATTATCGCTAACTTTATCTAATACTACCTGGTTATGCTGGGTAATACGTGGTTATACGTGTATTATACTCCATACCTCGAATTTGGCCTAATATAACTAATATATAATATAAGTTAGGGGTATTTTATACTATAACGTTGATGATACTAGACACTATAACTTTCTTGATAATAATACTATTCAATGCACTGGTTATCGTTACTATGCTGTACTATTTTAAATGATACTAGTACTCTTACTTTATAAATTTAATATCTTCTTTGCTTCTTACTCACTATTAACTCATCTCTATGTTTGATGTTATTAATATGCATTAGTAATGAGTCT</ns2:sequence><ns2:name>KY699340.1_Leishmania_lainsoni_strain_MHOM/PE/91/LC2288_clone_LC2288_105_minicircle_kinetoplast,_complete_sequence</ns2:name></ns2:Sequence><ns2:Sequence dsseqid="sq2004" id="sq2004"><ns2:sequence>TCTCAAAATTGACTATAAAATCCAACCACCCGACATGCCCTCAGGTAGGGGCGTTCTGCGAAAATCGATTGACTATAAAATCCAACCACCCGACATGCCCTCAGGTAGGGGCGTTCTGCGAAAATCGAATTTTGGCATACAGAAACCCCGTTCAAAAATTAGCCCAAAAATGCGTTTTTTTCGACTTTGTGTTACGATTAGGGGTTGGTGTAATATAGTGGGCCGCGCTCCCCGAAATGGGCTAGCTCCTCATGAAACTGGCCTCTAAGGCCTTATAAAATTATTTTCTAACTCAATATGGATGTTTTAGTTTAGATTTCATATTAAATTTATTTTAAACTAAAGTTTATTAATATCTTCATCGCATCATTGGATTAATATTGATCATTGAATATAATTTTATCTTAACGTTGTATTAGTATTTTATTATTTATATAATTTTAATACAAGCATGGTCTAGGTTACCTGGTATGTGGTAGTGTTATACCTCAATATCGACGATAATACAATATAATATAGAATATAACTAATATCTGGGGTAATATGATGTCTATGGTTAGGCATGGACTATGATTATAAGATTGGAACTATAACGATACTTGGGATAACACTAGCATTGGACTATACACGTTGATGTTATAATGTTTATGTTTATTGATAAAATTAATTCATATACATCTTTACATCTATGATTCGTGTTATTACTAATATTACATAGTTTTGATATTAGTAGATGATAGTAATGAATGTAATGCTTCACAGTGTTATGCGTGGAGTTAGTTTTATTAAATTTATTAAATTC</ns2:sequence><ns2:name>KY699341.1_Leishmania_lainsoni_strain_MHOM/PE/91/LC2288_clone_LC2288_106_minicircle_kinetoplast,_complete_sequence</ns2:name></ns2:Sequence><ns2:Sequence dsseqid="sq2006" id="sq2006"><ns2:sequence>TTAATAAAATTGACCATAAAATCCAACCACCCGACATGCCCTCAGGTAGGGGCGTTCTGCGAAATCGCGATTTTGGCATACAGAAACCCCGTTCAAAAATTCCAGGTAGGGGCGTTCTGCGAAATCGCGATTTTGGCATACAGAAACCCCGTTCAAAAATTCGTGAAATTTCGCTATTTTTTGAAAATTGTGCACGATTAGGGGTTGGTGTAATATAGTGGGCCGCGCTCCCCATCCAGGGCTAGGAGGTTGGAAAGTAGGCCTCTAAGAGGCTTGATTTTACGTGAACTAGATAAACTAGATTTAAAGTTTAAATATAACAAATAAAATTGGATCTAATAGATTACATAGATTGAATATAGATGTTAATGATATATTATGTCTTATTTTAATAATTATTTTATTTTAATTTAGTATTCGCTAGTTCTATGCTGGTAATGCTATCTTATGCGTTGTTATACCATCAATGTGATAGTATTAGGACTATAGCCACAGGGTTACCCCAAAATAGCAATTACAAGTTATATTACGGGTATATTATGCCATATTAGCTCATAGTTTTAAAATTTTATAATACTCTACTCGTGGCTTGATGATATGATGATTATAATTAGATAATACGTATACTTGAGATTGAATTAATAATATTATAATAGAATTTATTTTAATTATACTCGTTATCTATAATTTTATTCAATTAAAGTTTTAATATTAGCATGTTATTAGCGTGATGATATAGTTAAATTTAAATTTGATTTGATAAAATTTGTCTTATGCTGCATTACTGCTATTCAAAAA</ns2:sequence><ns2:name>KY699342.1_Leishmania_lainsoni_strain_MHOM/PE/91/LC2288_clone_LC2288_107_minicircle_kinetoplast,_complete_sequence</ns2:name></ns2:Sequence><ns2:Sequence dsseqid="sq2008" id="sq2008"><ns2:sequence>ATATTAAATTATAATGTTTAGGGTTATGAGCTTATAAATTATTTATATTATTATCTAACTTTGTCAAAATTGGCTATAATTCCCAAACTGGGCGAGGGCCTCAGGTAGGGGCGTTCTGCGAAATCGCGATTTTGGCATACAGAAACCCCGTTCAAAAATTCAGCAAAAATGCCCATTTTTTCGGGAACGTGTTACGATTAGGGGTTGGTGTAATATAGTGGGCCGCGCACCACATCCAGGGCTAGGACCTTGGAAATATGGCCTCTAAGGCCTTATAAAATTGAGTTTGAAACTTGGACACGAATAAACTTTAATATTGAATTTAAATGGATAATAAACGTTGATATTAGATATGATTATAGCTTTGTTATATGTATTTTTATAAATAATATTTTAATTCTACTCTTTAACGTGTATGATATTATGTTTATGTTTTATATAATTTTTAATAACGTGGCATGGCTATAATGACTATGATACACGTGGTTACTGGTCCATACTAACTAGATATCAATATATATTGCAATATAACTATGATACACGTGGTTACTGGTCCATACTAACTAGATATCAATATATATTGCAATATAACTAATATGGGTAACATGGCATTACTACTATGGCTATACTCTCGAGACTATCCACTCTTATAACTTTAATAATAAGATTATAACTATAGCATTGATATACGTAATGATAATGATTTTAATTAAATATAATTTTATATACAATTTATTTTTTAACTTAGCTGTGAACTTTGATTGACGTTGTTATACTGGTATTGCATGACGATGAGAGTA</ns2:sequence><ns2:name>KY699343.1_Leishmania_lainsoni_strain_MHOM/PE/91/LC2288_clone_LC2288_108_minicircle_kinetoplast,_complete_sequence</ns2:name></ns2:Sequence><ns2:Sequence dsseqid="sq2010" id="sq2010"><ns2:sequence>TGTCTTAGCTTTACAATTTTATGAGATGATAGTTTTATTTTATTATGATAATATTATTTTTTCAAAAAAGTAGCTAAAAATCCAACCACCCGACATGCCCTCAGGTAGGGGCGTTCTGCGAAAATCGATTTTTGGCATACAGAAACCCCGTTCAAAAATTACGCGTTTTTGGCCATTTTTTCGAGAATGTGTTACGATTAGGGGTTGGTGTAATATAGTGGGCCGCGCTCCCCGATTCACGCTAGGAGGTCATAATATAGGCCTCTTAGAGGCTTGTTTCACGCGTGTTAATATGGTTTCTATAAATAAACTTTTAATATTAAATTTAGATATAACTTTTATCACTTCACTATGTTAACGCTATTCTATATTCTAATTTTATTATTTAATTTGATGATATACCAATGCATTGATGATAGTTCCGATTATATAATTTTATGGTTGATGTTCATGGTTATCTATAATAATGATAGCTATACATCCAACGTTATAATGTTACTAGATACCCCACATATACAACTTATTCTATATATAATATCAACTTACATGGTATTACACGTTATAGACACTATTATTGATAAAGTTACTGTCACGTGGACAACTTACATGGTATTACACGTTATAGACACTATTATTGATAAAGTTACTGTCACGTGGACAATAGCTATGCTTACTCGATGATAATAATATCATATAATTATTTTAATAGATTTAATATACTTATAACTTTATATTTATACATTCTCTCTTATCTCTTGCGATGCTCTTATATCTACTACATTTAATTCTAATATTATAATTTTGATTAA</ns2:sequence><ns2:name>KY699344.1_Leishmania_lainsoni_strain_MHOM/PE/91/LC2288_clone_LC2288_109_minicircle_kinetoplast,_complete_sequence</ns2:name></ns2:Sequence><ns2:Sequence dsseqid="sq2012" id="sq2012"><ns2:sequence>AATAATAAAATTAAAATATGGTAATACGCTGTGTTATGATGCATTATGATCTATGAAATTATCTAAAATTGGGGATAAAATCCAACCACCCGACATGCCCTCAGGTAGGGGCGTTCTGCGAAATCGCGATTTTGGCATACAGAAACCCCGTTCAAAAATTACCCGATTTTGGCCATTTTTTCAACTTTGTGTTACGATTAGGGGTTGGTGTAATATAGTGGGGCGCGCTCCCGGTTTTGGGCTAGCCTCGATGAAAATAGGCCTCTTAGAGGCTTAAAATTATAATTCTAGAGTTTTAGGCATAGATTGGAGTTAATAGCTTATAATATTAGAATAAGTTTTATTATACTTGCTTCGTGCATGCTATATTATCTTATTATATTGAATATTATTTTTATTGTTATTATATTATTACAACTCTAATACTTCACTATCGATACACGTATAACTTGGCCTTACTATGGGTTACTATGCTCACTATGATAATAATATCGATAATAGCCTCGTAATATATATTTATATTAGTTGTAAAGGGTAACACTAGAGTTTTATGGTCTTATAGCTTACCATCATTCAATTTTAATTTTACATATACCATACTAGCTTCGTTTGACGATTACATTGAGTTATAATGATAAGTAGTTTTATTGTTAATGCTAAATAATAAATATGATAATAAATAATTTTTATTCATCAAAGTAGTTTTATTGTTAATGCTAAATAATAAATATGATAATAAATAATTTTTATTCATCACTATAGAGTTACGCTTCACAGTTTATACTTGCTTAACTAATTAA</ns2:sequence><ns2:name>KY699345.1_Leishmania_lainsoni_strain_MHOM/PE/91/LC2288_clone_LC2288_110_minicircle_kinetoplast,_complete_sequence</ns2:name></ns2:Sequence><ns2:Sequence dsseqid="sq2014" id="sq2014"><ns2:sequence>GATGTCATTAGTGAATTTATTTAATAATTATTTTTATTCTTTATCAATCTTTATTAATTTTCTCAAATTTCGCTATAAAATCCAACCACCCGACATGCCCTCAGGTAGGGGCGTTCTGCGAAAACCGGATTTTGGCATACAGAAACCCCGTTCAAAAATTCCCCAAAAATCGCTATTTTTTCGAGTTTGTGTTACGATTAGGGGTTGGTGTAATATAGTGGGCCGCGCTCCCCATCCAGGGCTAGGATTATAAATTTAGGCCTCTAAGAGGCTTGTTTCTCGCGTGTTAAGCTTGATTTGACAATAATTATTTTTAATATAAGATTTGCTTTTCTTTATTTAAATAATTGATAAAATAAACTATCTAGATGGATATTATTAGAGTGTTCTTTTCTTTATTTAAATAATTGATAAAATAAACTATCTAGATGGATATTATTAGAGTGTTGTTTATAATTTTATTATTATGATCATCGTTTTGATTTTATTAAATTATTATTATTGATTTTAATTCAATGCATACGATTGATGGATGTGGATAATGATACCATAGGGTTACTAGCCTCGAGTAGATACTAATATATATTGCCTTTTGTTTGATATTAGCTAGTTTAGACCTAATACTACATAGTTAGACCATACTCACACTATCCATGCTATTACATTGATTCAATTCGATACATGATAATAACTTTATAATGTTGTTACTATCCAATGCATATTTAAATATTTATTATACTCGTGTTCTATACTTGCATGGTTCACGTTGATAATACTAAGCCTTTGTGATGATATACTAGTATGTGTTTAGAT</ns2:sequence><ns2:name>KY699346.1_Leishmania_lainsoni_strain_MHOM/PE/91/LC2288_clone_LC2288_111_minicircle_kinetoplast,_complete_sequence</ns2:name></ns2:Sequence><ns2:Sequence dsseqid="sq2016" id="sq2016"><ns2:sequence>ATGAAATTATTTAATAAAGTTGTTGTTATGGTGCATCATGAGTTTATAAATTTATAAATTTTGATAAAAATGGGTCAATTTCCCAAACTGGCCGAGGCCCTCAGGTAGGGGCGTTCTGCGAAAATCGAAAAATCGCATACAGAAACCCCGTTCAAAAATATGCCAAAAATCGACGTTTTTTCAACTTTGTGTTACGATTAGGGGTTGGTGTAATATAGTCCCCCGCGCACCACACTTTGGCTAGCTCGTGTAATTATAGGCCTCTTAGAGGCTTGATTTTTAAGATTTAAATAAACTTGACTTTAGATATTAAAATTCAATTGAATAAAATCTATTTGATGGTTATTATGGTTGTTGAATATAATATTAATTTAGTTTATGAGTTTGCGTCGTATCATATTATTATATTTATTCTAACTTTATTAATTTAATCATCAATGATAATTTTAAAACTATAGTTATCCATGGTCGTTGATATGTTTGTCATTGAAACTATGGCTATACTAGAATATATATTAGTTGTAATTGATATTGAGGTATTACTACGGGTATGACACTATATAACGCTACTCACACCATACAATTATTATACTTTATAGTTGACATAGATAATGTTATAGATACTATTACTATTATAATTAATGTATTACGTTCTTGACATCTATCTACTCGCTGGCTTATGTGCTATTAAACTTTATTTTTATTTACTTATAGTTAATGTAATATAATACGCTGGCTTATGTGCTATTAAACTTTATTTTTATTTACTTATAGTTAATGTAATATAATATTTTTAATT</ns2:sequence><ns2:name>KY699347.1_Leishmania_lainsoni_strain_MHOM/PE/91/LC2288_clone_LC2288_112_minicircle_kinetoplast,_complete_sequence</ns2:name></ns2:Sequence><ns2:Sequence dsseqid="sq2018" id="sq2018"><ns2:sequence>TGTCAAAAATGGGGTCAAAATCGTAGCACCCGACATGCCCTCAGGTAGGGGCGTTCTGCGAAAATCGATTTTTGGCATACAGAAACCCCGTTCAAAAATTCCCCAAAAATGCCCGTTTTTTCAACTTTGTTTTGGCATACAGAAACCCCGTTCAAAAATTCCCCAAAAATGCCCGTTTTTTCAACTTTGTGTTACGATTAGGGGTTGGTGTAATATAGTCCCCGCGCGCCCCACCTCGAGCTAGGATAGATAAAACTAAGCCTCTTAGAGGCCTTATTCTCGCGTGTTACATGCTTTTTGGATATAAAAATAATTCAATATAAAATTAACATTAGTTTTATTATATGCATCACTATTCTAGATTATATAGTTTAGTTTTAAATATTTAATTTTAATTTTAGTGTGTTATTATGCTATACATTGACTCTATCTATGTTCATGGTTGGATAATTATAACTATACTCGCTATAATGATAGTGGGTATGGATATGGGCTAATACCTGGGATACTCAATATATAACTTGTTTAATATATAATATGTCACTATTACTATCATTAGCTTACATGAACATTGAGCTCATAATACACTATCTTATACTTGGTAATATTGACATTGAATTAGATAAAATATTATTGTTATAGTATTTAATAACTATATTTACTTTATTAATAATTCATTTTTATATATACCTCTTATGCTGTGTTACATTGACGAGTGGTTAGCATTGGTTTGATAATAAATTTATATTTTGTTTTATCTCTAATAAATATTTAATTTAAATTAATCTTTTTCAAATTTTATTAATGATG</ns2:sequence><ns2:name>KY699348.1_Leishmania_lainsoni_strain_MHOM/PE/91/LC2288_clone_LC2288_113_minicircle_kinetoplast,_complete_sequence</ns2:name></ns2:Sequence><ns2:Sequence dsseqid="sq2020" id="sq2020"><ns2:sequence>CTTCAAAAAATGGCTATAATTCCCAAACTGGGCGAGGGCCTCAGGTAGGGGCGTTCTGCGAAATCGCGATTTTGGCATACAGAAACCCCGTTCAAAAATTCAGCAAAAATGCCCATTTTTTCGGCGCGATTTTGGCATACAGAAACCCCGTTCAAAAATTCAGCAAAAATGCCCATTTTTTCGGGAACGTGTTACGATTAGGGGTTGGTGTAATATAGTGGGCCGCGCTCCCCGACTCGGGCTAGGATGGCATAAGATAGGCCTCTTAGAGGCTTGATTTTAAAATTCTAGCTAAACACTAACTAATAATATGATAATTGATATAAACAATGCTGATGTTAAATGTATTCATTAGATTTATAATATGGTATTGTAATGCTATCGTCTCTATACTTGTTTATTTCATTTTAAATTTATTAATTTTATTATTGATATTGCTAACACACCATCGTTATACTATGACTATGTTCTCGCTACGTTGTTACCATGGTTATACTAGCTCTGAGGCTACAATATAACTTCTCTTTAATATTAAACTAGTATGATGTCTATTATAATACTATTCAACGCTACAACTCCATACTAACACATGATAGAGTTATTATACTCTTTGATGATGTAATAGTTTATATGTATTCAATCAATAATAATATTTTAAATTTATACTTTATAGTTTCTCTCGATGCATTGACGTTTTATGATGCAATGAATTTATAATTTTATTGGTTAGTGATATTAACATTGATGAAACTAAATTTAAATTTTATCTAACAATATTTTATTATGCTTCTTCCGATTTTAATAAAA</ns2:sequence><ns2:name>KY699349.1_Leishmania_lainsoni_strain_MHOM/PE/91/LC2288_clone_LC2288_114_minicircle_kinetoplast,_complete_sequence</ns2:name></ns2:Sequence><ns2:Sequence dsseqid="sq2022" id="sq2022"><ns2:sequence>CTTAAAAATACGGGTTAAAATCCAACCACCCGACATGCCCTCAGGTAGGGGCGTTCTGCTCTTAAAAATACGGGTTAAAATCCAACCACCCGACATGCCCTCAGGTAGGGGCGTTCTGCGAAATCGCGATTTTGGCATACAGAAACCCCGTTCAAAAATTCCCCAAAAATGCCCATTTTTTCGACTTCGTGTTACGATTAGGGGTTGGTGTAATATAGTGGGCCGCGCTCACGGATTCATGCTAGGTCGTTGCGAAACAAGCCTCTAGACCCTTATGTTTTTATGTTTCTAGAATTTAAGACTTTAATTAGACTATTAGCTTATTAATTTTATTTATTTTAGATTATAATGTGGCATTGATTTAAGCATGACATTGATTAATAGATAGACTTGGTAGTTAATAAGTTTATAGTTAGGATTATTATAATATTTTATTAATTAACTTTATTCCAAACGTTGATATACTGCATCTACACCGCTGTGTTACTATAGTGGTAATAGGGATAGTCTCCCTTTAATATGTGAATAAGTTGTAATATATGGGTTTTGACTAGATACATAACTATAGACATTAACCTTACTATGCTGACGTAGATACATACAATGATAATAGTATTGATAGAGTTATAATATTATGATTATTAATTTTAATGTTAATATAATTCTACTATACTCTATACTATTCCACTCTAACTTTGATTATATGCTCTTACCTGTATTGTGTGATAATACTAACATGTAATACTCTAACTATAGGGTAACCATTACACTGTGTTACTCGTGTATTACATCGTCTATAATTTAATAAAAT</ns2:sequence><ns2:name>KY699350.1_Leishmania_lainsoni_strain_MHOM/PE/91/LC2288_clone_LC2288_115_minicircle_kinetoplast,_complete_sequence</ns2:name></ns2:Sequence><ns2:Sequence dsseqid="sq2024" id="sq2024"><ns2:sequence>TGTTATAACTTTAATTTTATTGACATTAATTTTATTATTTAGTTTTTGTTTTTTCAAATTTATCTGAAATTGGGCATAATTCCCAAACTGGGCGAGGGCCTCAGGTAGGGGCGTTCTGCGAAAACGCGATTTTGGCATACAGAAACCCCGTTCAAAAATTCCCCAAAAATGGCCATTTTTTCGGGAGTGTGTTACGATTAGGGGTTGGTGTAATATAGTGGGCCGCGCTCCCCATCCATGGCTAGGTCTCGTAAAAGTAGGCCTCTTAGAGGCTTGAATTTCATAAACTAAAATATTATTTGATAAGATGGAATTATATATTATAAATTTAATTAATGCTTTGTTATAGTTGCTTGCTATCATGATCTTATGTTATAATAAATATTTTTATTTAATTGCATCACGTGTTTGTTATTATGTGTTTCATTTAACGATTTAATTATAAAATTTTAGATATAAGCATTGAGCTGGCTGTGTTACGTGGATATCATGAAAACATCGATTTAATATCAATTGTAACTAATATAAATGGGTATTATGTCATTATACAGGCTAATACTATGCTCACTAACCACTCATACTCGTTACTATACTTAGATTATATACTTGCTATTGATAATATTAACCAATAGAATTATTATTGCATATACTTATTTAAATGCATGTATTACTTTATTATACTCTACACTTTCGGATAAGCTTTGATAAAATTATTTAAATGCATGTATTACTTTATTATACTCTACACTTTCGGATAAGCTTTGATAAAATAATTATATAGTTGCCCTGTATTAGGGT</ns2:sequence><ns2:name>KY699351.1_Leishmania_lainsoni_strain_MHOM/PE/91/LC2288_clone_LC2288_116_minicircle_kinetoplast,_complete_sequence</ns2:name></ns2:Sequence><ns2:Sequence dsseqid="sq2026" id="sq2026"><ns2:sequence>AACAAAAATAATAATTCTTGCTATTACACTGTGTTATTGCGTGTCATGAATTTTAAAATTATTGAAAAATGGCTATAAAATCGTAGCACCCGACATGCCCTCAGGTAGGGGCGTTCTGCGAAATCGCGTTTTTGGCATACAGAAACCCCGTTCAAAAATTCAGCAAAAATGCCCATTTTTTCGGGAACGTGTTACGATTAGGGGTTGGTGTAATATAGTGGGGCGCGCTCCCCGAATTGGGCTAGCCTGTGTTACGATTAGGGGTTGGTGTAATATAGTGGGGCGCGCTCCCCGAATTGGGCTAGCCTGCATAAAAGTAGGCCTCTTAGAGGCTTAAATTTATAATTCTATCGTCTTAAGCTTAGTTTTGATTTAATATATTATAATACTAGTTCAACGTTATCTATACTTGTTCCATACTTGCTATACTATAACTACACTGGTATGATTGTTGTTTAATGTTTTAGTATTAAATAATATTATTGTATAACTCTACTATTACGTGTATGATTAGCTCTATCTATGGTGTACTATGCTAGGTATGGCTATAATGACGATAATACCCCGTAATATATATTTATATTAGTTATATAGGGTAATACTATAGTTTCATGGGGTAACATCATACTTTTTATAATTTTAACTCTGACCACGTTAATGCTAGCTATACTCTTTCGATTGAATAAATTTTATTATATAACAATTTTATTATTGAGTTAAAACGTTAAATACTATTATTAATAATTTTTATTTGTTACTATAGATTCATGTTTCGTGGTTATACCTATATTAATACATCAA</ns2:sequence><ns2:name>KY699352.1_Leishmania_lainsoni_strain_MHOM/PE/91/LC2288_clone_LC2288_117_minicircle_kinetoplast,_complete_sequence</ns2:name></ns2:Sequence><ns2:Sequence dsseqid="sq2028" id="sq2028"><ns2:sequence>ATAATAAGTTTAATTAACGTTGTTATGAGTGATGTTTATTTTTATTTAAATTATTAATTTTGTCAAAAAAGTGGCTCAAAATCCAACCACCCGACATGCCCTCAGGTAGGGGCGTTCTGCGAAAACGCGTTTTTGGCATACAGAAACCCCGTTCAAAAATTCGCGAAAAATCGCATTTTTTTGACTTTCGTGCACGATTAGGGGTTGGTGTAATATAGTCGGGGGTGCACACCATCCTGGCTAGGAATGCATAATATAGGCCTCTTAGAGGCTTTAAATTTAAATTCTAGACTAAATTGACATATTATTTTATTATGTGAGATTATATTTAACATTAATATGAATATATTTATTATAATATTGTTCACGTTTATATCTAGCGTCAACGTTACTAGTATTGATATGATTATAATGAATTTATAGTAATAATGCTTCTATCTATATACAATGTTATGATTATGGCTATGGTACGCGTGTATTATGATGTCTTAGGCTAGTAATACTAAATTTCCCCTTTGTAACTTGTTTTATATTGTATTTTATCATTATTTTACTAGATACCATCGTAACACTAGCATTATGACTATACTCTTACGTTGGATTGATGATTGATATAATAATAATGAATATAAACACATTATGACTATACTCTTACGTTGGATTGATGATTGATATAATAATAATGAATATAAACATACACGTTACTATAATTAGATAATACTGTTAGACATGAATAATATTCTTTATCTTCTATCTTTACCTGCTCTATTAACTCTATGTTATATGATAATTAATTTAAT</ns2:sequence><ns2:name>KY699353.1_Leishmania_lainsoni_strain_MHOM/PE/91/LC2288_clone_LC2288_118_minicircle_kinetoplast,_complete_sequence</ns2:name></ns2:Sequence><ns2:Sequence dsseqid="sq2030" id="sq2030"><ns2:sequence>TTATTTTTTAGATTCAACGTTGTTATGATGTGACATTGCCTAAGGAGTCGACTCCTTACCCCGCAAAAATGGGGGCAAAATCCAACCACCCGACATGCCCTCAGGTAGGGGCGTTCTGCGAAAATCGATTTTTGGCATACAGAAACCCCGTTCAAAAATTACCCGAAAAATGCGTTTTTTTCAACTTTGTGTTACGATTAGGGGTTGGTGTAATATAGTGGGCCGCGCTCCCCATCCAGGGCTAGGAGGTTGCAAAAGTGGCCTCTAAGGGCTTATGATTTTATAATTTTGATTCTTAGGGCTAGGAGGTTGCAAAAGTGGCCTCTAAGGGCTTATGATTTTATAATTTTGATTCTTAAACTTGAAATTGACTTTTAAATTTGATAAAATGATTATTCTCGTTATGATGTTAATTATTATATTCTTTATTTAATAAATTAATTCTATTCATAGCTATCTTCTCGCTCTTATACTTGCTTACCTTACTCAATACTATTTTATTATATGGCTTTGCTAGTATCATTGCTATAGCTGGCATTGAATGGTATTAGATCTATCATGAAATAGTAGCAGTTGTAACTAATATAGATATATATTATATGATAATACTAGACATACTCATTACCATACTTACATGGCATACTATAAGCATATGTCACGTGTAATTATACTATATGATAATTTTAATAGTTCAATATACTTACAACTTTCATATAACTTAATTGATATAAACTCACGGTTACCATTACATGATATTGATGTTAATAATAATTGATTTGATTGTGTTTAATTAACTTTAAAATAATTATT</ns2:sequence><ns2:name>KY699354.1_Leishmania_lainsoni_strain_MHOM/PE/91/LC2288_clone_LC2288_119_minicircle_kinetoplast,_complete_sequence</ns2:name></ns2:Sequence><ns2:Sequence dsseqid="sq2032" id="sq2032"><ns2:sequence>TCCGTAAAATTGGGGATAATTCCCAAACTGGGCGAGGGCCTCAGGTAGGGGCGTTCTGCGAAATCGCGATTTTGGCATACAGAAACCCCGTTCAAAAATTCGTCAAAAATGCCCATTTTTAAATCGCGATTTTGGCATACAGAAACCCCGTTCAAAAATTCGTCAAAAATGCCCATTTTTACGGGAGTGTGTTACGATTAGGGGTTGGTGTAATATAGTCCCCCGCGCTCCCCATCCAGGGCTAGGACCTTGGAAAGTAGGCCTCTTAGAGGCTTGATTTTTAGATTCTAACCTTGATTGAACTAATAATGATAAATAATAAATAAACTTAGATGTAATGTTACTATATACTTGTTTATAATAATAATTTTGTAATATGATATAAGCTACATCGTTGACATGGTGTAGTATAATTATGTTTAATGATTATGATATAGAACTATTCAATAACTATACCTGTCTATCACGTGTGTTACATAGTATACTCCTTGGGTAAGGAGTCCCACATAACTAATATTAATATTAGTTTGGTGGGTATTATACCACTATACACTAACACTAGCTAATACCATAGTTGATAAAGTTAGAATTATAATTATACTAGCTACGATGTTATACAATGGATACTATGATTATACAATAATATAATTTTAATAATAAATATACTTAATACATAAATATTATTATTGTGATATACTTCATATAAGCTATTATCGTTTATAATTTTATAATAATGATACTCTATTAGAGGGGTAATGTGTTAGTATTATTTAGAAATAATTATTTTAAATTTATAAAAT</ns2:sequence><ns2:name>KY699355.1_Leishmania_lainsoni_strain_MHOM/PE/91/LC2288_clone_LC2288_120_minicircle_kinetoplast,_complete_sequence</ns2:name></ns2:Sequence><ns2:Sequence dsseqid="sq2034" id="sq2034"><ns2:sequence>TTTATAAAATTTAAATGTTTTATGATGTTTAATGTTTTCGATTTTAATTTCATCTATAATTTTATAAAATTGGGTCATTTTCCCAAACTGGGCGAGGGCCTCAGGTAGGGGCGTTCTGCGAAATCGCGATTTTGGCATACAGAAACCCCGTTCAAAAATTCGTCAAAAATGCCCATTTTTACGGGAGTGTGTTACGATTAGGGGTTGGTGTAATATAGTGGGCCGCGCTCCCCATCCAGGGCTAGGATGCCTCATTATAGGCCTCTTAGAGGCTTGTTTTTATAATTTTAAAATAACTCACTTGATAATGGCTTTGAATGGGTTTATAATTTATTATTTTTAATTTTTATAATTTAAATTGAATCTCTGCATGCTTCATTGGATAATAATATTTGATATAGAAATAAATTTATTGTTTTAATAGGTTATATGATTTTATAGACTTTATATAACTATCTATTCAATGGCTATGCTCCTTACCTGGTATTATGATGTATATGGTCACAATAGCAATTACAACTTATTCTGTACTAATATGATACTAACTATGCCACTATACCATACACCATGATAACGCTACGATACTGATGCTATGATTATATAATAACGTTGGGTTAGATGGGTAATAATAATATTTAATTAAATGGATTCATAACTTTATATTTTATTTAAATTTAATTTTTAGAATTCTCTTATTAGATCTTTATATGCTGGTTGATATTAAATCTATAATTAAAATAATTTTATTTAAATGTTTTATGATGTTTAATGTTTTCGATTTTAATTTCATCTATAAT</ns2:sequence><ns2:name>KY699356.1_Leishmania_lainsoni_strain_MHOM/PE/91/LC2288_clone_LC2288_121_minicircle_kinetoplast,_complete_sequence</ns2:name></ns2:Sequence><ns2:Sequence dsseqid="sq2036" id="sq2036"><ns2:sequence>AATAAACTTTTATGTCTACAGTGTTACGCGTGATCAATGAGTTATTAAATTTATAAAATTCTAGAAAATTGGAGATAAAATCCAACCACCCGACATGCCCTCAGGTAGGGGCGTTCTGCGAAATCGCGTTTTTGGCATACAGAAACCCCGTTCAAAAATTGGCGGAAAATGGTCATTTTTTCGAGTTTGTGTTACGATTAGGGGTTGGTGTAATATAGTGGGGCGCGCTCCCCGAATTGGGCTAGCCTCGTGCAAAACTGGCCTCTAAGGGCTTATGAATTTAAAATCTAGGGTGTTACGGCTATATTATTTATAAATTGAATATTGATATTAAATCATCACTAATATTATGTCTCTACTCGATACTAGGTTAGATATGATATAATTATAATAATGAATTTATTGATGTGGATGTTATGGTATACTATAGTTATTATTTTATCTTATAACTTTATCTATGCTTTGCTATACCTGTCTATCTATGATGCTCCATCTAGAACACAATATAACTAATATTAATATTAGTTTATATTGTAGTATTATACAATACACTAGCAACGTTACCATACAATGACACTACATACACGTACTCGCATTGATACTATTAGATTGAGTCAACGTTACCATACAATGACACTACATACACGTACTCGCATTGATACTATTAGATTGAGTTTATAGTTATAATACTTTTATTATTATTTCATTTTAACTTTATATTTAAATCCAAGATTACCATGCTCTCTATTAACTTGGTTAGATGATTTTAATTTTAAATAAAACTATAAGATAAACAATA</ns2:sequence><ns2:name>KY699357.1_Leishmania_lainsoni_strain_MHOM/PE/91/LC2288_clone_LC2288_122_minicircle_kinetoplast,_complete_sequence</ns2:name></ns2:Sequence><ns2:Sequence dsseqid="sq2038" id="sq2038"><ns2:sequence>TTAAATTATAATTTTAAATAAGATTTTAATTTTATGGTTTTATTAGTTTTTGATTTTATTCTCTAAAAACACGGTCAAAATCCAACCACCCGACATGCCTCTGGGTAGGGGCGTTCTGCGAAAATCGATTTTTGGCATACAGAAACCCCGTTCAAAAATTAGTCGAAAAATGCGTTTTTTTCAACTTTGTGTTACGATTAGGGGTTGGTGTAATATAGTGGGCCGCGCTCCCCGTTTCATGCTAGCATTCCATAAAAGTGGCCTCTAATGTAATATAGTGGGCCGCGCTCCCCGTTTCATGCTAGCATTCCATAAAAGTGGCCTCTAAGACCGTATAAAATTTAATTCTAGGGTTGGATGGGAATATGATTATAAAATATTAAATAAATTTATAAATTAGATTATTATATTGCTTGTTATAGCTTTCATTGATAATAAATAACTATAATATAAAATTATTCTCGCTTTCGTTGTTATTAGTTTTATTCTTTTAATGTTATACTATAAATTTTAATACTCAATGATACATCCTCACGCTGGTTATAATGATGTTACTAGAGGGTTACTAGAATAGAATATATTGTAATTAATAATGAGTCAATAAGGCTTGGAACTATCAATAAACTTTATAACTAGCCACGTTACTAACATTATAATTATGATGAAACTATAGCTTTACTATTTTATTAGATTGAATGATGACACTAAATATTATTTACATTTATACTTCGATTCTTTTGTATACGATGTTATTAGCGTGAATAGTTAGCATATTTATTTTTAACTATAATATTTATTTT</ns2:sequence><ns2:name>KY699358.1_Leishmania_lainsoni_strain_MHOM/PE/91/LC2288_clone_LC2288_123_minicircle_kinetoplast,_complete_sequence</ns2:name></ns2:Sequence><ns2:Sequence dsseqid="sq2040" id="sq2040"><ns2:sequence>GATTGATGAATTTAAATTTAATAAAATTAACATTACGTGTCTTATATGTTTTGTCAACTTTGATAAAAATAGGCTAAAAATCGTAGCACCCGACATGCCCTCAGGTAGGGGCGTTCTGCGAAAATGCAAAAATGGCATACAGAAACCCCGTTCAAAAAATGCCCAAAAATCACGTTTTTTTCGACTCCGTGTTACGATTAGGGGTTGGTGTAATATAGTGGGCCGCGCTCCCCATCCAGGGCTAGGATGTGTTACGATTAGGGGTTGGTGTAATATAGTGGGCCGCGCTCCCCATCCAGGGCTAGGATGCCGTGAAACTGGCCTCTAAGGGCTTATAATTTTATGATCTAGCATAAATCTTTTAATATTAGATTTTTATGTTATTAATAAATTAAATTTTAAATATTAACATTGAATTACTATGCTAGCTTGATGTTGCTATGCTTTACTATAAATAATTTATATCATTGCTTCACTATAATTATAAAATTAAAATAACGTTATAGATGATAGACCTGGTTGGCGTTATGTGCTTATAGATACAACGATGGTCCATATAGGTAGCCAATATTAGTTACAATATATTCTAATATGTAATATATGGTATTACTAGCCTCTACTAACGCTATAACTTTATAATTAAACTTTATTTTTATTAAATTATGATTATATTAAATTTTATAATGGATATTAATATTTTAATTTGATAACTATGTTTATTATTTACTTTCTCTCTTTTTATTATCCATTGATATGACATCTATTACTACACTGTGCTATATACTTGGTAATACTTGGATAATAATACTT</ns2:sequence><ns2:name>KY699359.1_Leishmania_lainsoni_strain_MHOM/PE/91/LC2288_clone_LC2288_124_minicircle_kinetoplast,_complete_sequence</ns2:name></ns2:Sequence><ns2:Sequence dsseqid="sq2042" id="sq2042"><ns2:sequence>TCTCAAAAAATGCTATAAAATCCAACCACCCGACATGCCCTCAGGTAGGGGCGTTCTGCGAAAATCGATTTTTGGCATACAGAAACCACCCGACATGCCCTCAGGTAGGGGCGTTCTGCGAAAATCGATTTTTGGCATACAGAAACCCCGTTCAAAAATTACGCGTTTTTGGCCATTTTTTCGGAAATGTGTTACGATTAGGGGTTGGTGTAATATAGTCCCCCGCGCTCCCCATCCAGGGCTAGGAGGTGATAATATAGGCCTCTAAGAGGCTTGTTTCACGCGTGTTAATATGATTTAGAATAATTAAATTTATATAATATAATTTCACTATATACTAGCTTGCTCTGGTCATTACTATCATGTATATAATAATAATATTTTAGTAAAGCTAGAACTATAATCTTACTATGTTATATATTTAATATTGTTTTATAATATTATCTATTCAACGTGGCTAGTATTATATAAGTTCCATGCTCGTAGTGTTATAATAGTGCTAGAATACCTCAATATATAATATATTCTAATATATATGGGATATTACCTAATACTATGGTGTTACTGGATACTCACGCTACTATTACCACTATAATGATGATGATACTTACATGAAACTGCACCTATGTTATACTATTAGATATGATTATAATCTATACTTTAACTATACATTAACATTTATATATCTTCCTCTATCTCTTATGATGTTCTTATTAGCATTAAATACTTTATCAACTTTACCAATTCATTTAAATAATAATTATTATTTTTAAAAATTAATTCTAGAGTTGGCTGTTATGCTGCATTATAA</ns2:sequence><ns2:name>KY699360.1_Leishmania_lainsoni_strain_MHOM/PE/91/LC2288_clone_LC2288_125_minicircle_kinetoplast,_complete_sequence</ns2:name></ns2:Sequence><ns2:Sequence dsseqid="sq2044" id="sq2044"><ns2:sequence>TATTATGTGAGTAATGAATAGTGTTACTCGTGTATTACTGCGCTATTATCTTTATAAAATTCATGAAATTGGGGATAAAATCCAACCACCCGACATGCCCTCAGGTAGGGGCGTTCTGCGAAAATCGAAAAATCGCATACAGAAACCCCGTTCAAAAATTCCCCAAAAATCGCTATTTTTTCGACTTTGTGTTACGATTAGGGGTTGGTGTAATATAGTGGGGCGCGCTTCCCAATTCGAGCTTGGTCCTTGCGAAACAGGCCTCTTAGCCCGTATGTTTTAGTGTTTCTAGAATTTAAACATATAATTAAACTATTAAATCTAATTTTAACTATAACTTGGCTTGTTATGTGGTATTGAGTTTGATTTTATTTTTATTAAATAGATTTATTATATGAATATTATATTTATTGATAACGTTGCTTAGACTTTACATCTATTGATATTATTATGGCTATACTCATGATACGTCTATACCGGTGTGTTACTATGATGATAATAGGGATATTCTCCCTTTAATATCAGAATCGTCTATACCGGTGTGTTACTATGATGATAATAGGGATATTCTCCCTTTAATATCAGAATAAGTTGTAATATGATGGTAATGAGTAGATACCATACTATAACCATTGACGTCACTATGCTGCTAATGGATACATGTGATATTGATAAGATTGAAATAATTATGATAATATAAATAATATTGTTTCATTACATATAACTTTACTATACTCTGCACTACTCTATTCTAACTTTGAATTTACTGTGTTACCTGCATTATATAGTAATACTCATGTGCAATAATGATGT</ns2:sequence><ns2:name>KY699361.1_Leishmania_lainsoni_strain_MHOM/PE/91/LC2288_clone_LC2288_126_minicircle_kinetoplast,_complete_sequence</ns2:name></ns2:Sequence><ns2:Sequence dsseqid="sq2046" id="sq2046"><ns2:sequence>CGTCTAAAATTGGGGTTGAAATCCAACCACCCGACATGCCCTCAGGTAGGGGCGTTCTGCGAAAACGCGTTTTTGGCATACAGAAACCCCGTTCAAAAATTCGCGAAAAATCGCATTTTCGAAAACGCGTTTTTGGCATACAGAAACCCCGTTCAAAAATTCGCGAAAAATCGCATTTTTTTGACTTTCGTGCACGATTAGGGGTTGGTGTAATATAGTCGGGGGTGCACACCATCTTGGGTTAGGTTGGTGGAATATAGGCCTCTTAGAGGCTTGATTTTAATAAACTAAATTATTATTTAATAAATTGAAATTATATGTTACTAATTAGATCAAATTAATGATATACTTGCATGATAACAATATTTTATTTAATGTTTTCCATATTTAAATTTATAGTGTTATGTTTTATTAGATTCTATTTTAATCAATGCTTTAATTATAAATTTTTGGTATTACACGTGTAGGTGGATGGGTTACATGAATATCATAAAAATAGCTTCACAATAGCAATTATAACTAATATAAAAGGGTAATATGTCTATATACATGGTTATAATACACATACTCACTCCATACACGTGGAACTATACTTACTCTATTGATATACTAACGTTGTTACTGGTATTAGATTATATAACTTTATTTAAACGATTAAATTTATATTTTACTTCATTATACTCTATACTCTCGGGCACGCTTTGATAAATAAATATATAATTACCCTGTATTAGGGGTGTTATGTTATTGATGATAATGATAATAATTTTTATATTTTGTTTTTCATTTTCTCAAATT</ns2:sequence><ns2:name>KY699362.1_Leishmania_lainsoni_strain_MHOM/PE/91/LC2288_clone_LC2288_127_minicircle_kinetoplast,_complete_sequence</ns2:name></ns2:Sequence><ns2:Sequence dsseqid="sq2048" id="sq2048"><ns2:sequence>CTCAAAAATACCGGTCCAAATCCAACCACCCGACATGCCCTCAGGTAGGGGCGTTCTGCGAAATCGCGTACCGGTCCAAATCCAACCACCCGACATGCCCTCAGGTAGGGGCGTTCTGCGAAATCGCGATTTTGGCATACAGAAACCCCGTTCAAAAATTCCCCAAAAATGCCCATTTTTTCAACTTTGTGTTACGATTAGGGGTTGGTGTAATATAGTGGGCCGCGCACCCCGATTCACGCTAGCCTCGTTAAAACATGGCCTCTGAGGCCTTATAATTTTATAAACTAAACTATGGTTGCATATGATATTAAATATTGACTTGTTAAATTTAATTATAACTATTCTATCTCAACTTTGTTATATCTAATCTTTGCTGTAGCTATATTTTTATTTTAATTTGATAATGTGTTTAAGCTTAGTTAAATATTTAAACTATATAATGAATTTAATAAAACTATGTTCTCGTGTGTTACATGCATTAGGATAGGTCTAATAATAGCTCCAATATATATTACAATTGCTTTTATATTGTATTAGTATGGCTAGTTTCATGATGTTACTGGTCTCATAGCTAACTCTATACATTTCATTGATGCTATTACTCTAATGATCACGTGTAATACTTATATGATAATACACTTACTATTTAGTTTAAACTATATTTATTATTTGATTAGATTCATACTATTACAATGTTTCTCGAATACATACTATATTTAAATTTAATAGTAATACATCGTTTAGCTTAATGTTATTGTGTTATTAGCTTTAAATAATTTTATCTTTATTCTTAATTTT</ns2:sequence><ns2:name>KY699363.1_Leishmania_lainsoni_strain_MHOM/PE/91/LC2288_clone_LC2288_128_minicircle_kinetoplast,_complete_sequence</ns2:name></ns2:Sequence><ns2:Sequence dsseqid="sq2050" id="sq2050"><ns2:sequence>TTTAAGATAAACAAAACTTAATGTTACTCGTGTATTACGTTGAAGATAATTTTATAATTTTAGTAAAAATGGGGCAAAAATCGTAGCACCCGACATGCCCTCAGGTAGGGGCGTTCTGCGAAAACCGAAAAAATGCATACAGAAACCCCGTTCAAAAATATGCCAAAAATCGCTGTTTTTTCAACTTTGTGTTACGATTAGGGGTTGGTGTAATATAGTGGGGCGCGCATCCCAATTTTTTCAACTTTGTGTTACGATTAGGGGTTGGTGTAATATAGTGGGGCGCGCATCCCAATTCGAGCTAGGTCCATCAAAATCAGGCCTCTAGACCCGTATGTTTTAATGTTTCTAGAATTCGAACTTATATTTAACGATTAAATTAATTATTTATTTTATTTTAGATTTTAATATGGTTCACGTTCATATAATATTTAATTTTATAATTATAATTTATTAATTTTATTATTTGATTAGTATGTTACTGGCTTGTTCTATCTAATACTAATTTTATTGATGTTGTTATACCATGTCTGCTTCGATGTATGGTTATGATAGTAATAGGTCTCCCTCCCCTTTAATATCAGAATAAGTTGTAATATGTGGGTATTGAGTAAGACTATAATTATAGCCAATGATGTTACTATGGGTGTGGCACTATACATGATACACTTGATAATACTATAGTTATAATAATATTATACATGCTAGAACAATACTTATAACTTTACTATGCTCTACATTATCTTACTCTAATCTTGATAATACTACGCTGTTTGTGCATTATAATGATGCTTCAATGTAATAATTTAAA</ns2:sequence><ns2:name>KY699364.1_Leishmania_lainsoni_strain_MHOM/PE/91/LC2288_clone_LC2288_129_minicircle_kinetoplast,_complete_sequence</ns2:name></ns2:Sequence><ns2:Sequence dsseqid="sq2052" id="sq2052"><ns2:sequence>TTAATATTGAGTAATGAGTTAGCTTATGTCTCTGTTAATTTTATCAATAATAATAATTTTCTTGAAAAATAGCCATAAAATCGTAGCACCCGACATGCCCTCAGGTAGGGGCGTTCTGCGAAAACGCGATTTTGGCATACAGAAACCCCGTTCAAAAATTCCCCAAAAATGCCCATTTTTTCGACTTCGTGTTACGATTAGGGGTTGGTGTAATATAGTGGGCCAAAAATGCCCATTTTTTCGACTTCGTGTTACGATTAGGGGTTGGTGTAATATAGTGGGCCGCGCTCCCCGGTTTATGCTAGCATGCCATAAAAGTGGCCTCTAAGGCCTTATAAAATTAAAACTTAGCTGTGTTAGGCATGTTTTTGATAAATCATAATTTAATAGACTTAATCTAGTTAATAATTTTAATATATTGAATTGATATGGCTTTGATTAAACAGTTTAATAACTATAATAATGTTATATGCTCCATACTCGTTTATATTTTTATAATATTATTAATTTTATAGTCTAGCTCACGTGGTTATAGCGTTGGGTAACATTAGACCCATGTTATTAGATAATATCAAAATATATTAGTTATATTCTATATTGTAACCCTATTTTATCAATTTTTAGTGTTATTAGCTGGAGTTAGCTATAATTATAATATTTTAATTAAACTAGATAAAACTACGCTCTTATGCCGCTACATGAATATAATATTAAATCTATGAGATACACGTTTATAATATTAATTTAACTTTTAGTTTATCTTTTCATAGTTATGCGTTAGAGTGCACATTAAGTTTATAAATATTTAAAT</ns2:sequence><ns2:name>KY699365.1_Leishmania_lainsoni_strain_MHOM/PE/91/LC2288_clone_LC2288_130_minicircle_kinetoplast,_complete_sequence</ns2:name></ns2:Sequence><ns2:Sequence dsseqid="sq2054" id="sq2054"><ns2:sequence>TAGATAATTTATAAATGTTGGTGTTACATGAGCTAACCACTAAATTAATTTTATAAAATTGACGAAAAATGAGACCAAAATCCAACCACCCGACATGCCCTCAGGTAGGGGCGTTCTGCGAAAATCGATTTTTGGCATACAGAAACCCCGTTCAAAAATTCGTGAAAAATGCCCATTTTTACGGGAGTGTGTTACGATTAGGGGTTGGTGTAATATAGTCCCCCGCGCTCCCCAATTTTTACGGGAGTGTGTTACGATTAGGGGTTGGTGTAATATAGTCCCCCGCGCTCCCCATCCTGGCCTTGGATGCTGCATTATAGGCCTCTTAGAGGCTTTAAAATTAAATTCTAACTAGAATTGGAATAAGATTGGGAATTACTAGTTAATGATATTGAATAAGATGATAATATTAAATAAATCTTATATGACAGTGTTAATGTTGTTTCATGATAACTTTATTTTATATCTATTCTAGTTTTATTTATTTTTATTGTTATAACTATACATATGCTCGCTATACACGTGTTCAATGCTACATGGTCATGGTATGGGTTGAATATGGTCCATAACTAATATATAACTTGTTTTGTTCTAATATATAAGCTTGTGTTACCCTATTATAATGGCTACAACGTTGATAGTTTATAATCAATAAATATTATTATTGGGCTATGCTATATGATACTATACTTGTGTTATTACGTGTAGATGATATTGTTATACTTTCACTTACGATGTTTATACACTTTCTTTGTTAATAGTTTAATGTTATTATAATGTTTATATTGACTTTGCATGTT</ns2:sequence><ns2:name>KY699366.1_Leishmania_lainsoni_strain_MHOM/PE/91/LC2288_clone_LC2288_131_minicircle_kinetoplast,_complete_sequence</ns2:name></ns2:Sequence><ns2:Sequence dsseqid="sq2056" id="sq2056"><ns2:sequence>ACTAAGATCATGAATTTAATTTTATAATTTAGTATTACGTCGTGTTACCTGCTATAAAATCTTCAAAATTCGGCATAAAATCCAACCACCCGACATGCCCTCAGGTAGGGGCGTTCTGCGAAAATCGATTTTTGGCATACAGAAACCCCGTTCAAAAATTACGCGTTTTTGGCCATTTTTTCGAGTTTGTGTTACGATTAGGGGTTGGTGTAATATAGTCGGCGCGGCACACACTTTTTTTCGAGTTTGTGTTACGATTAGGGGTTGGTGTAATATAGTCGGCGCGGCACACACTTTGGGGCTAGCTCGTTGGAAACTAGGCCTCTTAGAGGCTTGATTTTAATAATTTAGGCTGGATAACACATATATTATTTTTATATTATAATTCAATTTCATATTTGGTTATATCATTGTTCTTGCTTATATAAATCTATGTTACTAGTATAGATAGAGTTAGTGTTATGGTTGTATTAGTATAATGAATTTATTGTATCTATAAAATTTAATAATGATAGTTCCGATGCATGTGGTGTTAACGTGTATGATGATACTAGCACTGTCTAGATAGTAATATAACTTATATTGTAATATGATTGCTCCAATAATACCTCAATACTACCAGGTTATAGCTCTACACCATCGTTATCCATAGCATAGAGTTTATATAAGTTTATTATACTTCAATGTATTATATTTGTTTATGATATTAAATCTTTTTTATAATTCTTATTTTTAATTTTACTCTTGCTTGGTTATGTAGCTTTTAGTTTTGGTTATATTAAAATTTATTAAATGTTATACTG</ns2:sequence><ns2:name>KY699367.1_Leishmania_lainsoni_strain_MHOM/PE/91/LC2288_clone_LC2288_132_minicircle_kinetoplast,_complete_sequence</ns2:name></ns2:Sequence><ns2:Sequence dsseqid="sq2058" id="sq2058"><ns2:sequence>TATCAAAAAATCGATAAAAATCGTAGCACCCGACATGCCCTCAGGTAGGGGCGTTCTGCGAAACAAAAAATCGATAAAAATCGTAGCACCCGACATGCCCTCAGGTAGGGGCGTTCTGCGAAATCGCGTTTTTGGCATACAGAAACCCCGTTCAAAAATTCCCCAAAAATGCCGTTTTTTTCGACTCCGTGTTACGATTAGGGGTTGGTGTAATATAGTGGGGCGCGCTCACCAATTCGGGCTAGCTCCTCGTGAAACTGGCCTCTAAGGCCTTATGATTATGAGTTTTAAGATTATTCAACAATATAATTTATTTTTAACTTTAATTTTATCTATAAACGTTGTTCTCGCTTCGTTACATGCATTGATATAAATAATTTATTAATATTGTTTAGTATATAATTTTATTAATGCGTTTATTACTTGCTATGTCTATGATGATATTGATGATAGTGCATCGCTTACATGGTTATGGGTATGATGCTGGATATGATACTGGCTAGATACAATATAATATATATTATAATATAACTGCTCCCATATTGACTCATTACTAGCCTCTTAGACCATACTATTACATACTCGAGTTGATAAATTTAATAAAATATAATTATACTATAGATGTGTTATGCTCGTTACAATAATAATTCTTTTTATAGTTTTTATCTTTAACTCTATTCTTGCTTGGTGATGGAACATGTAGTTGATATTATTTAAATATATTTAATGTTTAATCATAATAAGATTTTAAAATTAATTTTATAATTAACGTTGTTAGTGCGTGATAGCATCTATAATTT</ns2:sequence><ns2:name
```
