## Supplemental File 1 for "LAMP-coupled CRISPR-Cas12a assays for upgrading molecular detection of *Leishmania* infections": S1.1_kDNA_Viannia_Subgenus_1060seq.fa.xml (part 2 of 2)

```
>KY699368.1_Leishmania_lainsoni_strain_MHOM/PE/91/LC2288_clone_LC2288_133_minicircle_kinetoplast,_complete_sequence</ns2:name></ns2:Sequence><ns2:Sequence dsseqid="sq2060" id="sq2060"><ns2:sequence>TATAAAAAAGTGGCATAAAATCGTACCACCCGACATGCCCTCAGGTAGGGGCGTTCTGCGAAAATCGATTTTTGGCATACAGAAACCACCCGACATGCCCTCAGGTAGGGGCGTTCTGCGAAAATCGATTTTTGGCATACAGAAACCCCGTTCAAAAATTGCCCGAAAAACGCGTTTTTTTCGCCTCCGTGTTACGATTAGGGGTTGGTGTAATATAGTGGGCCGCGCACCCCGCCCTGGGCTAGAGTTGATAAAATATGGCCTCTAAGGCCTTATGATTATGGATTTGGAATTAGAATTGAGAATAAACAGAATAAAGTTAAACATAGACTTGATATGAGTGTTATGGTTATATAGATTATCTATTTATATTAATATTATTTTATCTTCTCATTGTTCCGTTACCATGTTATTACTAGTATCTAACTTTATCTATGTGTATGATGATGGTGTAGTAATGGTATTGGTATACCACTCTATAGCTATATAATCACAGGGTTACCCCATAATATCAATTGTAACTAATATTAGATATGTAATGTATAGTATTGAGTATAGTAACTCTATTTTAATATCATCAATCTCGATACATCATCTACTATTTAAACTTTATTATACTATCTTATTGGCTTTGATATAACACTTGATAAACATTGAATTTATTTAAATACTTAATTATAATATAACGTTAATTGCACTAGAACTTTACATGGTTATTGTTACTCAATGTTATACTTGTGATTTTAAAAATAAAAATTATAGTAATACACCTGTGTTAGGCTTAGATAGAATTTATAAAAT</ns2:sequence><ns2:name>KY699369.1_Leishmania_lainsoni_strain_MHOM/PE/91/LC2288_clone_LC2288_134_minicircle_kinetoplast,_complete_sequence</ns2:name></ns2:Sequence><ns2:Sequence dsseqid="sq2062" id="sq2062"><ns2:sequence>CTCTTATTAGATAATATTTTTATGTCTAGCGTGTTTATGTGTTATTAGAATTTAATAATTTTATCAAAAATCGGCATAAAATCGTACCACCCGACATGCCTCTGGGTAGGGGCGTTCTGCGAAAACGCGTTTTTGGCATACAGAAACCCCGTTCAAAAATTCACGAAAAATCGCATTTTTTTGGATTTCGTGCACGATTAGGGGTTGGTGTAATATAGTTTCACGAAAAATCGCATTTTTTTGGATTTCGTGCACGATTAGGGGTTGGTGTAATATAGTCGGGGGTGCGCCCCAGCCAGAGCTAGAGTCTTGGAAATATGGCCTCTAAGGCCTTATGTTTTAGCAGAATTAAACTCTACTAGAAATAATATATAAATTTAACTATTGCTATGCTCTACTTGTGTATGTTCTTGCTTATTACACTATAGATATATTTATATTGCCTCACTGTATAATATTATTTAATTATATACTCAATGTTATTATGTATGTTGTCTATATTCAATTTTATTTAAAGTTTTATTAACTATAAGCTCTACTCCATGGTATTATGATTATCCTCGAAAATAGCCAAAATATCCCCTTTTCTAGTTATATTAATATGTAATTTTACCACTTTTATGGTATTAGCTAGGTAACACTATACGATGCTGGATAATATTACTTATAATGGATAGAGATTATAAATTTAATTATAACAATGATAATTATTATTTAATAAAACGTGTTACTGCATTTAGACGATATACTTGACTAGATGATAACTATAGATTTGATTTTAAATATTAATATTATTTAATTTATATGTCTAACATGAA</ns2:sequence><ns2:name>KY699370.1_Leishmania_lainsoni_strain_MHOM/PE/91/LC2288_clone_LC2288_135_minicircle_kinetoplast,_complete_sequence</ns2:name></ns2:Sequence><ns2:Sequence dsseqid="sq2064" id="sq2064"><ns2:sequence>TTTAATTATAATATTGACTCGATCTAATTTTATTATTTTATTTTCTATAATTTAATAATTCATCAAAATTCGGCTAAAAATCCAACCACCCGACATGCCTCTGGGTAGGGGCGTTCTGCGAAAATCGAAAAATCGCATACAGAAACCCCGTTCAAAAATATGCCAAAAATCGCTGTTTTTTCAACTTTGTGTTACGATTAGGGGTTGGTGTAATATAGTGGGCCGCGCTCCCCATCTTGGGCTAGCTCTCGTAAAAGTAGGCCTCTTAGAGGCTTGAATTTTAGAATCTAAGCTTAATTCGGAGATAAACCATAATTGAACTTATAATTTAGATTTGATTAAATAGATTTGGATAATATGATTGTGTTGCTTGACTTTAATATATAATTTAATTTATTTTTATTATTTAATAATGTCAGCGTTTATAATGGTTATTATATTTAATGTTTATGATTATATTTAATAAAATTATGATGATAATAGCTCATTACCCGCGTTATGGTTGTGATACTCGATATTTGCCTTTTGAACTGCTTTCTGCATAACTTGTGGCATTATTTTGGTAATTTTATGGTATACTTGGACTCTTACCATTACATACTATCTCAATGATGATATTATACTCTATATACACGTTATTATAATTATTTAATAGTGTTTAATATTTATTTATATAATTTCACATGTAACAGTCGTTATTATAATTATTTAATAGTGTTTAATATTTATTTATATAATTTCACATGTAACAGTTCAACTATTGATGCTCGCTATACTAGTATTGATAAAATTAATGTTCTAGTTTGAATGTATTATATAGTTAGAATGAA</ns2:sequence><ns2:name>KY699371.1_Leishmania_lainsoni_strain_MHOM/PE/91/LC2288_clone_LC2288_136_minicircle_kinetoplast,_complete_sequence</ns2:name></ns2:Sequence><ns2:Sequence dsseqid="sq2066" id="sq2066"><ns2:sequence>TAACGTGTTATATGCAGTTAGAGTTATATTTTATTAAATTTAGTTTTGATTCGATAACTTTCTCAAATTTCGCTATAAAATCCAACCACCCGACATGCCCTCAGGTAGGGGCGTTCTGCGAAAATCGAAAAATGGCATACAGAAACCCCGTTCAAAAATCCCCCAAAAATCGCGTTTTTTTCGCCTCCGTGTTACGATTAGGGGTTGGTGTAATATAGTGGGCCGCGCTCCCCATCCAGGGCTAGGTCGTTGCATTATAGGCCTCTTAGAGGCTTGTTTTTATGAATTTGATAAATAAATAATTTAAATGGGAATAACTAGTTAGATAAATTAAATTAATAGCTTAGATAGATGATTTATTGCTTAAATGGGAATAACTAGTTAGATAAATTAAATTAATAGCTTAGATAGATGATTTATTGCTTGGTGGATAATAATATAGATTAGAAAAGATAAAATTGATTATATAATATCGTTGTTGTTAATATGCTATACCTTTTCATGAACCATTATAACTATAGCTTGGCCATGGTATTATGTCGATGTATTAGCTGGGTAACCCTAGATATCATATTATATTCCCTTTTATATTGTAATTTGGGGTATTATTGGGTTCATGGGGCTATAATGCATAGACATACTAACCCTTACATAGTTTATAATATTATTATTGAATATATTTAAATTGATGTTATTATGTTCTCGTTCGTTGATATAATTTTATTATTTACTCTATTACATGTCAGTTCACGTGTTACTATAACATTAATACTAGAGATAGACTGTATTAGTAACTATGAATTTAATAT</ns2:sequence><ns2:name>KY699372.1_Leishmania_lainsoni_strain_MHOM/PE/91/LC2288_clone_LC2288_137_minicircle_kinetoplast,_complete_sequence</ns2:name></ns2:Sequence><ns2:Sequence dsseqid="sq2068" id="sq2068"><ns2:sequence>TGATACTTGAAAAATAAAAATATAATTTCAATGTTACTCGAGTGTTACCTGCTATAAAATTATCAAAAATGTCAATAAAATCGTACCACCCGACATGCCCTCAGGTAGGGGCGTTCTGCGAAAATCGAATTTTGGCATACAGAAACCCCGTTCAAAAATTCGGCAAAAATGCCCATTTTTTCGGGAACGTGTTACGATTAGGGGTTGGTGTAATATAGTCCCCCGCGCACCCCACTCGAGCTAGGATGCCTCATTATAGGCCTCTCAGAGGGCATAATTATGCTAGTTAGAATTAAAATGAAATAAACTTAAATCATAATATTGATATTGAATATTAACTTGTTATTAGTAGATATTTTTTATTATATCTGTTCTAGCTTAATCTAATTAATATGTGCTTCGTGTTATACTGTTTATTATATAATTTATGTTTTTAATTTAATAGCTATGATACCAGTTCCGCTACCTATATGGTCTTGGTTATGATGGTATAGGGTTACTAGATAGCCCACATATACAATATATTCTATATATGATATTAGTTACATGGTATTATATGGCATTAGCACGTATATAGTTTCATGATAGTTTATAATTTTAATTATTTTAATAATACTAGCTTTGAGTTAATACATACTCGTACTTGTGATGTTACTTGCATTAGACATAATAATATTTATATACTTAGACTTAGCTATAACTTTAATCTTATAATTATATTAACTTTGTGAAATATTTATATACTTAGACTTAGCTATAACTTTAATCTTATAATTATATTAACTTTGTGATAATGATGATACATGCATAG</ns2:sequence><ns2:name>KY699373.1_Leishmania_lainsoni_strain_MHOM/PE/91/LC2288_clone_LC2288_138_minicircle_kinetoplast,_complete_sequence</ns2:name></ns2:Sequence><ns2:Sequence dsseqid="sq2070" id="sq2070"><ns2:sequence>GACTTGACAAAATTAAATTATTAAAATCTAGTGTTACTGTGTCTATAACTTTATTAAAATTCATAAAAATGACCATAAAATCGTAGCACCCGACATGCCCTCAGGTAGGGGCGTTCTGCGAAAATCGATTTTTGGCATACAGAAACCCCGTTCAAAAATTGCCCGAAAAACGCGTTTTTTTCGCCTCCGTGTTACGATTAGGGGTTGGTGTAATATAGTGGGCCGCGCTCCCCATCCTGGGCTAGAGTTGCATAAAGTAGGCCTCTTAGAGGCTTGTTTTTTCCGCGCTCCCCATCCTGGGCTAGAGTTGCATAAAGTAGGCCTCTTAGAGGCTTGTTTTTTAATTTTTAAATTTTTCTCTTTGATATTTTATTTATATGGTTTATTATGCTTTGATTATATTATTTATTGATAAAACAATGTTCTCGCTCGTATTACTATGGTATACTAATGATATTGTTATCTATATTTAATTCTATTTTAATATTTTTATTTTAATTGTTATGCTATTCGATGTGATGCTAGCTTATACTCTCGATTGTATCATTAGGGTTACGTTGTTAGCCCTTACTAGTTACAATATATTCTAATATGTAATATGTTAGTATCCCTATTAGCTCGATTATGATGGGTAAGACTATGCTGGCTATGGTTATGGGTATTCAATGATTATAATATTATATAAAGTTTATATTTGATTTATAATTAATTCAATGATTATATTTATTTTCTTTCTCTCTATTATCCATTGACATGATTTAACTTTGATTATGTTTTAATAAAATTACATTACTAGACTACATACTATACT</ns2:sequence><ns2:name>KY699374.1_Leishmania_lainsoni_strain_MHOM/PE/91/LC2288_clone_LC2288_139_minicircle_kinetoplast,_complete_sequence</ns2:name></ns2:Sequence><ns2:Sequence dsseqid="sq2072" id="sq2072"><ns2:sequence>AAAATAATTTAATTAGATGTGATACATTACAACTTTATGGGTAAGGAGTCGAGACAATACCCGTGAAAATAGGGTCAAAATCGTACCACCCGACATGCCCTCAGGTAGGGGCGTTCTGCGAAAATCGAATTTTGGCATACAGAAACCCCGTTCAAAAATTAGCCCAAAAATGCGTTTTTTTCGACTTTGTGTTACGATTAGGGGTTGGTGTAATATAGTTGGCCGCGCTCCCCATCCAGGGCTAGGAGGTTGGAAATATGGCCTCTAAGGCCTTATAGTTTTAAGTTTTAAGCTTAGAATGGATAGAGTTAGATTTAATATTAAATTTAAACTAGTCCGGTGCTATTATGATGATTGCTACACTATATAATCTATTTATATAACTATATCAATTATAATTTTATTAGATAGCTTTAATTACATAGATATTATTTTATTCAATGATATAGTTCAATGTGCTCCATGGTTATACTATCTCATAGCTTGGATATCCCATAATACCACTCATTACTAGAATAACTAATATATATGTTATATTGTAGTGTCTATAACGCTATAAGACCATGAACTTTAATACTATGAGCTTGATACTCGTGGGTATTGAATTAGTTTTATGTTTATAATAATAATAGATTTTAAAATATGATTAATAATACTTTTTAATATTAATGTTAGCGATGCTCTATTAACTTTAATAAATTGTTTTGATAAACGTGGACTTAATATTAATGTTAGCGATGCTCTATTAACTTTAATAAATTGTTTTGATAAACGTGGACGATATGAATTTAATGTTTAGATTTTATTAT</ns2:sequence><ns2:name>KY699375.1_Leishmania_lainsoni_strain_MHOM/PE/91/LC2288_clone_LC2288_140_minicircle_kinetoplast,_complete_sequence</ns2:name></ns2:Sequence><ns2:Sequence dsseqid="sq2074" id="sq2074"><ns2:sequence>AAAAATATTTGATTATGTGTGGTGTTAGGCTGGATAATAATTTTGTTTTTGATCTATAATCTTGAAAATACGGGATAAAATCCAACCACCCGACATGCCCTCAGGTAGGGGCGTTCTGCGAAAATCGATTTTTGGCATACAGAAACCCCGTTCAAAAATTAGCGGTTTTTGGCCATTTTTTTGAAAATGTGTTACGATTAGGGGTTGGTGTAATATAGGCGGGCCGCGCTCCCCATCCAGGGCTAGCTCCTCGTGAAACTGGCCTCTAAGGCCTTATAGTTTTGAGTTTGAAACTAAATTGACACATTAGACTAGATAATGATGTATAATAATAAAATATTTATTACATAGTGTTAATATGGTTGTTGAATTTATTTAATATTAATAATCTATAGCATCCGTTCATGTTCCGTTTCATTATAATAGCTGTGTTAGTATAATTATTTTATATAGTTCAGTGTGTATATGCATCTCTATCATTGTATACCATCTTCCATGACCTAATACTAGAATATTCTAATATAAATAGCAATTAGGCTTATATTATGGTATTATATCTATAACTTTGACGATAACTTTATACATACTCGCTCTTGATACTATATTTATAACTATACACGTTGATGCCATTGGTATACTTGCTTGATGTTAAATAATATTATTATTTATAACTATACACGTTGATGCCATTGGTATACTTGCTTGATGTTAAATAATATTATTTGAATTAAACGTTATAACACTATTTCCATGTTAAACTTTTATTTAATAACTTTAATCATTAGTGCGTCGCTATAAATAAATTTAAAAT</ns2:sequence><ns2:name>KY699376.1_Leishmania_lainsoni_strain_MHOM/PE/91/LC2288_clone_LC2288_141_minicircle_kinetoplast,_complete_sequence</ns2:name></ns2:Sequence><ns2:Sequence dsseqid="sq2076" id="sq2076"><ns2:sequence>CGTGAAAAACGAGGTCCAATTCCAACCACCCGTTTATAGATTTAATATTTTTATAAAATTCGTGAAAAACGAGGTCCAATTCCAACCACCCGACATGCCCTCAGGTAGGGGCGTTCTGCGAAATCGCGTTTTTGGCATACAGAAACCCCGTTCAAAAATTCCTCAAAAATGCCCATTTTTTCAACTTTGTGTTACGATTAGGGGTTGGTGTAATATAGTGGGCCGCGCTCCCCGATTTGGGCTAGCTCCTCGTGAAACTGGCCTCTAAGGCCTTATAATTTTAAATTTTAGGGTTGTTAGGGCTATAATGAGTTTATACTATTATTAAAGCTAAGATCACACTAATATTATTATACTATTTGATACATGCATTGAATATAGATATAGATATAATTAAATAATGTTATGATGCTTTATGTATCATTATATTTTTATTATTTTAATCAATACTCGTGACCATAGCTTGGTGGGTTACTATGCCTATGCCACTCTGGCTAATACACAATATAACTAATATTAATATTAGTTTATATTGTATCATAATACATGCACTAACACTGTTACCCATTAGATAACGATACATGAACATGGCTGTTATTATTATATTGAATAGCATGTATATTATTTTTATACTTGATATAACTTTACTTTAACTTTATATTTAAGTCCATGACTACCAAGCTCTTGATTAACGTTGATTGAATAATTTAATACTTAGATAAAACTATAAAATAATGATTAGATAAACTTTTATTAACAATGTGTTACGTGTGTTTATAGATTTAATATTTTTATAAAATT</ns2:sequence><ns2:name>KY699377.1_Leishmania_lainsoni_strain_MHOM/PE/91/LC2288_clone_LC2288_142_minicircle_kinetoplast,_complete_sequence</ns2:name></ns2:Sequence><ns2:Sequence dsseqid="sq2078" id="sq2078"><ns2:sequence>ATCCATAAAATGGCTATAAAATCCAACCACCCGACATGCCCTCAGGTAGGGGCGTTCTGCGAAAATGCAAAAATGGCATACAGAAACCCCGTTCAAAAATCCTCGAAAATTCGCTATTTTTTGGAAATTGTGCTGGCATACAGAAACCCCGTTCAAAAATCCTCGAAAATTCGCTATTTTTTGGAAATTGTGCACGATTAGGGGTTGGTGTAATATAGTGGGCCGCGCTCCCCATCCTGGGCTAGGACCTTGGAAATATGGCCTCTAAGGGCTTATAAATTTAGAATTTAAAATAATTCATAATATAGACTTGATTATATAGCATTAGACGCTTTAATTATATATTTATTTGATTTAATTATAAAGTTGTGTCACTAGTAATGTTATTGTTGCTATACTTGTAATCATATTTTATAGTTTTAGTAATTTTATATAATTATTATTATACTCTATGTTTCTATTACGTTATGGTGTTGGCTGTATCAGTAACCACTCATTACCTCGATTTTCATATTATATATTAGTTGTAACTTGTTTTATTCTACTATTTTATCATAATATTACTATACTCCATACATCAATGTTATACATGCTATCTTTGACGATACTATACTTATAATTATAATACTATCTGTTCTTGTATCATATACTAACAATAATACTCGCTATATCATAACTTTATTTTAATATTTTGATTGTATAGTGTTGATGATGCTACATGACACGTTTAATATAACATAGTAATAGACGTGAAACTAGAGTTAGACTTAGCTATAATACTGGTGTTATTGTGTCTATATTTTTAAAATT</ns2:sequence><ns2:name>KY699378.1_Leishmania_lainsoni_strain_MHOM/PE/91/LC2288_clone_LC2288_143_minicircle_kinetoplast,_complete_sequence</ns2:name></ns2:Sequence><ns2:Sequence dsseqid="sq2080" id="sq2080"><ns2:sequence>ATATAATTATATAATTTGGGTAATACCTCGAGTGGTTACTGCAATGATAATTTTATAATTTTGCTAAAAATGGCTATAATTTCCAAACTGGGCGAGGGCCTCAGGTAGGGGCGTTCTGCGAAATCGCGATTTTGGCATACAGAAACCCCGTTCAAAAATTCCTCAAAAATGCCCATTTTTACGGGAGTGTGTTACGATTAGGGGTTGGTGTAATATAGTCGGCCGCGCACCCCATCCAGGGCTAGGACCTTGGAATGTAGGCCTCTAATGTAATATAGTCGGCCGCGCACCCCATCCAGGGCTAGGACCTTGGAATGTAGGCCTCTAAGAGGCTTGATTTTAAATATTTAAGCTTAGATTCATAAGTTTATAAATAATAGACTTAATATATTTATTTTCTATCTATATACTTGCTCTACTAGTGATATACTAGTTTTATTATAGCTAGTAATGTGCTTGTATGGTTAGTAATATTATTTTATATTTATTATAATTACTACACTCTATGTATACCATCTCATTATGATACTTGGTTATACTGCATTGATGGTGTTATTATCACGTAGATAGTACCATAACTAATATATAATATATATTGGGGCTAATATGGCCTTGAATATGGGTATTGGTAAGGCTATGATAACATTATAAATTTATGATACTATTCTATACTTATTAATTATAATAATTTTAAGATATACAATTTTATTATTACTATGTTACTATCATGTTCGAGCATTGCTATATACTAATGATGATACTAGCTAGACATTGATATACTTGCATAATACTTTATTAATAATGAATTAAACCATAA</ns2:sequence><ns2:name>KY699379.1_Leishmania_lainsoni_strain_MHOM/PE/91/LC2288_clone_LC2288_144_minicircle_kinetoplast,_complete_sequence</ns2:name></ns2:Sequence><ns2:Sequence dsseqid="sq2082" id="sq2082"><ns2:sequence>TAGTAAAAATGGGGCAAAAATCGTAGCACGTGTATTACGTTGAAGATAATTTTATAATTTTAGTAAAAATGGGGCAAAAATCGTAGCACCCGACATGCCCTCAGGTAGGGGCGTTCTGCGAAAACCGAAAAAATGCATACAGAAACCCCGTTCAAAAATATGCCAAAAATCGCTGTTTTTTCAACTTTGTGTTACGATTAGGGGTTGGTGTAATATAGTGGGGCGCGCATCCCAATTCGAGCTAGGTCCATCAAAATCAGGCCTCTAGACCCGTATGTTTTAATGTTTCTAGAATTCGAACTTATATTTAACGATTAAATTAATTATTTATTTTATTTTAGATTTTAATATGGTTCACGTTCATATAATATTTAATTTTATAATTATAATTTATTAATTTTATTATTTGATTAGTATGTTACTGGCTTGTTCTATCTAATACTAATTTTATTGATGTTGTTATACCATGTCTGCTTCGATGTATGGTTATGATAGTAATAGGTCTCCCTCCCCTTTAATATCAGAATAAGTTGTAATATGTGGGTATTGAGTAAGACTATAATTATAGCCAATGATGTTACTATGGGTGTGGCACTATACATGATACACTTGATAATACTATAGTTATAATAATATTATACATGCTAGAACAATACTTATAACTTTACTATGCTCTACATTATCTTACTCTAATCTTGATAATACTACGCTGTTTGTGCATTATAATGATGCTTCAATGTAATAATTTAAATTTAAGATAAACAAAACTTAATGTTACTCGTGTATTACGTTGAAGATAATTTTATAATTT</ns2:sequence><ns2:name>KY699380.1_Leishmania_lainsoni_strain_MHOM/PE/91/LC2288_clone_LC2288_145_minicircle_kinetoplast,_complete_sequence</ns2:name></ns2:Sequence><ns2:Sequence dsseqid="sq2084" id="sq2084"><ns2:sequence>ATGTAACACTTTATTAAATTTAATAATGGTGTAGTTTATGTGCATCGTTGTCTCTATAATTTTATAAAATTGGGGTATTTTCCCAAACTGGGCGAGGGCCTCAGGTAGGGGCGTTCTGCGAAAACGCGATTTTGGCATACAGAAACCCCGTTCAAAAATTCAGCAAAAATGCCCATTTTTTCGGGAACGTGTTACGATTAGGGGTTGGTGTAATATAGTGGGCCGCGCTCCCCATCCAGGGCTAGGATTATAATTATAGGCCTCTTAGAGGCTTGTTTTTATGCGTTCTAGATTTTATTCGATTGATAATTTATTTTTAACTTTAAATAATTCATTGCATTGGATTATAGCATTGATATCATTGACGATAATATTAAATTTATAATCTTGCTTGTTAATGTGTTCTTGTTTTGATAAAGTTTGAATCATCCTATATCATAATAATAATTTTTATAAATATGGTGCTACTCGTGGTGTATGTGGTTGACATTGACATAATACCTCACAATATAGAATATAATATATATTAATATGATCTCAGGGGTATTATATGATGTATACTCTTGACTATAGCTACATACTTACACCATCTACTATTACTACACTTGGTAACGTTACATGATATTATTATAGTGTTATATTAATGATAGTATTTAATGATTATAATATATTTATTCAAACGATACTATTACACATTCATGTTATGCTGCATTACTAGTATTACTTTAATATAAAAATAATATGTAACACTTTATTAAATTTAATACTGCATTACTAGTATTACTTTAATATAAAAATAAT</ns2:sequence><ns2:name>KY699381.1_Leishmania_lainsoni_strain_MHOM/PE/91/LC2288_clone_LC2288_146_minicircle_kinetoplast,_complete_sequence</ns2:name></ns2:Sequence><ns2:Sequence dsseqid="sq2086" id="sq2086"><ns2:sequence>TAAATTGAATATAATAATTCTAATATTTACAGTGTTAGGCTGCATTATTGTTTATAAATTTTATAAAATTGGGGATAAAATCCAACCACCCGACATGCCCTCAGGTAGGGGCGTTCTGCGAAAACGCGATTTTGGCATACAGAAACCCCGTTCAAAAATTCCCCAAAAATGCCCATTTTTTCGAGAATGTGTTACGATTAGGGGTTGGTGTAATATAGTTCCCCAAAAATGCCCATTTTTTCGAGAATGTGTTACGATTAGGGGTTGGTGTAATATAGTGGGGCGCGCTCCCCATCCTGGGCTAGGTCCATCAAAAGTAGGCCTCTTAGAGGCTTGATTTTATAATTCTAGCGCTTGATGCATATATTGACTTTAATAAATTATTATTTTGAATAAACTGGAATTATATATTTAAATATTTATAATGTTAACCTTGTATGGCATTGCGCTGTCTATTTTAATATAATAGTTTTGTTTTTAAATAATAACTTTATCAATGTTCTCGTTTATTACTATGCTTATTCAATTCTATACTTTCAATGATACTAGCCTCGATAATAGCTCACAACATATATTATATATTAGTTATATGGGTATTGTGTTATTATAGTATTAGGATAATTTTAATTTTATAAATTTTAAACTATACCTATCTTATAACGTTACATGTGCTATTTTAACAATATTTATTTTGAAACAAACATAACTAAATATAATGATACTTGTTCTTGATTTTAATTATAACTTTTATTTATTACTATAGATTCATGCTTCACGATTAATACTAAATTAACTTTAC</ns2:sequence><ns2:name>KY699382.1_Leishmania_lainsoni_strain_MHOM/PE/91/LC2288_clone_LC2288_147_minicircle_kinetoplast,_complete_sequence</ns2:name></ns2:Sequence><ns2:Sequence dsseqid="sq2088" id="sq2088"><ns2:sequence>TTATAAAAATAGGGTCAATTTCCCAAACTGGGCGAGGGCCTCAGGTAGGGGCGTTCTGCGAAATAAAAATAGGGTCAATTTCCCAAACTGGGCGAGGGCCTCAGGTAGGGGCGTTCTGCGAAAATCGAATTTTGGCATACAGAAACCCCGTTCAAAAATTACGCGTTTTTGGCCATTTTTTCGAGAATGTGTTACGATTAGGGGTTGGTGTAATATAGGCGGGCGCGCTCCCCGATTCATGCTAGCTTGGATAAAAAGTGGCCTCTAAGACCGTATAAAATTTAATTCTAGCGTTGGAGGGGAATAATGAATAACTATATAATAAATTATCATTGAATTGAATGTTATATTTAATTGATATATAGATTTAATATTAATATTGATTTTATTTATATCATTGTTATATCTATTTTTATAACTTTATATGGTTCCATGTTTATAATGTTATCTATACTATGACTATGGATATGGTGATGATCGATGTAGCTAATAATGCTAGAAATAGCCTCCAATTGCTTTGTAATTGCTTTCTATATGATATTTTTAATAATATCTATAATAACACTACACTAGACCATACTCTATCATTATACTGGCTTGTTCTCGCAATGTTATGGTATTGAGTAATATAAATAGTTTTAATTCTAATTTAATAATATATTCTTTATTTTAATTATATTAACTTTTATGTGGATGCTAATTAGATTAATAAATATACTTGCTACTTACATGTCATAGTTTAATTATTAGATAAATAAATTTTAATGTTGTTATTAGTAATGCATTGTGTTACTAGATTCAAATT</ns2:sequence><ns2:name>KY699383.1_Leishmania_lainsoni_strain_MHOM/PE/91/LC2288_clone_LC2288_148_minicircle_kinetoplast,_complete_sequence</ns2:name></ns2:Sequence><ns2:Sequence dsseqid="sq2090" id="sq2090"><ns2:sequence>TGGCAAAAAATAGCTATAATTCCCAAACTGGGCGAGGGCCTCAGGTAGGGGCGTTCTGCGAAATCGCGATTTTGGCATACAGAAAAACTGGGCGAGGGCCTCAGGTAGGGGCGTTCTGCGAAATCGCGATTTTGGCATACAGAAACCCCGTTCAAAAATTCCCCAAAAATGCCCATTTTTTCGACTTCGTGCTACGATTAGGGGTTGGTGTAATATAGTGGCCCGCGCTCCCCATCCTGGCCTAGCCTTGATAAAATATGGCCTCTAAGGCCTTATAAAATTGGAATTGAGACTGTAATGAGGTTATTTGAATATAAAGTTAATTTAATATTTGTTCTCGCTTGTTACTTGCTTATCTACTTATATAATTTATTATTTAAAATTAGAACTATATGTTTTAATAATGTTATGTTATTATATCTATCGTGTTCTATATTTTTATATCTATAATGCTCTGATGTTATGTCTATATCCTCGTGATGGTGGGTAATGTCGTGGTAACCATATAATAGCAATTGCCTTTTATTCTATATTGGTAATAACGTGGTAATACAGCTAACACATACACCATAACGCTACATTATCTATAATTTAATAAAATTGAATTAATACGTTGATTGAATAAATATACTTGAACATTATTATAATTGTTGCATTACATCGAACATATAACTTTAATTTAACTCGTCTTACATTGATAGTGCTGTTATTGGTTACTCTATTAGATGATAATTTTAATATTAACATTGTTCCGTTAACTTTATCATTATAGATGTTTTATTTTATTCGATTTTATAATTA</ns2:sequence><ns2:name>KY699384.1_Leishmania_lainsoni_strain_MHOM/PE/91/LC2288_clone_LC2288_149_minicircle_kinetoplast,_complete_sequence</ns2:name></ns2:Sequence><ns2:Sequence dsseqid="sq2092" id="sq2092"><ns2:sequence>GAATTTTATATAGTAATGGTTGTGGTTACGTGCATCATGTTTTAAATAATTTTTATAATTTTGATAAAAATGGGATAAATTCCCAAACTGGCCGAGGCCCTCAGGTAGGGGCGTTCTGCGAAAATCGAAAAATCGCATACAGAAACCCCGTTCAAAAATATGCCAAAAATCGTCATTTTTTCGAGAATGTGTTACGATTAGGGGTTGGTGTAATATAGTGGGCCGCGCTCCCCGAATTGGGCTAGCCTGCATAAAAGTAGGCCTCTTAGAGGCTTGTTTTACGCGTTGCTAACTATACTCGGAATAATAATGGATATATAGATAAGAATTTAATAGATGCTAATGTTATTTAAGATAATATATTTATTGATTATAATATTGATAAGAATTTAATAGATGCTAATGTTATTTAAGATAATATATTTATTGATTATAATATTGCTCCATCTTGTTCTAGTAATAGTACATGTATGTGTTCTTGCTATTAGATCAAACTATAAACTATACGATATAGTATGCTATAAGACTACATGGCTATGGATATGATTAGACTACTCATCCATACTATACCTCCCTCCCCTTTAATATTAATATAAGTTGTACTTGTAGACTATATACATGGATAAGAGGTAATACTATACTTTGATAACGATAGAGCACACGTATCTATAGCTATGGTATGTAATGTTATTGTTATGTATAGAATAGATTTTAAAATAATATTAAATATTTAATTACTAGTTTTATTTAATCTAAGATTATAACTTTTATTCTCTCTACTTACTTGTGTGCTCTCTTATTAAATTTAATTTTATCATAAT</ns2:sequence><ns2:name>KY699385.1_Leishmania_lainsoni_strain_MHOM/PE/91/LC2288_clone_LC2288_150_minicircle_kinetoplast,_complete_sequence</ns2:name></ns2:Sequence><ns2:Sequence dsseqid="sq2094" id="sq2094"><ns2:sequence>AGTAATAATATTTAAACTTTGCTATGATAGTGTTATGATGTGAGTATTGTTTTATTAAATTTTATAAAATGGGGGATAAAATCCAACCACCCGACATGCCCTCAGGTAGGGGCGTTCTGCGAAAACGCGATTTTGGCATACAGAAACCCCGTTCAAAAATTCGCGAAAAATCGCATTTTTTTGACTTTCGTGCACGATTAGGGGTTGGTGTAATATAGTCGGGGGTGCGCCCCACTCCAGCTAGGATGCGTCATTATAGGCCTCTTAGAGGCTTGTTTTTATGGATTTAAAGTTAAACAAGAATATAAACTGGAAATAGACTTTATAAAATTTAATTTAACGTTATTATCTAGCTTGTATTGAATAATTTAATTTATTTATATGATAGCTCACCGTTTAACGTTATTATCTAGCTTGTATTGAATAATTTAATTTATTTATATGATAGCTCACCGTTCTTATGCATGTCATTGATTAAAATTATAATTATATTATTTAGATAAAATTAAATCTACTATAACTCTATCATTACGTTGTATGTGGTCTTGGCTACCATAATACTCCCCAATATAGAATATAATATATATTAGTATGTATTTAGTGCTATTATAGTCTAATACTACACCATACACGCTCTTACACGTACTTACACTATAGACATTATGATACTTGGAACTATACTTATTAAAATTGTATTATTATATTAATAGTTTTAAAATTATAATATACTTATCTAACTAACACTATTACACGTTCATGTTTTGATCTATTACCTGTACTATTTAGTAATAATTTTATTT</ns2:sequence><ns2:name>KY699386.1_Leishmania_lainsoni_strain_MHOM/PE/91/LC2288_clone_LC2288_151_minicircle_kinetoplast,_complete_sequence</ns2:name></ns2:Sequence><ns2:Sequence dsseqid="sq2096" id="sq2096"><ns2:sequence>ATAATTTTATTACATGTAGGGCTATTATGTGGTGTTACTCCCTCTATTACATCGATAGAATTCATAAAAATGGGTTGAAATCCAACCACCCGACATGCCCTCAGGTAGGGGCGTTCTGCGAAATCGCGTTTTTGGCATACAGAAACCCCGTTCAAAAATTCCTCAAAAATGCCCATTTTTTCAACTTTGTGTTACGATTAGGGGTTGGTGTAATATAGTGGGGCGCGCTCCCCGAATTGGGCTAGCTCCTTCAAAAGTAGGCCTCTCAGAGGCTTGTTTTTATGATTCTGCATCAATACACTTTAAATGATAGAATTAGAAATAAAATTTAAATAAAACGTTGTTAAGCTTAGATTGGAATAGAGTTTATATAATTATAATCTAAATAATACTTTGCTATCTCTTCGTTATTATCTTCTCTACTAACTTTATAATTTTTATATAATGGCTATGTATCATGCTCGTGTATGGTGTCTATTGTCTCTATCTATACTATTAGCCTCGAAACTGTAATATAACTTATTCGTAATATATATTGGTATGGTATTATGGGTATGACATTATAATATTTTTAATTTTATATTTTTATCTTATAGCTTAGCTTCATTGACGTTATACCATTATAATATTTTTAATTTTATATTTTTATCTTATAGCTTAGCTTCATTGACGTTATACCATTGATGCTCGTTGATGAATATACTTTGAATAAGATTATACATGCTCTTGATTAAACTATACAATAAACATTTTATTTTTCTTATCTTATTCATCTATTACTATTGCCTTATCTATACAATTTAATTAA</ns2:sequence><ns2:name>KY699387.1_Leishmania_lainsoni_strain_MHOM/PE/91/LC2288_clone_LC2288_152_minicircle_kinetoplast,_complete_sequence</ns2:name></ns2:Sequence><ns2:Sequence dsseqid="sq2098" id="sq2098"><ns2:sequence>TTTAATAAAATGGCTATAATTCCCAAACTGGGCGAGGGCCTCAGGTAGGGGCGTTCTGCGAAATCGCGATTTTGGCATACAGAAACCCCGTTCAAAAATTCCTCAAAAATGGCCATTTTTACGGGAGTGTGTTACGATTAGGGGTCCCCGTTCAAAAATTCCTCAAAAATGGCCATTTTTACGGGAGTGTGTTACGATTAGGGGTTGGTGTAATATAGTCCCCCGCGCTCCCCATCCAGGGCTAGGACCTTGGAAAGTAGGCCTCTAAGAGGCTTGTTTTTATAGATTTAATAATTTAAACTAATAATTGACTTTATATTTTAATAAATTATATTTTTATTATCTCATTGCTATCATTGAAGTTAGTTATATTATTTTATTGATATTATTATACTAGTATAGCTTTTATTATTATAGCTTTGATTATAGTTCATGCTAGTATTATAATTTTATACTATGAGTTGTCTTACCTATGGATGGGTATGATGTAGTAATAGGGCTAGTTTCCCTTTAATATGAATATATATTGTAATATTCCAATAACCCTGTATTATAGCTATAGATAACACTACACTCTCGATACTATCATTGATAATAATATAAATAAAATTATACTATAGTGTATTACGTGCATATACTTTAATATCTTTATTTATAATTTAATTAATACTCGTTAGTTCTGACATTGAATATTATTATACTTGGTATGATGATGCTTGGGATACATAATAATAATAATAAAATTGAATTTAATAATATTGTGTCTTAATGCGTTAATCTACTTCATGTTCGCTATAAAT</ns2:sequence><ns2:name>KY699388.1_Leishmania_lainsoni_strain_MHOM/PE/91/LC2288_clone_LC2288_153_minicircle_kinetoplast,_complete_sequence</ns2:name></ns2:Sequence><ns2:Sequence dsseqid="sq2100" id="sq2100"><ns2:sequence>AATAAATTTATAGTTATAGAGTGTTATGCTGCATCTATCATTTTATATTTTATTAAATTTATCAAAAATAGGGGTCCAATTCCAACCACCCGACATGCCCTCAGGTAGGGGCGTTCTGCGAAATCGCGTTTTTGGCATACAGAAACCCCGTTCAAAAATTCCTCAAAAATGCCCATTTTTTCAACTTTGTGTTACGATTAGGGGTTGGTGTAATATAGTGGGCCGCGCTCCCCGACTTGAGCTAGCTCGTTGAAATATAGGCCTCTCAGAGGCTTGTTTTTATAACTTTAGAATTAGATGTGATATATAAGTTTATAAATTGATAAAATATAGTTTTGATTTTAATATTGCTCTGCTTTGAGTTTATTATTATGCTTGTTTAATATATTTTATTTTATAACGTTAAATGTTCATGCTATGATCACGTGGCATAATACTAGCTAATGTTACTATACTTGCATATCGTCAATGAGATAGCTTCTCACGTGGCATAATACTAGCTAATGTTACTATACTTGCATATCGTCAATGAGATAGCTTCATACACAGGGTAATGAGTCTAGAACAAGTTAATATCAATATAAGTTGTAATATATCCACGTTATTATAGCTTATAACTCTTAGACCATACTCTTACCATTCATAGCCCTATTATAACTTTAATTAATTTTATTTTAATGTTAATGATACTTATATGATTCATGCTTACACTTTTTATTTTTTACTTTGATTGGGCTATGCTGACGTTTACGTGTTAATTGATAGAGCTGTGTTCTCTATTAAATAATAATATTTTAAA</ns2:sequence><ns2:name>KY699389.1_Leishmania_lainsoni_strain_MHOM/PE/91/LC2288_clone_LC2288_154_minicircle_kinetoplast,_complete_sequence</ns2:name></ns2:Sequence><ns2:Sequence dsseqid="sq2102" id="sq2102"><ns2:sequence>TTTAATCTTTACAATGAAATTAAATTTTAATTCAACGGGGTAATGAGTCGACTCCTTATAGCGTGAAAATGGGGTCAAAATCCAACCACCCGACATGCCTCTGGGTAGGGGCGTTCTGCGAAAATCGAATTTTGGCATACAGAAACCCCGTTCAAAAATTGGCCGAAAATCGCTGTTTTTTCGAGTTTGTGTTACGATTAGGGGTTGGTGTAATATAGTGGGCCGCGCTCCCCAATTCGAGCTAGGTCCTCATAAAAGTGGCCTCTTAGAGGCTTATAATTCATAAAATTAAAATAATTGAATAACTAAACTAATATAATAATAAGATTGAGAAAATATTAATTGATGTTGTTTATTAAATTGTTATATGCATTTGAAACTATATTTTATTTAATATTAATTTCATTTTAATTATATATTTGCTCCACGTTGTTATCTAGTTTTAATTATATAGATGTCTATCGTTTGGGCATCAATAATGTAGTATTATGCTGGGTAACTTTTAATTATATAGATGTCTATCGTTTGGGCATCAATAATGTAGTATTATGCTGGGTAACCCTAGCAGTTATATTATATATTGCTTTATATTGGTATCTAGTCAATACTATCATCATAACACTGCATCTATAGCTTACCTCGTTACTAGCTTATACCATTGTATTATAATTATTGTTATTGAATAAACATTGAATATAAAACAATACTTAACTCTATTACTGCTATGTTCTTGGTTATGTGCTACGATCATTGAATAAATTTATTTATAGTTTTATTATAATATTATATTATTCATTTTA</ns2:sequence><ns2:name>KY699390.1_Leishmania_lainsoni_strain_MHOM/PE/91/LC2288_clone_LC2288_155_minicircle_kinetoplast,_complete_sequence</ns2:name></ns2:Sequence><ns2:Sequence dsseqid="sq2104" id="sq2104"><ns2:sequence>TTCAAAAAATAGCCATAAAATCCAACCACCCGACATGCCCTCAGGTAGGGGCGTTCTGCGAAATCGCGATTTTGGCATACAGAAACCCCGTTCAAAAATTCCAGGTAGGGGCGTTCTGCGAAATCGCGATTTTGGCATACAGAAACCCCGTTCAAAAATTCCCCAAAAATGCCGTTTTTTTCGACTCCGTGTTACGATTAGGGGTTGGTGTAATATAGTGGGCCGCGCTCCCCATCCAGGGCTAGGATGCCGTAAGATAGGCCTCTAAGAGGCTTGATTTTAATAATTCTAACTTTACTCTGGATTTGAACTTGAATTTAACATTTAATATATCTACTCTCGTTATTATGCGCTACTAGATAAGATAAAGTTAATATTGTTTATGTTTATAATAGTTTTAATGTTATTAATTTTAATTTTATATATTTAGATGATTTCAATGCTGGTGGTTGTTATATGATACCTGTGCCATACCATCATAGACCATACTCAATACTACCTCACTCCATATAGAATATAACTTATATTAGGCTTAATATGGTACTATTAGATAGATACAACATTATAACCATAGACACCACATTATGATACTAGCTTCGATGATATACTTGTGTTATAGTATTGATTAGATTGAATATTTACTACTACTAACAATTAAAATTATTTATATAATACGCTACACTCTATGTCTACTTTATAGTGTTTGATGTGATGTTACAGATTAAATTAATAATAACAATGATATAATACCATTACCTGCTCTATTACCATGCATACAATTTTAATTCTATCTTATAATAA</ns2:sequence><ns2:name>KY699391.1_Leishmania_lainsoni_strain_MHOM/PE/91/LC2288_clone_LC2288_156_minicircle_kinetoplast,_complete_sequence</ns2:name></ns2:Sequence><ns2:Sequence dsseqid="sq2106" id="sq2106"><ns2:sequence>CAACTTTATTATACATGGTAGTATTATGTGGTATTACCTCCCCTATTACATCAATGAAATTATTAAAATTGGGGCATAATTCCCAAACTGGGCGAGGGCCTCAGGTAGGGGCGTTCTGCGAAATCGCGATTTTGGCATACAGAAACCCCGTTCAAAAATTCTCGAAAAATGCCTATTTTTTCAACTTTGTGTTACGATTAGGGGTTGGTGTAATATAGTGGGCCGCGCTCCCCATCCAGGGCTAGGACCTTCGAAAGTAGGCCTCTTAGAGGCTTGATTTTATGGTTCTGCAATAATATGCTTTTGATAGATAAAATTAGAAATAAAATTTGAATAAAGTGTTGTTAAGCATGAGTTAGATTAAATATTATATAACTATAATTCAATCATTACCTTGCTATCTTGTTACTATCATCTTCAACGTTATAATTATGATTTTAATATAATGAGTCAATGTATTACTCGTGTATGATGCCTAAGACCACTATCTATATCATTAGCCCCGGAACCATAATATAACTTATTCGTAATATATATTGGGTGGGTATTATGAGTATGACACTATAGTATTTTAATTTTTATAATTTTGATCTAGACCTTGGCTATATTGATGCCATGATAATATAGTATTTTAATTTTTATAATTTTGATCTAGACCTTGGCTATATTGATGCCATGATAACAATACATAGCATTAATGATGTTACACGTATAATGTTACATGATCTAGTTTACATCTAATAATAAATATTTTATTTTCTCCTCTTCACTCATCTATTACTATTGCTTTAAATATAAAAATTAGATAAA</ns2:sequence><ns2:name>KY699392.1_Leishmania_lainsoni_strain_MHOM/PE/91/LC2288_clone_LC2288_157_minicircle_kinetoplast,_complete_sequence</ns2:name></ns2:Sequence><ns2:Sequence dsseqid="sq2108" id="sq2108"><ns2:sequence>TCTAATACATGGACTAGAGTGGTTATGGTGTCTTACGTGTAGAGTTATAATTTATAAAAATATTAAAAATTGGGTATAATTCCCAAACTGGGCGAGGGCCTCAGGTAGGGGCGTTCTGCGAAAACGCGTTTTTGGCATACAGAAACCCCGTTCAAAAATTCCCCGAAAATCGCTATTTTTTCAACTTTGTGTTACGATTAGGGGTTGGTGTAATATAGTGGGGCGCGCTCCCCGATTCAGCCTAGCTCCATCAAAATCAGGCCTCTAGTGCCGTATAATTTTAGAAACTAACTCTATAGTTGATGTTTGGGAATTAGATGAGATAATTATATTGTTTAGAATAGGTTTTAATTATATTCTTTAATTATTATATTTATTATGTTCTTGCGTTGCTTCTATTTTTATTTTAACTATACGTGGTCCATGTTATTGCTATGATGCTATTATAACAATGATTACCCTGTGTTATGGGTATGATAATGTAATACTATGACTCATTACCAAAATCGAGCAATTACAATATAACTTATTCTATATATGTGCTATTTTAGGCATGCTATAACGTAACGATACTAGATACACGCTCTTACTCCATTGGATAATATGATTTCATTGAATTTATAATAATAGTTGATTTTAATATTATATTATATTTATTTCATTTAAATAATTTTATTAATTCTCTTTCACGTGAACTATATCCAGTTTATGATGCTACATGCATTGATAATTTTATTAATTCTCTTTCACGTGAACTATATCCAGTTTATGATGCTACATGCATTGATAAAAATATTTACTAATACTAGA</ns2:sequence><ns2:name>KY699393.1_Leishmania_lainsoni_strain_MHOM/PE/91/LC2288_clone_LC2288_158_minicircle_kinetoplast,_complete_sequence</ns2:name></ns2:Sequence><ns2:Sequence dsseqid="sq2110" id="sq2110"><ns2:sequence>TTAAGCATGGAATAGTTTTTATAAAATAATATTTTTATTTTTCTTAGATGTTCTCAAAATTGATAAAATTGGGCATAAAATCGTAGCACCCGACATGCCTCTGGGTAGGGGCGTTCTGCGAAAACGCGATTTTGGCATACAGAAACCCCGTTCAAAAATATCGCAAAAATGGCCATTTTTTCAACTTTGTGTTACGATTAGGGGTTGGTGTAATATAGTCCGGGGCGCACCACATTTTAGCTAGCTTGCGTAAAAGTAGGCCTCTTAGAGGCTTGTTTTTATAAACTAAGCTTGAATTGGAGATAATAAATATAAACTGAATTAAATGATGACTAATGCTTACTAGATTGATGATATTATTGCTATATAGATAATTAAATTTATTTATTAGATTATTTAATATTAATTTTGTTATATTGAATTTATAATTTAATCTATAGCTACGTTGTTATGGCTTTAATATTAATTTTGTTATATTGAATTTATAATTTAATCTATAGCTACGTTGTTATGGCTATGCTTATGGTATACTATGCTCGCTGGTTACATGATATCTATACTCTGGGCTACATATTACAATATATTCTGATATTAGTTATGTTACTAGTCCATACTCGATAATAACACTATACTCACTCTACATTCATTATCTACTAACATGGATACTTTCAATAACTATAATAATATAGATTTAAATAATGATAATAGATTTGATGTAATACATTGACTTTATTAAATTTATATATACTTTGTCTTACTCTATTCTATATTTAATTAAATGTTATTAATAAATTTTAATCAATACGTTG</ns2:sequence><ns2:name>KY699394.1_Leishmania_lainsoni_strain_MHOM/PE/91/LC2288_clone_LC2288_159_minicircle_kinetoplast,_complete_sequence</ns2:name></ns2:Sequence><ns2:Sequence dsseqid="sq2112" id="sq2112"><ns2:sequence>AATAAGAGTATGTCTATTGGATGTATTATGTGATGTTACTCGATAATAAAATTATAAAATTCTATAAAAACGGGTCATTTTCCCAAACTGGGCGAGGGCCTCAGGTAGGGGCGTTCTGCGAAATCGCGATTTTGGCATACAGAAACCCCGTTCAAAAATTCGCCAAAAATGCCCATTTTTACGGGAGTGTGTTACGATTAGGGGTTGGTGTAATATAGTCGGGGGTGCGCCACATTTTAGCTAGCTCTCGTAAAAATAGGCCTCTAAGAGGCTTGATTTTTAAAATTTAGATTATTATTTCAATGTTTTGATTAAAGCTAATTATAAGTTTGATTTTAATATTAAATTCATAGCTATGTCATACTCGTTGCATTACTTGGATAGAATTGATAAATATAATTTTATAATTATGTTATGATTGTTATTACTACTCATTATAGCTATACTGGTATGATTATTGCAATACCGTACGTGGTTATGGTGTTGGCTAGAGGTATTATTAAAATAACACAGAATATATTGATATTAACTTATATTGCACCTATTTTGATACTATTACCATTATAATAATTTTATCTAAAGCTACAACGTTATACATGGTATTACTATGCATACTCTTGAATAAATTTATATTTAAAGTTAAATAACAATATTATATACTTACACTAGTTCTATCTTTTTATCTATGCTGTAGATTCAATTCAATGTTATACTAGCTTTGATCACTAGTTCTATCTTTTTATCTATGCTGTAGATTCAATTCAATGTTATACTAGCTTTGATTTTAAATTTACATACATAGTTTAAT</ns2:sequence><ns2:name>KY699395.1_Leishmania_lainsoni_strain_MHOM/PE/91/LC2288_clone_LC2288_160_minicircle_kinetoplast,_complete_sequence</ns2:name></ns2:Sequence><ns2:Sequence dsseqid="sq2114" id="sq2114"><ns2:sequence>TATAAAAAAGTGGGTCAAAATCGTACCACCCGACATGCCCTCAGGTAGGGGCGTTCTGCGAAAATCGATTTTTGGCATACAGAAACCCCGTTCAAAAATTTCAGGTAGGGGCGTTCTGCGAAAATCGATTTTTGGCATACAGAAACCCCGTTCAAAAATTGCCCGAAAAACGCGTTTTTTTCGACTCCGTGTTACGATTAGGGGTTGGTGTAATATAGTGGGCCGCGCTCCCCATCCAGGGCTAGAGTTGGATAATATAGGCCTCTAAGAGGCTTGTTTTATGGAATTAAGATTTAAACTAACGTTAGATGGAATTAAACTAGAAAATGACTTGATATAGAGTTTATGGTTATGATAATAATATATTTATATTTAATTTATAACATCGTCTCTCTGTTGTATATCTATGCTAATGCTGTTATATAGTTCCATTCATGTATAACGTTTTAGTACTACGATAGCATTGTTATGATAGCCCATAGACGTATTACCTCAGGGTTACCCCATAATATCAATTGTAACTAATATTAGACTAGTAATAGGTAGTATTAGGTGTTATAACTCTACTATGATAACATTGAGGTCATAGCTATAAGATTACATTGGATTATAATGCTTAATGAATATTATTTTATATGATTCAATTTAATGATAATAATTTTATTTTAATAAATACTTTACTATGATATTGACTATGCTAGAACTTCACGTGACTATCGTTACTCAATGCTATGTTGATAATATTAAAAATTAAAATTACTGTAATACAACGTTGTTAGGCTTCAATAGAATTCATAAAAT</ns2:sequence><ns2:name>KY699396.1_Leishmania_lainsoni_strain_MHOM/PE/91/LC2288_clone_LC2288_161_minicircle_kinetoplast,_complete_sequence</ns2:name></ns2:Sequence><ns2:Sequence dsseqid="sq2116" id="sq2116"><ns2:sequence>TTATTTATTTAATAGTTTGATATACTTTTTAATTTAATTAATTTTATATATTTCAATTTTCATCAATTTTGGCTATAAAATCCAACCACCCGACATGCCCTCAGGTAGGGGCGTTCTGCGAAATCGCGTTTTTGGCATACAGAAACCCCGTTCAAAAATTCCTCAAAAATGGCCATTTTTTCAACTTTGTGTTACGATTAGGGGTTGGTGTAATATAGTGGGCCGCGCTCCCCATCCTAGGCTTGGAGGTCAGGATATAGGCCTCTAAGAGGCTTGATTTTATAAACTAAGCTTGGATTGGAGGCTAATGCTATAAATAAAGTTATTGAATTAATAATAATATAATTTAATCTTATGATATGATATGATGATGTTATGGTTGTATTAGCTTACGTTATTTAATAATTTAATCTTATGATATGATATGATGATGTTATGGTTGTATTAGCTTACGTTATTTATATTATTTTTATAACAATAGTTCCATGTCTAGTCTATGATATGGTTCCATGGTTAGTATGGCTATGATAGTGCTGGATGGGTACATGATAGTAGATAATACCTCATAACTAGAATATATATTATATTATACTAATAGGTAACCATTATAACGTTATTACATCGACACCATACTCATACTCATACTTACATCATCAATAAATTTATACTCTTGGTTATAATGATATAACTCTATACTTTTTAGTATAATATTTGATCTAGAACTTACATATTTTTATATTTTAATATTATTGATACTAGGACGTTACTATGATGATGTAATTGATGTAGTTATATAGAA</ns2:sequence><ns2:name>KY699397.1_Leishmania_lainsoni_strain_MHOM/PE/91/LC2288_clone_LC2288_162_minicircle_kinetoplast,_complete_sequence</ns2:name></ns2:Sequence><ns2:Sequence dsseqid="sq2118" id="sq2118"><ns2:sequence>AGAACTTTAATTTTAATTAATCTATTATTTTAATAAATTATTTTTATATTTTAAATCAATTTTCAAAAATATCGATAAAATCCCAAACTGGCCGAGGCCCTCAGGTAGGGGCGTTCTGCGAAAATCGAAAAATGGCATACAGAAACCCCGTTCAAAAATTGTCCAAAAATCGCGTTTTTTTCGCCTCCGTGTTACGATTAGGGGTTGGTGTAATATAGTGCCCGCCACGCTAGCCTCCCTCGAAACAGGCCTCTGAGACCGTATGTTTTTGGAATCTAAACTTTTGATGCTAATAACAGAATATTATTTTATAAAATGAAATATAATTTATTATTTAAGTTTAATTAGATTTTAAATTTAATTGTTAGATATAATTTTATTAGATTGAAATAATTTTATTAATGATTTTAAATATTTTATTTATTTTAATCTATTTTAATTTTAATAAATTTATCATAGCTACACTATCATGGTTCATGGTTATGGGTTACATCATAGGGTAATGATATTAGTACAATATATATTCATATTATATTAGTATCCTCTCATTATAGACTAGTGTTGCTATAACTATCATAATTTTAATTCAATAACTATGCTTATATAAACTCGTTGATAATAATAATTAAATTGATATTATACTATAATAATAACTATGCTTATATAAACTCGTTGATAATAATAATTAAATTGATATTATACTATAATGATTGTTGCATTGAATAAACTTTACATCAATCTATCTCTTTCTATTCTTTGGTTTGATTAAATATTATTGCTATGCTATCTACTATGTTATGCTGAT</ns2:sequence><ns2:name>KY699398.1_Leishmania_lainsoni_strain_MHOM/PE/91/LC2288_clone_LC2288_163_minicircle_kinetoplast,_complete_sequence</ns2:name></ns2:Sequence><ns2:Sequence dsseqid="sq2120" id="sq2120"><ns2:sequence>AATTAATTTTTAAATAATATTGTTTTATGTGCTACAACGATTTTAATTTTTATCTATAATTCTATAAAATGGGGCAAAAATCCAACCACCCGACATGCCTCTGGGTAGGGGCGTTCTGCGAAAATCGAATTTTGGCATACAGAAACCCCGTTCAAAAATTAGCCGATTTTGGGCATTTTTTCGAGTTTGTGTTACGATTAGGGGTTGGTGTAATATAGTGGGCCGCGCTCCCCATCCAGGGTTAGGATTGCATAAACTAGGCCTCTTAGAGGCTTAAAAATAAAATTCTAGCTTAAATTGGAGTGTTAGGCATAGATAAGATAAATGAAACTAATAATATTGAATTTAATATATATAATTTAATGATAACATTGTTTATCATATTTAATATCTATTTAATTATTATTTATTAATTATATCTATCATGCACATCGTCTGTGTTATTATAAGTATTGGCTAGTATCGGTACATGGGTGTGTTAGTATGTAGCTTGAATGTTACAAAATGGAGCAGTTACAACTAATATTAATATATGTTATAAGGGTTACTAGACACTATTACATGCTATCCATTGAATACTATAATTTTATTTAAACTATGATAATACAATGGTGGTATAGCGTTATTATATTAATTTAATATTTTATTTATTAAACTATGATAATACAATGGTGGTATAGCGTTATTATATTAATTTAATATTTTATTTAATACGCATACTATATCTAATTCTATGTACTGCTTGCTCTTACAATGATAAATATAGCTAATACCACATCTATACTAACATCATACTAGTTTATAGTTTA</ns2:sequence><ns2:name>KY699399.1_Leishmania_lainsoni_strain_MHOM/PE/91/LC2288_clone_LC2288_164_minicircle_kinetoplast,_complete_sequence</ns2:name></ns2:Sequence></ns2:SequenceSet></ns3:vamsasModel><ns3:JSeq colour="-1" start="1" end="722" id="sq2"><ns3:features begin="676" end="695" type="CCGTGCACAATTAGGGGTTG" description="Search Results" featureGroup="B1C" score="0.0"/><ns3:features begin="696" end="717" type="GTGTAATATAGTGGGCCGCGCA" description="Search Results" featureGroup="LB" score="0.0"/><ns3:features begin="605" end="623" type="TGCGAAAACCGAAAAATGG" description="Search Results" featureGroup="F2" score="0.0"/><ns3:features begin="621" end="640" type="TGGCATACAGAAACCCCGTT" description="Search Results" featureGroup="crRNA_kDNA" score="0.0"/></ns3:JSeq><ns3:JSeq colour="-1" start="1" end="774" id="sq4"><ns3:features begin="728" end="747" type="CCGTGCACAATTAGGGGTTG" description="Search Results" featureGroup="B1C" score="0.0"/><ns3:features begin="748" end="769" type="GTGTAATATAGTGGGCCGCGCA" description="Search Results" featureGroup="LB" score="0.0"/><ns3:features begin="673" end="692" type="TGGCATACAGAAACCCCGTT" description="Search Results" featureGroup="crRNA_kDNA" score="0.0"/></ns3:JSeq><ns3:JSeq colour="-1" start="1" end="574" id="sq6"><ns3:features begin="528" end="547" type="CCGTGCACAATTAGGGGTTG" description="Search Results" featureGroup="B1C" score="0.0"/><ns3:features begin="548" end="569" type="GTGTAATATAGTGGGCCGCGCA" description="Search Results" featureGroup="LB" score="0.0"/></ns3:JSeq><ns3:JSeq colour="-1" start="1" end="749" id="sq8"><ns3:features begin="703" end="722" type="CCGTGCACAATTAGGGGTTG" description="Search Results" featureGroup="B1C" score="0.0"/><ns3:features begin="648" end="667" type="TGGCATACAGAAACCCCGTT" description="Search Results" featureGroup="crRNA_kDNA" score="0.0"/></ns3:JSeq><ns3:JSeq colour="-1" start="1" end="528" id="sq10"><ns3:features begin="303" end="322" type="CCGTGCACAATTAGGGGTTG" description="Search Results" featureGroup="B1C" score="0.0"/><ns3:features begin="248" end="267" type="TGGCATACAGAAACCCCGTT" description="Search Results" featureGroup="crRNA_kDNA" score="0.0"/></ns3:JSeq><ns3:JSeq colour="-1" start="1" end="739" id="sq12"><ns3:features begin="79" end="96" type="AATCGTACTCCCCGACAT" description="Search Results" featureGroup="F3" score="0.0"/><ns3:features begin="188" end="207" type="CCGTGCACAATTAGGGGTTG" description="Search Results" featureGroup="B1C" score="0.0"/><ns3:features begin="79" end="96" type="F3" description="" featureGroup="Jalview" score="0.0"/><ns3:features begin="208" end="229" type="GTGTAATATAGTGGGCCGCGCA" description="Search Results" featureGroup="LB" score="0.0"/><ns3:features begin="133" end="152" type="TGGCATACAGAAACCCCGTT" description="Search Results" featureGroup="crRNA_kDNA" score="0.0"/></ns3:JSeq><ns3:JSeq colour="-1" start="1" end="752" id="sq14"><ns3:features begin="188" end="207" type="CCGTGCACAATTAGGGGTTG" description="Search Results" featureGroup="B1C" score="0.0"/><ns3:features begin="208" end="229" type="GTGTAATATAGTGGGCCGCGCA" description="Search Results" featureGroup="LB" score="0.0"/><ns3:features begin="133" end="152" type="TGGCATACAGAAACCCCGTT" description="Search Results" featureGroup="crRNA_kDNA" score="0.0"/></ns3:JSeq><ns3:JSeq colour="-1" start="1" end="749" id="sq16"><ns3:features begin="188" end="207" type="CCGTGCACAATTAGGGGTTG" description="Search Results" featureGroup="B1C" score="0.0"/><ns3:features begin="208" end="229" type="GTGTAATATAGTGGGCCGCGCA" description="Search Results" featureGroup="LB" score="0.0"/><ns3:features begin="133" end="152" type="TGGCATACAGAAACCCCGTT" description="Search Results" featureGroup="crRNA_kDNA" score="0.0"/></ns3:JSeq><ns3:JSeq colour="-1" start="1" end="749" id="sq18"><ns3:features begin="79" end="96" type="AATCGTACTCCCCGACAT" description="Search Results" featureGroup="F3" score="0.0"/><ns3:features begin="163" end="184" type="CCAAAATTCGCGTTTTTTGGCC" description="Search Results" featureGroup="F1" score="0.0"/><ns3:features begin="188" end="207" type="CCGTGCACAATTAGGGGTTG" description="Search Results" featureGroup="B1C" score="0.0"/><ns3:features begin="79" end="96" type="F3" description="" featureGroup="Jalview" score="0.0"/><ns3:features begin="208" end="229" type="GTGTAATATAGTGGGCCGCGCA" description="Search Results" featureGroup="LB" score="0.0"/><ns3:features begin="133" end="152" type="TGGCATACAGAAACCCCGTT" description="Search Results" featureGroup="crRNA_kDNA" score="0.0"/></ns3:JSeq><ns3:JSeq colour="-1" start="1" end="749" id="sq20"><ns3:features begin="188" end="207" type="CCGTGCACAATTAGGGGTTG" description="Search Results" featureGroup="B1C" score="0.0"/><ns3:features begin="208" end="229" type="GTGTAATATAGTGGGCCGCGCA" description="Search Results" featureGroup="LB" score="0.0"/><ns3:features begin="133" end="152" type="TGGCATACAGAAACCCCGTT" description="Search Results" featureGroup="crRNA_kDNA" score="0.0"/></ns3:JSeq><ns3:JSeq colour="-1" start="1" end="759" id="sq22"><ns3:features begin="188" end="207" type="CCGTGCACAATTAGGGGTTG" description="Search Results" featureGroup="B1C" score="0.0"/><ns3:features begin="208" end="229" type="GTGTAATATAGTGGGCCGCGCA" description="Search Results" featureGroup="LB" score="0.0"/><ns3:features begin="133" end="152" type="TGGCATACAGAAACCCCGTT" description="Search Results" featureGroup="crRNA_kDNA" score="0.0"/></ns3:JSeq><ns3:JSeq colour="-1" start="1" end="750" id="sq24"><ns3:features begin="141" end="162" type="AGAAACCCCGTTCAAAAATCCC" description="Search Results" featureGroup="RevCom_LF" score="0.0"/><ns3:features begin="163" end="184" type="CCAAAATTCGCGTTTTTTGGCC" description="Search Results" featureGroup="F1" score="0.0"/><ns3:features begin="188" end="207" type="CCGTGCACAATTAGGGGTTG" description="Search Results" featureGroup="B1C" score="0.0"/><ns3:features begin="79" end="96" type="F3" description="" featureGroup="Jalview" score="0.0"/><ns3:features begin="79" end="96" type="F3" description="Search Results" featureGroup="AATCGTACTCCCCGACAT" score="0.0"/><ns3:features begin="208" end="229" type="GTGTAATATAGTGGGCCGCGCA" description="Search Results" featureGroup="LB" score="0.0"/><ns3:features begin="133" end="152" type="TGGCATACAGAAACCCCGTT" description="Search Results" featureGroup="crRNA_kDNA" score="0.0"/></ns3:JSeq><ns3:JSeq colour="-1" start="1" end="730" id="sq26"><ns3:features begin="188" end="207" type="CCGTGCACAATTAGGGGTTG" description="Search Results" featureGroup="B1C" score="0.0"/><ns3:features begin="208" end="229" type="GTGTAATATAGTGGGCCGCGCA" description="Search Results" featureGroup="LB" score="0.0"/><ns3:features begin="133" end="152" type="TGGCATACAGAAACCCCGTT" description="Search Results" featureGroup="crRNA_kDNA" score="0.0"/></ns3:JSeq><ns3:JSeq colour="-1" start="1" end="741" id="sq28"><ns3:features begin="188" end="207" type="CCGTGCACAATTAGGGGTTG" description="Search Results" featureGroup="B1C" score="0.0"/><ns3:features begin="133" end="152" type="TGGCATACAGAAACCCCGTT" description="Search Results" featureGroup="crRNA_kDNA" score="0.0"/></ns3:JSeq><ns3:JSeq colour="-1" start="1" end="739" id="sq30"><ns3:features begin="188" end="207" type="CCGTGCACAATTAGGGGTTG" description="Search Results" featureGroup="B1C" score="0.0"/><ns3:features begin="208" end="229" type="GTGTAATATAGTGGGCCGCGCA" description="Search Results" featureGroup="LB" score="0.0"/><ns3:features begin="133" end="152" type="TGGCATACAGAAACCCCGTT" description="Search Results" featureGroup="crRNA_kDNA" score="0.0"/></ns3:JSeq><ns3:JSeq colour="-1" start="1" end="739" id="sq32"><ns3:features begin="188" end="207" type="CCGTGCACAATTAGGGGTTG" description="Search Results" featureGroup="B1C" score="0.0"/><ns3:features begin="117" end="135" type="TGCGAAAACCGAAAAATGG" description="Search Results" featureGroup="F2" score="0.0"/><ns3:features begin="133" end="152" type="TGGCATACAGAAACCCCGTT" description="Search Results" featureGroup="crRNA_kDNA" score="0.0"/></ns3:JSeq><ns3:JSeq colour="-1" start="1" end="740" id="sq34"><ns3:features begin="188" end="207" type="CCGTGCACAATTAGGGGTTG" description="Search Results" featureGroup="B1C" score="0.0"/><ns3:features begin="133" end="152" type="TGGCATACAGAAACCCCGTT" description="Search Results" featureGroup="crRNA_kDNA" score="0.0"/></ns3:JSeq><ns3:JSeq colour="-1" start="1" end="743" id="sq36"><ns3:features begin="188" end="207" type="CCGTGCACAATTAGGGGTTG" description="Search Results" featureGroup="B1C" score="0.0"/><ns3:features begin="208" end="229" type="GTGTAATATAGTGGGCCGCGCA" description="Search Results" featureGroup="LB" score="0.0"/><ns3:features begin="133" end="152" type="TGGCATACAGAAACCCCGTT" description="Search Results" featureGroup="crRNA_kDNA" score="0.0"/></ns3:JSeq><ns3:JSeq colour="-1" start="1" end="751" id="sq38"><ns3:features begin="188" end="207" type="CCGTGCACAATTAGGGGTTG" description="Search Results" featureGroup="B1C" score="0.0"/><ns3:features begin="208" end="229" type="GTGTAATATAGTGGGCCGCGCA" description="Search Results" featureGroup="LB" score="0.0"/><ns3:features begin="133" end="152" type="TGGCATACAGAAACCCCGTT" description="Search Results" featureGroup="crRNA_kDNA" score="0.0"/></ns3:JSeq><ns3:JSeq colour="-1" start="1" end="739" id="sq40"><ns3:features begin="188" end="207" type="CCGTGCACAATTAGGGGTTG" description="Search Results" featureGroup="B1C" score="0.0"/><ns3:features begin="254" end="271" type="GAAACTGGCCTCTAAGGC" description="Search Results" featureGroup="B3C" score="0.0"/><ns3:features begin="208" end="229" type="GTGTAATATAGTGGGCCGCGCA" description="Search Results" featureGroup="LB" score="0.0"/><ns3:features begin="133" end="152" type="TGGCATACAGAAACCCCGTT" description="Search Results" featureGroup="crRNA_kDNA" score="0.0"/></ns3:JSeq><ns3:JSeq colour="-1" start="1" end="751" id="sq42"><ns3:features begin="188" end="207" type="CCGTGCACAATTAGGGGTTG" description="Search Results" featureGroup="B1C" score="0.0"/><ns3:features begin="133" end="152" type="TGGCATACAGAAACCCCGTT" description="Search Results" featureGroup="crRNA_kDNA" score="0.0"/></ns3:JSeq><ns3:JSeq colour="-1" start="1" end="750" id="sq44"><ns3:features begin="79" end="96" type="AATCGTACTCCCCGACAT" description="Search Results" featureGroup="F3" score="0.0"/><ns3:features begin="188" end="207" type="CCGTGCACAATTAGGGGTTG" description="Search Results" featureGroup="B1C" score="0.0"/><ns3:features begin="79" end="96" type="F3" description="" featureGroup="Jalview" score="0.0"/><ns3:features begin="208" end="229" type="GTGTAATATAGTGGGCCGCGCA" description="Search Results" featureGroup="LB" score="0.0"/><ns3:features begin="133" end="152" type="TGGCATACAGAAACCCCGTT" description="Search Results" featureGroup="crRNA_kDNA" score="0.0"/></ns3:JSeq><ns3:JSeq colour="-1" start="1" end="739" id="sq46"><ns3:features begin="188" end="207" type="CCGTGCACAATTAGGGGTTG" description="Search Results" featureGroup="B1C" score="0.0"/><ns3:features begin="208" end="229" type="GTGTAATATAGTGGGCCGCGCA" description="Search Results" featureGroup="LB" score="0.0"/><ns3:features begin="117" end="135" type="TGCGAAAACCGAAAAATGG" description="Search Results" featureGroup="F2" score="0.0"/><ns3:features begin="133" end="152" type="TGGCATACAGAAACCCCGTT" description="Search Results" featureGroup="crRNA_kDNA" score="0.0"/></ns3:JSeq><ns3:JSeq colour="-1" start="1" end="752" id="sq48"><ns3:features begin="141" end="162" type="AGAAACCCCGTTCAAAAATCCC" description="Search Results" featureGroup="RevCom_LF" score="0.0"/><ns3:features begin="188" end="207" type="CCGTGCACAATTAGGGGTTG" description="Search Results" featureGroup="B1C" score="0.0"/><ns3:features begin="208" end="229" type="GTGTAATATAGTGGGCCGCGCA" description="Search Results" featureGroup="LB" score="0.0"/><ns3:features begin="117" end="135" type="TGCGAAAACCGAAAAATGG" description="Search Results" featureGroup="F2" score="0.0"/><ns3:features begin="133" end="152" type="TGGCATACAGAAACCCCGTT" description="Search Results" featureGroup="crRNA_kDNA" score="0.0"/></ns3:JSeq><ns3:JSeq colour="-1" start="1" end="748" id="sq50"><ns3:features begin="141" end="162" type="AGAAACCCCGTTCAAAAATCCC" description="Search Results" featureGroup="RevCom_LF" score="0.0"/><ns3:features begin="163" end="184" type="CCAAAATTCGCGTTTTTTGGCC" description="Search Results" featureGroup="F1" score="0.0"/><ns3:features begin="188" end="207" type="CCGTGCACAATTAGGGGTTG" description="Search Results" featureGroup="B1C" score="0.0"/><ns3:features begin="208" end="229" type="GTGTAATATAGTGGGCCGCGCA" description="Search Results" featureGroup="LB" score="0.0"/><ns3:features begin="133" end="152" type="TGGCATACAGAAACCCCGTT" description="Search Results" featureGroup="crRNA_kDNA" score="0.0"/></ns3:JSeq><ns3:JSeq colour="-1" start="1" end="740" id="sq52"><ns3:features begin="188" end="207" type="CCGTGCACAATTAGGGGTTG" description="Search Results" featureGroup="B1C" score="0.0"/><ns3:features begin="254" end="271" type="GAAACTGGCCTCTAAGGC" description="Search Results" featureGroup="B3C" score="0.0"/><ns3:features begin="208" end="229" type="GTGTAATATAGTGGGCCGCGCA" description="Search Results" featureGroup="LB" score="0.0"/><ns3:features begin="117" end="135" type="TGCGAAAACCGAAAAATGG" description="Search Results" featureGroup="F2" score="0.0"/><ns3:features begin="133" end="152" type="TGGCATACAGAAACCCCGTT" description="Search Results" featureGroup="crRNA_kDNA" score="0.0"/></ns3:JSeq><ns3:JSeq colour="-1" start="1" end="751" id="sq54"><ns3:features begin="79" end="96" type="AATCGTACTCCCCGACAT" description="Search Results" featureGroup="F3" score="0.0"/><ns3:features begin="188" end="207" type="CCGTGCACAATTAGGGGTTG" description="Search Results" featureGroup="B1C" score="0.0"/><ns3:features begin="79" end="96" type="F3" description="" featureGroup="Jalview" score="0.0"/><ns3:features begin="208" end="229" type="GTGTAATATAGTGGGCCGCGCA" description="Search Results" featureGroup="LB" score="0.0"/><ns3:features begin="133" end="152" type="TGGCATACAGAAACCCCGTT" description="Search Results" featureGroup="crRNA_kDNA" score="0.0"/></ns3:JSeq><ns3:JSeq colour="-1" start="1" end="750" id="sq56"><ns3:features begin="188" end="207" type="CCGTGCACAATTAGGGGTTG" description="Search Results" featureGroup="B1C" score="0.0"/><ns3:features begin="208" end="229" type="GTGTAATATAGTGGGCCGCGCA" description="Search Results" featureGroup="LB" score="0.0"/><ns3:features begin="133" end="152" type="TGGCATACAGAAACCCCGTT" description="Search Results" featureGroup="crRNA_kDNA" score="0.0"/></ns3:JSeq><ns3:JSeq colour="-1" start="1" end="739" id="sq58"><ns3:features begin="188" end="207" type="CCGTGCACAATTAGGGGTTG" description="Search Results" featureGroup="B1C" score="0.0"/><ns3:features begin="117" end="135" type="TGCGAAAACCGAAAAATGG" description="Search Results" featureGroup="F2" score="0.0"/><ns3:features begin="133" end="152" type="TGGCATACAGAAACCCCGTT" description="Search Results" featureGroup="crRNA_kDNA" score="0.0"/></ns3:JSeq><ns3:JSeq colour="-1" start="1" end="750" id="sq60"><ns3:features begin="79" end="96" type="AATCGTACTCCCCGACAT" description="Search Results" featureGroup="F3" score="0.0"/><ns3:features begin="141" end="162" type="AGAAACCCCGTTCAAAAATCCC" description="Search Results" featureGroup="RevCom_LF" score="0.0"/><ns3:features begin="163" end="184" type="CCAAAATTCGCGTTTTTTGGCC" description="Search Results" featureGroup="F1" score="0.0"/><ns3:features begin="188" end="207" type="CCGTGCACAATTAGGGGTTG" description="Search Results" featureGroup="B1C" score="0.0"/><ns3:features begin="79" end="96" type="F3" description="" featureGroup="Jalview" score="0.0"/><ns3:features begin="208" end="229" type="GTGTAATATAGTGGGCCGCGCA" description="Search Results" featureGroup="LB" score="0.0"/><ns3:features begin="117" end="135" type="TGCGAAAACCGAAAAATGG" description="Search Results" featureGroup="F2" score="0.0"/><ns3:features begin="133" end="152" type="TGGCATACAGAAACCCCGTT" description="Search Results" featureGroup="crRNA_kDNA" score="0.0"/></ns3:JSeq><ns3:JSeq colour="-1" start="1" end="750" id="sq62"><ns3:features begin="79" end="96" type="AATCGTACTCCCCGACAT" description="Search Results" featureGroup="F3" score="0.0"/><ns3:features begin="188" end="207" type="CCGTGCACAATTAGGGGTTG" description="Search Results" featureGroup="B1C" score="0.0"/><ns3:features begin="79" end="96" type="F3" description="" featureGroup="Jalview" score="0.0"/><ns3:features begin="208" end="229" type="GTGTAATATAGTGGGCCGCGCA" description="Search Results" featureGroup="LB" score="0.0"/><ns3:features begin="133" end="152" type="TGGCATACAGAAACCCCGTT" description="Search Results" featureGroup="crRNA_kDNA" score="0.0"/></ns3:JSeq><ns3:JSeq colour="-1" start="1" end="750" id="sq64"><ns3:features begin="79" end="96" type="AATCGTACTCCCCGACAT" description="Search Results" featureGroup="F3" score="0.0"/><ns3:features begin="188" end="207" type="CCGTGCACAATTAGGGGTTG" description="Search Results" featureGroup="B1C" score="0.0"/><ns3:features begin="79" end="96" type="F3" description="" featureGroup="Jalview" score="0.0"/><ns3:features begin="117" end="135" type="TGCGAAAACCGAAAAATGG" description="Search Results" featureGroup="F2" score="0.0"/><ns3:features begin="133" end="152" type="TGGCATACAGAAACCCCGTT" description="Search Results" featureGroup="crRNA_kDNA" score="0.0"/></ns3:JSeq><ns3:JSeq colour="-1" start="1" end="748" id="sq66"><ns3:features begin="79" end="96" type="AATCGTACTCCCCGACAT" description="Search Results" featureGroup="F3" score="0.0"/><ns3:features begin="188" end="207" type="CCGTGCACAATTAGGGGTTG" description="Search Results" featureGroup="B1C" score="0.0"/><ns3:features begin="79" end="96" type="F3" description="" featureGroup="Jalview" score="0.0"/><ns3:features begin="133" end="152" type="TGGCATACAGAAACCCCGTT" description="Search Results" featureGroup="crRNA_kDNA" score="0.0"/></ns3:JSeq><ns3:JSeq colour="-1" start="1" end="750" id="sq68"><ns3:features begin="79" end="96" type="AATCGTACTCCCCGACAT" description="Search Results" featureGroup="F3" score="0.0"/><ns3:features begin="141" end="162" type="AGAAACCCCGTTCAAAAATCCC" description="Search Results" featureGroup="RevCom_LF" score="0.0"/><ns3:features begin="163" end="184" type="CCAAAATTCGCGTTTTTTGGCC" description="Search Results" featureGroup="F1" score="0.0"/><ns3:features begin="188" end="207" type="CCGTGCACAATTAGGGGTTG" description="Search Results" featureGroup="B1C" score="0.0"/><ns3:features begin="79" end="96" type="F3" description="" featureGroup="Jalview" score="0.0"/><ns3:features begin="254" end="271" type="GAAACTGGCCTCTAAGGC" description="Search Results" featureGroup="B3C" score="0.0"/><ns3:features begin="117" end="135" type="TGCGAAAACCGAAAAATGG" description="Search Results" featureGroup="F2" score="0.0"/><ns3:features begin="133" end="152" type="TGGCATACAGAAACCCCGTT" description="Search Results" featureGroup="crRNA_kDNA" score="0.0"/></ns3:JSeq><ns3:JSeq colour="-1" start="1" end="750" id="sq70"><ns3:features begin="141" end="162" type="AGAAACCCCGTTCAAAAATCCC" description="Search Results" featureGroup="RevCom_LF" score="0.0"/><ns3:features begin="163" end="184" type="CCAAAATTCGCGTTTTTTGGCC" description="Search Results" featureGroup="F1" score="0.0"/><ns3:features begin="188" end="207" type="CCGTGCACAATTAGGGGTTG" description="Search Results" featureGroup="B1C" score="0.0"/><ns3:features begin="208" end="229" type="GTGTAATATAGTGGGCCGCGCA" description="Search Results" featureGroup="LB" score="0.0"/><ns3:features begin="117" end="135" type="TGCGAAAACCGAAAAATGG" description="Search Results" featureGroup="F2" score="0.0"/><ns3:features begin="133" end="152" type="TGGCATACAGAAACCCCGTT" description="Search Results" featureGroup="crRNA_kDNA" score="0.0"/></ns3:JSeq><ns3:JSeq colour="-1" start="1" end="750" id="sq72"><ns3:features begin="79" end="96" type="AATCGTACTCCCCGACAT" description="Search Results" featureGroup="F3" score="0.0"/><ns3:features begin="188" end="207" type="CCGTGCACAATTAGGGGTTG" description="Search Results" featureGroup="B1C" score="0.0"/><ns3:features begin="79" end="96" type="F3" description="" featureGroup="Jalview" score="0.0"/><ns3:features begin="208" end="229" type="GTGTAATATAGTGGGCCGCGCA" description="Search Results" featureGroup="LB" score="0.0"/><ns3:features begin="133" end="152" type="TGGCATACAGAAACCCCGTT" description="Search Results" featureGroup="crRNA_kDNA" score="0.0"/></ns3:JSeq><ns3:JSeq colour="-1" start="1" end="750" id="sq74"><ns3:features begin="141" end="162" type="AGAAACCCCGTTCAAAAATCCC" description="Search Results" featureGroup="RevCom_LF" score="0.0"/><ns3:features begin="163" end="184" type="CCAAAATTCGCGTTTTTTGGCC" description="Search Results" featureGroup="F1" score="0.0"/><ns3:features begin="188" end="207" type="CCGTGCACAATTAGGGGTTG" description="Search Results" featureGroup="B1C" score="0.0"/><ns3:features begin="133" end="152" type="TGGCATACAGAAACCCCGTT" description="Search Results" featureGroup="crRNA_kDNA" score="0.0"/></ns3:JSeq><ns3:JSeq colour="-1" start="1" end="752" id="sq76"><ns3:features begin="188" end="207" type="CCGTGCACAATTAGGGGTTG" description="Search Results" featureGroup="B1C" score="0.0"/><ns3:features begin="208" end="229" type="GTGTAATATAGTGGGCCGCGCA" description="Search Results" featureGroup="LB" score="0.0"/><ns3:features begin="133" end="152" type="TGGCATACAGAAACCCCGTT" description="Search Results" featureGroup="crRNA_kDNA" score="0.0"/></ns3:JSeq><ns3:JSeq colour="-1" start="1" end="751" id="sq78"><ns3:features begin="79" end="96" type="AATCGTACTCCCCGACAT" description="Search Results" featureGroup="F3" score="0.0"/><ns3:features begin="141" end="162" type="AGAAACCCCGTTCAAAAATCCC" description="Search Results" featureGroup="RevCom_LF" score="0.0"/><ns3:features begin="163" end="184" type="CCAAAATTCGCGTTTTTTGGCC" description="Search Results" featureGroup="F1" score="0.0"/><ns3:features begin="188" end="207" type="CCGTGCACAATTAGGGGTTG" description="Search Results" featureGroup="B1C" score="0.0"/><ns3:features begin="79" end="96" type="F3" description="" featureGroup="Jalview" score="0.0"/><ns3:features begin="208" end="229" type="GTGTAATATAGTGGGCCGCGCA" description="Search Results" featureGroup="LB" score="0.0"/><ns3:features begin="117" end="135" type="TGCGAAAACCGAAAAATGG" description="Search Results" featureGroup="F2" score="0.0"/><ns3:features begin="133" end="152" type="TGGCATACAGAAACCCCGTT" description="Search Results" featureGroup="crRNA_kDNA" score="0.0"/></ns3:JSeq><ns3:JSeq colour="-1" start="1" end="742" id="sq80"><ns3:features begin="188" end="207" type="CCGTGCACAATTAGGGGTTG" description="Search Results" featureGroup="B1C" score="0.0"/><ns3:features begin="133" end="152" type="TGGCATACAGAAACCCCGTT" description="Search Results" featureGroup="crRNA_kDNA" score="0.0"/></ns3:JSeq><ns3:JSeq colour="-1" start="1" end="739" id="sq82"><ns3:features begin="141" end="162" type="AGAAACCCCGTTCAAAAATCCC" description="Search Results" featureGroup="RevCom_LF" score="0.0"/><ns3:features begin="163" end="184" type="CCAAAATTCGCGTTTTTTGGCC" description="Search Results" featureGroup="F1" score="0.0"/><ns3:features begin="188" end="207" type="CCGTGCACAATTAGGGGTTG" description="Search Results" featureGroup="B1C" score="0.0"/><ns3:features begin="117" end="135" type="TGCGAAAACCGAAAAATGG" description="Search Results" featureGroup="F2" score="0.0"/><ns3:features begin="133" end="152" type="TGGCATACAGAAACCCCGTT" description="Search Results" featureGroup="crRNA_kDNA" score="0.0"/></ns3:JSeq><ns3:JSeq colour="-1" start="1" end="742" id="sq84"><ns3:features begin="188" end="207" type="CCGTGCACAATTAGGGGTTG" description="Search Results" featureGroup="B1C" score="0.0"/><ns3:features begin="254" end="271" type="GAAACTGGCCTCTAAGGC" description="Search Results" featureGroup="B3C" score="0.0"/><ns3:features begin="208" end="229" type="GTGTAATATAGTGGGCCGCGCA" description="Search Results" featureGroup="LB" score="0.0"/><ns3:features begin="133" end="152" type="TGGCATACAGAAACCCCGTT" description="Search Results" featureGroup="crRNA_kDNA" score="0.0"/></ns3:JSeq><ns3:JSeq colour="-1" start="1" end="749" id="sq86"><ns3:features begin="188" end="207" type="CCGTGCACAATTAGGGGTTG" description="Search Results" featureGroup="B1C" score="0.0"/><ns3:features begin="208" end="229" type="GTGTAATATAGTGGGCCGCGCA" description="Search Results" featureGroup="LB" score="0.0"/><ns3:features begin="133" end="152" type="TGGCATACAGAAACCCCGTT" description="Search Results" featureGroup="crRNA_kDNA" score="0.0"/></ns3:JSeq><ns3:JSeq colour="-1" start="1" end="751" id="sq88"><ns3:features begin="188" end="207" type="CCGTGCACAATTAGGGGTTG" description="Search Results" featureGroup="B1C" score="0.0"/><ns3:features begin="208" end="229" type="GTGTAATATAGTGGGCCGCGCA" description="Search Results" featureGroup="LB" score="0.0"/><ns3:features begin="133" end="152" type="TGGCATACAGAAACCCCGTT" description="Search Results" featureGroup="crRNA_kDNA" score="0.0"/></ns3:JSeq><ns3:JSeq colour="-1" start="1" end="740" id="sq90"><ns3:features begin="188" end="207" type="CCGTGCACAATTAGGGGTTG" description="Search Results" featureGroup="B1C" score="0.0"/><ns3:features begin="133" end="152" type="TGGCATACAGAAACCCCGTT" description="Search Results" featureGroup="crRNA_kDNA" score="0.0"/></ns3:JSeq><ns3:JSeq colour="-1" start="1" end="754" id="sq92"><ns3:features begin="79" end="96" type="AATCGTACTCCCCGACAT" description="Search Results" featureGroup="F3" score="0.0"/><ns3:features begin="141" end="162" type="AGAAACCCCGTTCAAAAATCCC" description="Search Results" featureGroup="RevCom_LF" score="0.0"/><ns3:features begin="163" end="184" type="CCAAAATTCGCGTTTTTTGGCC" description="Search Results" featureGroup="F1" score="0.0"/><ns3:features begin="188" end="207" type="CCGTGCACAATTAGGGGTTG" description="Search Results" featureGroup="B1C" score="0.0"/><ns3:features begin="79" end="96" type="F3" description="" featureGroup="Jalview" score="0.0"/><ns3:features begin="254" end="271" type="GAAACTGGCCTCTAAGGC" description="Search Results" featureGroup="B3C" score="0.0"/><ns3:features begin="208" end="229" type="GTGTAATATAGTGGGCCGCGCA" description="Search Results" featureGroup="LB" score="0.0"/><ns3:features begin="117" end="135" type="TGCGAAAACCGAAAAATGG" description="Search Results" featureGroup="F2" score="0.0"/><ns3:features begin="133" end="152" type="TGGCATACAGAAACCCCGTT" description="Search Results" featureGroup="crRNA_kDNA" score="0.0"/></ns3:JSeq><ns3:JSeq colour="-1" start="1" end="760" id="sq94"><ns3:features begin="79" end="96" type="AATCGTACTCCCCGACAT" description="Search Results" featureGroup="F3" score="0.0"/><ns3:features begin="141" end="162" type="AGAAACCCCGTTCAAAAATCCC" description="Search Results" featureGroup="RevCom_LF" score="0.0"/><ns3:features begin="163" end="184" type="CCAAAATTCGCGTTTTTTGGCC" description="Search Results" featureGroup="F1" score="0.0"/><ns3:features begin="188" end="207" type="CCGTGCACAATTAGGGGTTG" description="Search Results" featureGroup="B1C" score="0.0"/><ns3:features begin="79" end="96" type="F3" description="" featureGroup="Jalview" score="0.0"/><ns3:features begin="117" end="135" type="TGCGAAAACCGAAAAATGG" description="Search Results" featureGroup="F2" score="0.0"/><ns3:features begin="133" end="152" type="TGGCATACAGAAACCCCGTT" description="Search Results" featureGroup="crRNA_kDNA" score="0.0"/></ns3:JSeq><ns3:JSeq colour="-1" start="1" end="739" id="sq96"><ns3:features begin="79" end="96" type="AATCGTACTCCCCGACAT" description="Search Results" featureGroup="F3" score="0.0"/><ns3:features begin="188" end="207" type="CCGTGCACAATTAGGGGTTG" description="Search Results" featureGroup="B1C" score="0.0"/><ns3:features begin="79" end="96" type="F3" description="" featureGroup="Jalview" score="0.0"/><ns3:features begin="133" end="152" type="TGGCATACAGAAACCCCGTT" description="Search Results" featureGroup="crRNA_kDNA" score="0.0"/></ns3:JSeq><ns3:JSeq colour="-1" start="1" end="742" id="sq98"><ns3:features begin="141" end="162" type="AGAAACCCCGTTCAAAAATCCC" description="Search Results" featureGroup="RevCom_LF" score="0.0"/><ns3:features begin="163" end="184" type="CCAAAATTCGCGTTTTTTGGCC" description="Search Results" featureGroup="F1" score="0.0"/><ns3:features begin="188" end="207" type="CCGTGCACAATTAGGGGTTG" description="Search Results" featureGroup="B1C" score="0.0"/><ns3:features begin="117" end="135" type="TGCGAAAACCGAAAAATGG" description="Search Results" featureGroup="F2" score="0.0"/><ns3:features begin="133" end="152" type="TGGCATACAGAAACCCCGTT" description="Search Results" featureGroup="crRNA_kDNA" score="0.0"/></ns3:JSeq><ns3:JSeq colour="-1" start="1" end="740" id="sq100"><ns3:features begin="188" end="207" type="CCGTGCACAATTAGGGGTTG" description="Search Results" featureGroup="B1C" score="0.0"/><ns3:features begin="208" end="229" type="GTGTAATATAGTGGGCCGCGCA" description="Search Results" featureGroup="LB" score="0.0"/><ns3:features begin="133" end="152" type="TGGCATACAGAAACCCCGTT" description="Search Results" featureGroup="crRNA_kDNA" score="0.0"/></ns3:JSeq><ns3:JSeq colour="-1" start="1" end="752" id="sq102"><ns3:features begin="188" end="207" type="CCGTGCACAATTAGGGGTTG" description="Search Results" featureGroup="B1C" score="0.0"/><ns3:features begin="133" end="152" type="TGGCATACAGAAACCCCGTT" description="Search Results" featureGroup="crRNA_kDNA" score="0.0"/></ns3:JSeq><ns3:JSeq colour="-1" start="1" end="742" id="sq104"><ns3:features begin="188" end="207" type="CCGTGCACAATTAGGGGTTG" description="Search Results" featureGroup="B1C" score="0.0"/><ns3:features begin="133" end="152" type="TGGCATACAGAAACCCCGTT" description="Search Results" featureGroup="crRNA_kDNA" score="0.0"/></ns3:JSeq><ns3:JSeq colour="-1" start="1" end="750" id="sq106"><ns3:features begin="79" end="96" type="AATCGTACTCCCCGACAT" description="Search Results" featureGroup="F3" score="0.0"/><ns3:features begin="141" end="162" type="AGAAACCCCGTTCAAAAATCCC" description="Search Results" featureGroup="RevCom_LF" score="0.0"/><ns3:features begin="163" end="184" type="CCAAAATTCGCGTTTTTTGGCC" description="Search Results" featureGroup="F1" score="0.0"/><ns3:features begin="188" end="207" type="CCGTGCACAATTAGGGGTTG" description="Search Results" featureGroup="B1C" score="0.0"/><ns3:features begin="79" end="96" type="F3" description="" featureGroup="Jalview" score="0.0"/><ns3:features begin="208" end="229" type="GTGTAATATAGTGGGCCGCGCA" description="Search Results" featureGroup="LB" score="0.0"/><ns3:features begin="133" end="152" type="TGGCATACAGAAACCCCGTT" description="Search Results" featureGroup="crRNA_kDNA" score="0.0"/></ns3:JSeq><ns3:JSeq colour="-1" start="1" end="750" id="sq108"><ns3:features begin="141" end="162" type="AGAAACCCCGTTCAAAAATCCC" description="Search Results" featureGroup="RevCom_LF" score="0.0"/><ns3:features begin="188" end="207" type="CCGTGCACAATTAGGGGTTG" description="Search Results" featureGroup="B1C" score="0.0"/><ns3:features begin="79" end="96" type="F3" description="" featureGroup="Jalview" score="0.0"/><ns3:features begin="117" end="135" type="TGCGAAAACCGAAAAATGG" description="Search Results" featureGroup="F2" score="0.0"/><ns3:features begin="133" end="152" type="TGGCATACAGAAACCCCGTT" description="Search Results" featureGroup="crRNA_kDNA" score="0.0"/></ns3:JSeq><ns3:JSeq colour="-1" start="1" end="743" id="sq110"><ns3:features begin="141" end="162" type="AGAAACCCCGTTCAAAAATCCC" description="Search Results" featureGroup="RevCom_LF" score="0.0"/><ns3:features begin="163" end="184" type="CCAAAATTCGCGTTTTTTGGCC" description="Search Results" featureGroup="F1" score="0.0"/><ns3:features begin="188" end="207" type="CCGTGCACAATTAGGGGTTG" description="Search Results" featureGroup="B1C" score="0.0"/><ns3:features begin="208" end="229" type="GTGTAATATAGTGGGCCGCGCA" description="Search Results" featureGroup="LB" score="0.0"/><ns3:features begin="117" end="135" type="TGCGAAAACCGAAAAATGG" description="Search Results" featureGroup="F2" score="0.0"/><ns3:features begin="133" end="152" type="TGGCATACAGAAACCCCGTT" description="Search Results" featureGroup="crRNA_kDNA" score="0.0"/></ns3:JSeq><ns3:JSeq colour="-1" start="1" end="750" id="sq112"><ns3:features begin="188" end="207" type="CCGTGCACAATTAGGGGTTG" description="Search Results" featureGroup="B1C" score="0.0"/><ns3:features begin="254" end="271" type="GAAACTGGCCTCTAAGGC" description="Search Results" featureGroup="B3C" score="0.0"/><ns3:features begin="208" end="229" type="GTGTAATATAGTGGGCCGCGCA" description="Search Results" featureGroup="LB" score="0.0"/><ns3:features begin="133" end="152" type="TGGCATACAGAAACCCCGTT" description="Search Results" featureGroup="crRNA_kDNA" score="0.0"/></ns3:JSeq><ns3:JSeq colour="-1" start="1" end="742" id="sq114"><ns3:features begin="188" end="207" type="CCGTGCACAATTAGGGGTTG" description="Search Results" featureGroup="B1C" score="0.0"/><ns3:features begin="133" end="152" type="TGGCATACAGAAACCCCGTT" description="Search Results" featureGroup="crRNA_kDNA" score="0.0"/></ns3:JSeq><ns3:JSeq colour="-1" start="1" end="741" id="sq116"><ns3:features begin="188" end="207" type="CCGTGCACAATTAGGGGTTG" description="Search Results" featureGroup="B1C" score="0.0"/><ns3:features begin="208" end="229" type="GTGTAATATAGTGGGCCGCGCA" description="Search Results" featureGroup="LB" score="0.0"/><ns3:features begin="133" end="152" type="TGGCATACAGAAACCCCGTT" description="Search Results" featureGroup="crRNA_kDNA" score="0.0"/></ns3:JSeq><ns3:JSeq colour="-1" start="1" end="740" id="sq118"><ns3:features begin="188" end="207" type="CCGTGCACAATTAGGGGTTG" description="Search Results" featureGroup="B1C" score="0.0"/><ns3:features begin="117" end="135" type="TGCGAAAACCGAAAAATGG" description="Search Results" featureGroup="F2" score="0.0"/><ns3:features begin="133" end="152" type="TGGCATACAGAAACCCCGTT" description="Search Results" featureGroup="crRNA_kDNA" score="0.0"/></ns3:JSeq><ns3:JSeq colour="-1" start="1" end="751" id="sq120"><ns3:features begin="141" end="162" type="AGAAACCCCGTTCAAAAATCCC" description="Search Results" featureGroup="RevCom_LF" score="0.0"/><ns3:features begin="163" end="184" type="CCAAAATTCGCGTTTTTTGGCC" description="Search Results" featureGroup="F1" score="0.0"/><ns3:features begin="188" end="207" type="CCGTGCACAATTAGGGGTTG" description="Search Results" featureGroup="B1C" score="0.0"/><ns3:features begin="117" end="135" type="TGCGAAAACCGAAAAATGG" description="Search Results" featureGroup="F2" score="0.0"/><ns3:features begin="133" end="152" type="TGGCATACAGAAACCCCGTT" description="Search Results" featureGroup="crRNA_kDNA" score="0.0"/></ns3:JSeq><ns3:JSeq colour="-1" start="1" end="746" id="sq122"><ns3:features begin="188" end="207" type="CCGTGCACAATTAGGGGTTG" description="Search Results" featureGroup="B1C" score="0.0"/><ns3:features begin="208" end="229" type="GTGTAATATAGTGGGCCGCGCA" description="Search Results" featureGroup="LB" score="0.0"/><ns3:features begin="133" end="152" type="TGGCATACAGAAACCCCGTT" description="Search Results" featureGroup="crRNA_kDNA" score="0.0"/></ns3:JSeq><ns3:JSeq colour="-1" start="1" end="741" id="sq124"><ns3:features begin="188" end="207" type="CCGTGCACAATTAGGGGTTG" description="Search Results" featureGroup="B1C" score="0.0"/><ns3:features begin="208" end="229" type="GTGTAATATAGTGGGCCGCGCA" description="Search Results" featureGroup="LB" score="0.0"/><ns3:features begin="133" end="152" type="TGGCATACAGAAACCCCGTT" description="Search Results" featureGroup="crRNA_kDNA" score="0.0"/></ns3:JSeq><ns3:JSeq colour="-1" start="1" end="739" id="sq126"><ns3:features begin="188" end="207" type="CCGTGCACAATTAGGGGTTG" description="Search Results" featureGroup="B1C" score="0.0"/><ns3:features begin="208" end="229" type="GTGTAATATAGTGGGCCGCGCA" description="Search Results" featureGroup="LB" score="0.0"/><ns3:features begin="133" end="152" type="TGGCATACAGAAACCCCGTT" description="Search Results" featureGroup="crRNA_kDNA" score="0.0"/></ns3:JSeq><ns3:JSeq colour="-1" start="1" end="741" id="sq128"><ns3:features begin="188" end="207" type="CCGTGCACAATTAGGGGTTG" description="Search Results" featureGroup="B1C" score="0.0"/><ns3:features begin="208" end="229" type="GTGTAATATAGTGGGCCGCGCA" description="Search Results" featureGroup="LB" score="0.0"/><ns3:features begin="133" end="152" type="TGGCATACAGAAACCCCGTT" description="Search Results" featureGroup="crRNA_kDNA" score="0.0"/></ns3:JSeq><ns3:JSeq colour="-1" start="1" end="759" id="sq130"><ns3:features begin="79" end="96" type="AATCGTACTCCCCGACAT" description="Search Results" featureGroup="F3" score="0.0"/><ns3:features begin="188" end="207" type="CCGTGCACAATTAGGGGTTG" description="Search Results" featureGroup="B1C" score="0.0"/><ns3:features begin="79" end="96" type="F3" description="" featureGroup="Jalview" score="0.0"/><ns3:features begin="208" end="229" type="GTGTAATATAGTGGGCCGCGCA" description="Search Results" featureGroup="LB" score="0.0"/><ns3:features begin="133" end="152" type="TGGCATACAGAAACCCCGTT" description="Search Results" featureGroup="crRNA_kDNA" score="0.0"/></ns3:JSeq><ns3:JSeq colour="-1" start="1" end="740" id="sq132"><ns3:features begin="188" end="207" type="CCGTGCACAATTAGGGGTTG" description="Search Results" featureGroup="B1C" score="0.0"/><ns3:features begin="133" end="152" type="TGGCATACAGAAACCCCGTT" description="Search Results" featureGroup="crRNA_kDNA" score="0.0"/></ns3:JSeq><ns3:JSeq colour="-1" start="1" end="750" id="sq134"><ns3:features begin="188" end="207" type="CCGTGCACAATTAGGGGTTG" description="Search Results" featureGroup="B1C" score="0.0"/><ns3:features begin="254" end="271" type="GAAACTGGCCTCTAAGGC" description="Search Results" featureGroup="B3C" score="0.0"/><ns3:features begin="236" end="253" type="GCTGGGTTAGGATGTCGT" description="Search Results" featureGroup="B2C" score="0.0"/><ns3:features begin="208" end="229" type="GTGTAATATAGTGGGCCGCGCA" description="Search Results" featureGroup="LB" score="0.0"/><ns3:features begin="133" end="152" type="TGGCATACAGAAACCCCGTT" description="Search Results" featureGroup="crRNA_kDNA" score="0.0"/></ns3:JSeq><ns3:JSeq colour="-1" start="1" end="745" id="sq136"><ns3:features begin="141" end="162" type="AGAAACCCCGTTCAAAAATCCC" description="Search Results" featureGroup="RevCom_LF" score="0.0"/><ns3:features begin="163" end="184" type="CCAAAATTCGCGTTTTTTGGCC" description="Search Results" featureGroup="F1" score="0.0"/><ns3:features begin="188" end="207" type="CCGTGCACAATTAGGGGTTG" description="Search Results" featureGroup="B1C" score="0.0"/><ns3:features begin="208" end="229" type="GTGTAATATAGTGGGCCGCGCA" description="Search Results" featureGroup="LB" score="0.0"/><ns3:features begin="117" end="135" type="TGCGAAAACCGAAAAATGG" description="Search Results" featureGroup="F2" score="0.0"/><ns3:features begin="133" end="152" type="TGGCATACAGAAACCCCGTT" description="Search Results" featureGroup="crRNA_kDNA" score="0.0"/></ns3:JSeq><ns3:JSeq colour="-1" start="1" end="709" id="sq138"><ns3:features begin="188" end="207" type="CCGTGCACAATTAGGGGTTG" description="Search Results" featureGroup="B1C" score="0.0"/><ns3:features begin="208" end="229" type="GTGTAATATAGTGGGCCGCGCA" description="Search Results" featureGroup="LB" score="0.0"/><ns3:features begin="133" end="152" type="TGGCATACAGAAACCCCGTT" description="Search Results" featureGroup="crRNA_kDNA" score="0.0"/></ns3:JSeq><ns3:JSeq colour="-1" start="1" end="741" id="sq140"><ns3:features begin="188" end="207" type="CCGTGCACAATTAGGGGTTG" description="Search Results" featureGroup="B1C" score="0.0"/><ns3:features begin="208" end="229" type="GTGTAATATAGTGGGCCGCGCA" description="Search Results" featureGroup="LB" score="0.0"/><ns3:features begin="133" end="152" type="TGGCATACAGAAACCCCGTT" description="Search Results" featureGroup="crRNA_kDNA" score="0.0"/></ns3:JSeq><ns3:JSeq colour="-1" start="1" end="750" id="sq142"><ns3:features begin="188" end="207" type="CCGTGCACAATTAGGGGTTG" description="Search Results" featureGroup="B1C" score="0.0"/><ns3:features begin="254" end="271" type="GAAACTGGCCTCTAAGGC" description="Search Results" featureGroup="B3C" score="0.0"/><ns3:features begin="208" end="229" type="GTGTAATATAGTGGGCCGCGCA" description="Search Results" featureGroup="LB" score="0.0"/><ns3:features begin="133" end="152" type="TGGCATACAGAAACCCCGTT" description="Search Results" featureGroup="crRNA_kDNA" score="0.0"/></ns3:JSeq><ns3:JSeq colour="-1" start="1" end="750" id="sq144"><ns3:features begin="141" end="162" type="AGAAACCCCGTTCAAAAATCCC" description="Search Results" featureGroup="RevCom_LF" score="0.0"/><ns3:features begin="163" end="184" type="CCAAAATTCGCGTTTTTTGGCC" description="Search Results" featureGroup="F1" score="0.0"/><ns3:features begin="188" end="207" type="CCGTGCACAATTAGGGGTTG" description="Search Results" featureGroup="B1C" score="0.0"/><ns3:features begin="208" end="229" type="GTGTAATATAGTGGGCCGCGCA" description="Search Results" featureGroup="LB" score="0.0"/><ns3:features begin="133" end="152" type="TGGCATACAGAAACCCCGTT" description="Search Results" featureGroup="crRNA_kDNA" score="0.0"/></ns3:JSeq><ns3:JSeq colour="-1" start="1" end="752" id="sq146"><ns3:features begin="188" end="207" type="CCGTGCACAATTAGGGGTTG" description="Search Results" featureGroup="B1C" score="0.0"/><ns3:features begin="208" end="229" type="GTGTAATATAGTGGGCCGCGCA" description="Search Results" featureGroup="LB" score="0.0"/><ns3:features begin="133" end="152" type="TGGCATACAGAAACCCCGTT" description="Search Results" featureGroup="crRNA_kDNA" score="0.0"/></ns3:JSeq><ns3:JSeq colour="-1" start="1" end="751" id="sq148"><ns3:features begin="141" end="162" type="AGAAACCCCGTTCAAAAATCCC" description="Search Results" featureGroup="RevCom_LF" score="0.0"/><ns3:features begin="163" end="184" type="CCAAAATTCGCGTTTTTTGGCC" description="Search Results" featureGroup="F1" score="0.0"/><ns3:features begin="188" end="207" type="CCGTGCACAATTAGGGGTTG" description="Search Results" featureGroup="B1C" score="0.0"/><ns3:features begin="208" end="229" type="GTGTAATATAGTGGGCCGCGCA" description="Search Results" featureGroup="LB" score="0.0"/><ns3:features begin="117" end="135" type="TGCGAAAACCGAAAAATGG" description="Search Results" featureGroup="F2" score="0.0"/><ns3:features begin="133" end="152" type="TGGCATACAGAAACCCCGTT" description="Search Results" featureGroup="crRNA_kDNA" score="0.0"/></ns3:JSeq><ns3:JSeq colour="-1" start="1" end="750" id="sq150"><ns3:features begin="79" end="96" type="AATCGTACTCCCCGACAT" description="Search Results" featureGroup="F3" score="0.0"/><ns3:features begin="141" end="162" type="AGAAACCCCGTTCAAAAATCCC" description="Search Results" featureGroup="RevCom_LF" score="0.0"/><ns3:features begin="163" end="184" type="CCAAAATTCGCGTTTTTTGGCC" description="Search Results" featureGroup="F1" score="0.0"/><ns3:features begin="188" end="207" type="CCGTGCACAATTAGGGGTTG" description="Search Results" featureGroup="B1C" score="0.0"/><ns3:features begin="79" end="96" type="F3" description="" featureGroup="Jalview" score="0.0"/><ns3:features begin="208" end="229" type="GTGTAATATAGTGGGCCGCGCA" description="Search Results" featureGroup="LB" score="0.0"/><ns3:features begin="117" end="135" type="TGCGAAAACCGAAAAATGG" description="Search Results" featureGroup="F2" score="0.0"/><ns3:features begin="133" end="152" type="TGGCATACAGAAACCCCGTT" description="Search Results" featureGroup="crRNA_kDNA" score="0.0"/></ns3:JSeq><ns3:JSeq colour="-1" start="1" end="738" id="sq152"><ns3:features begin="79" end="96" type="AATCGTACTCCCCGACAT" description="Search Results" featureGroup="F3" score="0.0"/><ns3:features begin="188" end="207" type="CCGTGCACAATTAGGGGTTG" description="Search Results" featureGroup="B1C" score="0.0"/><ns3:features begin="79" end="96" type="F3" description="" featureGroup="Jalview" score="0.0"/><ns3:features begin="208" end="229" type="GTGTAATATAGTGGGCCGCGCA" description="Search Results" featureGroup="LB" score="0.0"/><ns3:features begin="117" end="135" type="TGCGAAAACCGAAAAATGG" description="Search Results" featureGroup="F2" score="0.0"/><ns3:features begin="133" end="152" type="TGGCATACAGAAACCCCGTT" description="Search Results" featureGroup="crRNA_kDNA" score="0.0"/></ns3:JSeq><ns3:JSeq colour="-1" start="1" end="749" id="sq154"><ns3:features begin="188" end="207" type="CCGTGCACAATTAGGGGTTG" description="Search Results" featureGroup="B1C" score="0.0"/><ns3:features begin="208" end="229" type="GTGTAATATAGTGGGCCGCGCA" description="Search Results" featureGroup="LB" score="0.0"/><ns3:features begin="133" end="152" type="TGGCATACAGAAACCCCGTT" description="Search Results" featureGroup="crRNA_kDNA" score="0.0"/></ns3:JSeq><ns3:JSeq colour="-1" start="1" end="740" id="sq156"><ns3:features begin="79" end="96" type="AATCGTACTCCCCGACAT" description="Search Results" featureGroup="F3" score="0.0"/><ns3:features begin="188" end="207" type="CCGTGCACAATTAGGGGTTG" description="Search Results" featureGroup="B1C" score="0.0"/><ns3:features begin="79" end="96" type="F3" description="" featureGroup="Jalview" score="0.0"/><ns3:features begin="133" end="152" type="TGGCATACAGAAACCCCGTT" description="Search Results" featureGroup="crRNA_kDNA" score="0.0"/></ns3:JSeq><ns3:JSeq colour="-1" start="1" end="742" id="sq158"><ns3:features begin="188" end="207" type="CCGTGCACAATTAGGGGTTG" description="Search Results" featureGroup="B1C" score="0.0"/><ns3:features begin="208" end="229" type="GTGTAATATAGTGGGCCGCGCA" description="Search Results" featureGroup="LB" score="0.0"/><ns3:features begin="133" end="152" type="TGGCATACAGAAACCCCGTT" description="Search Results" featureGroup="crRNA_kDNA" score="0.0"/></ns3:JSeq><ns3:JSeq colour="-1" start="1" end="740" id="sq160"><ns3:features begin="79" end="96" type="AATCGTACTCCCCGACAT" description="Search Results" featureGroup="F3" score="0.0"/><ns3:features begin="188" end="207" type="CCGTGCACAATTAGGGGTTG" description="Search Results" featureGroup="B1C" score="0.0"/><ns3:features begin="79" end="96" type="F3" description="" featureGroup="Jalview" score="0.0"/><ns3:features begin="208" end="229" type="GTGTAATATAGTGGGCCGCGCA" description="Search Results" featureGroup="LB" score="0.0"/><ns3:features begin="133" end="152" type="TGGCATACAGAAACCCCGTT" description="Search Results" featureGroup="crRNA_kDNA" score="0.0"/></ns3:JSeq><ns3:JSeq colour="-1" start="1" end="752" id="sq162"><ns3:features begin="79" end="96" type="AATCGTACTCCCCGACAT" description="Search Results" featureGroup="F3" score="0.0"/><ns3:features begin="141" end="162" type="AGAAACCCCGTTCAAAAATCCC" description="Search Results" featureGroup="RevCom_LF" score="0.0"/><ns3:features begin="163" end="184" type="CCAAAATTCGCGTTTTTTGGCC" description="Search Results" featureGroup="F1" score="0.0"/><ns3:features begin="188" end="207" type="CCGTGCACAATTAGGGGTTG" description="Search Results" featureGroup="B1C" score="0.0"/><ns3:features begin="79" end="96" type="F3" description="" featureGroup="Jalview" score="0.0"/><ns3:features begin="133" end="152" type="TGGCATACAGAAACCCCGTT" description="Search Results" featureGroup="crRNA_kDNA" score="0.0"/></ns3:JSeq><ns3:JSeq colour="-1" start="1" end="740" id="sq164"><ns3:features begin="188" end="207" type="CCGTGCACAATTAGGGGTTG" description="Search Results" featureGroup="B1C" score="0.0"/><ns3:features begin="133" end="152" type="TGGCATACAGAAACCCCGTT" description="Search Results" featureGroup="crRNA_kDNA" score="0.0"/></ns3:JSeq><ns3:JSeq colour="-1" start="1" end="749" id="sq166"><ns3:features begin="79" end="96" type="AATCGTACTCCCCGACAT" description="Search Results" featureGroup="F3" score="0.0"/><ns3:features begin="141" end="162" type="AGAAACCCCGTTCAAAAATCCC" description="Search Results" featureGroup="RevCom_LF" score="0.0"/><ns3:features begin="163" end="184" type="CCAAAATTCGCGTTTTTTGGCC" description="Search Results" featureGroup="F1" score="0.0"/><ns3:features begin="188" end="207" type="CCGTGCACAATTAGGGGTTG" description="Search Results" featureGroup="B1C" score="0.0"/><ns3:features begin="79" end="96" type="F3" description="" featureGroup="Jalview" score="0.0"/><ns3:features begin="117" end="135" type="TGCGAAAACCGAAAAATGG" description="Search Results" featureGroup="F2" score="0.0"/><ns3:features begin="133" end="152" type="TGGCATACAGAAACCCCGTT" description="Search Results" featureGroup="crRNA_kDNA" score="0.0"/></ns3:JSeq><ns3:JSeq colour="-1" start="1" end="720" id="sq168"><ns3:features begin="79" end="96" type="AATCGTACTCCCCGACAT" description="Search Results" featureGroup="F3" score="0.0"/><ns3:features begin="188" end="207" type="CCGTGCACAATTAGGGGTTG" description="Search Results" featureGroup="B1C" score="0.0"/><ns3:features begin="79" end="96" type="F3" description="" featureGroup="Jalview" score="0.0"/><ns3:features begin="208" end="229" type="GTGTAATATAGTGGGCCGCGCA" description="Search Results" featureGroup="LB" score="0.0"/><ns3:features begin="133" end="152" type="TGGCATACAGAAACCCCGTT" description="Search Results" featureGroup="crRNA_kDNA" score="0.0"/></ns3:JSeq><ns3:JSeq colour="-1" start="1" end="737" id="sq170"><ns3:features begin="188" end="207" type="CCGTGCACAATTAGGGGTTG" description="Search Results" featureGroup="B1C" score="0.0"/><ns3:features begin="133" end="152" type="TGGCATACAGAAACCCCGTT" description="Search Results" featureGroup="crRNA_kDNA" score="0.0"/></ns3:JSeq><ns3:JSeq colour="-1" start="1" end="734" id="sq172"><ns3:features begin="188" end="207" type="CCGTGCACAATTAGGGGTTG" description="Search Results" featureGroup="B1C" score="0.0"/><ns3:features begin="208" end="229" type="GTGTAATATAGTGGGCCGCGCA" description="Search Results" featureGroup="LB" score="0.0"/><ns3:features begin="133" end="152" type="TGGCATACAGAAACCCCGTT" description="Search Results" featureGroup="crRNA_kDNA" score="0.0"/></ns3:JSeq><ns3:JSeq colour="-1" start="1" end="751" id="sq174"><ns3:features begin="188" end="207" type="CCGTGCACAATTAGGGGTTG" description="Search Results" featureGroup="B1C" score="0.0"/><ns3:features begin="208" end="229" type="GTGTAATATAGTGGGCCGCGCA" description="Search Results" featureGroup="LB" score="0.0"/><ns3:features begin="133" end="152" type="TGGCATACAGAAACCCCGTT" description="Search Results" featureGroup="crRNA_kDNA" score="0.0"/></ns3:JSeq><ns3:JSeq colour="-1" start="1" end="750" id="sq176"><ns3:features begin="188" end="207" type="CCGTGCACAATTAGGGGTTG" description="Search Results" featureGroup="B1C" score="0.0"/><ns3:features begin="208" end="229" type="GTGTAATATAGTGGGCCGCGCA" description="Search Results" featureGroup="LB" score="0.0"/><ns3:features begin="117" end="135" type="TGCGAAAACCGAAAAATGG" description="Search Results" featureGroup="F2" score="0.0"/><ns3:features begin="133" end="152" type="TGGCATACAGAAACCCCGTT" description="Search Results" featureGroup="crRNA_kDNA" score="0.0"/></ns3:JSeq><ns3:JSeq colour="-1" start="1" end="738" id="sq178"><ns3:features begin="188" end="207" type="CCGTGCACAATTAGGGGTTG" description="Search Results" featureGroup="B1C" score="0.0"/><ns3:features begin="208" end="229" type="GTGTAATATAGTGGGCCGCGCA" description="Search Results" featureGroup="LB" score="0.0"/><ns3:features begin="117" end="135" type="TGCGAAAACCGAAAAATGG" description="Search Results" featureGroup="F2" score="0.0"/><ns3:features begin="133" end="152" type="TGGCATACAGAAACCCCGTT" description="Search Results" featureGroup="crRNA_kDNA" score="0.0"/></ns3:JSeq><ns3:JSeq colour="-1" start="1" end="739" id="sq180"><ns3:features begin="188" end="207" type="CCGTGCACAATTAGGGGTTG" description="Search Results" featureGroup="B1C" score="0.0"/><ns3:features begin="208" end="229" type="GTGTAATATAGTGGGCCGCGCA" description="Search Results" featureGroup="LB" score="0.0"/><ns3:features begin="133" end="152" type="TGGCATACAGAAACCCCGTT" description="Search Results" featureGroup="crRNA_kDNA" score="0.0"/></ns3:JSeq><ns3:JSeq colour="-1" start="1" end="741" id="sq182"><ns3:features begin="188" end="207" type="CCGTGCACAATTAGGGGTTG" description="Search Results" featureGroup="B1C" score="0.0"/><ns3:features begin="208" end="229" type="GTGTAATATAGTGGGCCGCGCA" description="Search Results" featureGroup="LB" score="0.0"/><ns3:features begin="133" end="152" type="TGGCATACAGAAACCCCGTT" description="Search Results" featureGroup="crRNA_kDNA" score="0.0"/></ns3:JSeq><ns3:JSeq colour="-1" start="1" end="750" id="sq184"><ns3:features begin="79" end="96" type="AATCGTACTCCCCGACAT" description="Search Results" featureGroup="F3" score="0.0"/><ns3:features begin="163" end="184" type="CCAAAATTCGCGTTTTTTGGCC" description="Search Results" featureGroup="F1" score="0.0"/><ns3:features begin="188" end="207" type="CCGTGCACAATTAGGGGTTG" description="Search Results" featureGroup="B1C" score="0.0"/><ns3:features begin="79" end="96" type="F3" description="" featureGroup="Jalview" score="0.0"/><ns3:features begin="117" end="135" type="TGCGAAAACCGAAAAATGG" description="Search Results" featureGroup="F2" score="0.0"/><ns3:features begin="133" end="152" type="TGGCATACAGAAACCCCGTT" description="Search Results" featureGroup="crRNA_kDNA" score="0.0"/></ns3:JSeq><ns3:JSeq colour="-1" start="1" end="748" id="sq186"><ns3:features begin="141" end="162" type="AGAAACCCCGTTCAAAAATCCC" description="Search Results" featureGroup="RevCom_LF" score="0.0"/><ns3:features begin="188" end="207" type="CCGTGCACAATTAGGGGTTG" description="Search Results" featureGroup="B1C" score="0.0"/><ns3:features begin="208" end="229" type="GTGTAATATAGTGGGCCGCGCA" description="Search Results" featureGroup="LB" score="0.0"/><ns3:features begin="117" end="135" type="TGCGAAAACCGAAAAATGG" description="Search Results" featureGroup="F2" score="0.0"/><ns3:features begin="133" end="152" type="TGGCATACAGAAACCCCGTT" description="Search Results" featureGroup="crRNA_kDNA" score="0.0"/></ns3:JSeq><ns3:JSeq colour="-1" start="1" end="752" id="sq188"><ns3:features begin="141" end="162" type="AGAAACCCCGTTCAAAAATCCC" description="Search Results" featureGroup="RevCom_LF" score="0.0"/><ns3:features begin="163" end="184" type="CCAAAATTCGCGTTTTTTGGCC" description="Search Results" featureGroup="F1" score="0.0"/><ns3:features begin="188" end="207" type="CCGTGCACAATTAGGGGTTG" description="Search Results" featureGroup="B1C" score="0.0"/><ns3:features begin="208" end="229" type="GTGTAATATAGTGGGCCGCGCA" description="Search Results" featureGroup="LB" score="0.0"/><ns3:features begin="133" end="152" type="TGGCATACAGAAACCCCGTT" description="Search Results" featureGroup="crRNA_kDNA" score="0.0"/></ns3:JSeq><ns3:JSeq colour="-1" start="1" end="739" id="sq190"><ns3:features begin="79" end="96" type="AATCGTACTCCCCGACAT" description="Search Results" featureGroup="F3" score="0.0"/><ns3:features begin="188" end="207" type="CCGTGCACAATTAGGGGTTG" description="Search Results" featureGroup="B1C" score="0.0"/><ns3:features begin="79" end="96" type="F3" description="" featureGroup="Jalview" score="0.0"/><ns3:features begin="133" end="152" type="TGGCATACAGAAACCCCGTT" description="Search Results" featureGroup="crRNA_kDNA" score="0.0"/></ns3:JSeq><ns3:JSeq colour="-1" start="1" end="749" id="sq192"><ns3:features begin="188" end="207" type="CCGTGCACAATTAGGGGTTG" description="Search Results" featureGroup="B1C" score="0.0"/><ns3:features begin="208" end="229" type="GTGTAATATAGTGGGCCGCGCA" description="Search Results" featureGroup="LB" score="0.0"/><ns3:features begin="133" end="152" type="TGGCATACAGAAACCCCGTT" description="Search Results" featureGroup="crRNA_kDNA" score="0.0"/></ns3:JSeq><ns3:JSeq colour="-1" start="1" end="739" id="sq194"><ns3:features begin="188" end="207" type="CCGTGCACAATTAGGGGTTG" description="Search Results" featureGroup="B1C" score="0.0"/><ns3:features begin="208" end="229" type="GTGTAATATAGTGGGCCGCGCA" description="Search Results" featureGroup="LB" score="0.0"/><ns3:features begin="117" end="135" type="TGCGAAAACCGAAAAATGG" description="Search Results" featureGroup="F2" score="0.0"/><ns3:features begin="133" end="152" type="TGGCATACAGAAACCCCGTT" description="Search Results" featureGroup="crRNA_kDNA" score="0.0"/></ns3:JSeq><ns3:JSeq colour="-1" start="1" end="741" id="sq196"><ns3:features begin="188" end="207" type="CCGTGCACAATTAGGGGTTG" description="Search Results" featureGroup="B1C" score="0.0"/><ns3:features begin="79" end="96" type="F3" description="" featureGroup="Jalview" score="0.0"/><ns3:features begin="208" end="229" type="GTGTAATATAGTGGGCCGCGCA" description="Search Results" featureGroup="LB" score="0.0"/><ns3:features begin="133" end="152" type="TGGCATACAGAAACCCCGTT" description="Search Results" featureGroup="crRNA_kDNA" score="0.0"/></ns3:JSeq><ns3:JSeq colour="-1" start="1" end="740" id="sq198"><ns3:features begin="141" end="162" type="AGAAACCCCGTTCAAAAATCCC" description="Search Results" featureGroup="RevCom_LF" score="0.0"/><ns3:features begin="188" end="207" type="CCGTGCACAATTAGGGGTTG" description="Search Results" featureGroup="B1C" score="0.0"/><ns3:features begin="208" end="229" type="GTGTAATATAGTGGGCCGCGCA" description="Search Results" featureGroup="LB" score="0.0"/><ns3:features begin="133" end="152" type="TGGCATACAGAAACCCCGTT" description="Search Results" featureGroup="crRNA_kDNA" score="0.0"/></ns3:JSeq><ns3:JSeq colour="-1" start="1" end="750" id="sq200"><ns3:features begin="188" end="207" type="CCGTGCACAATTAGGGGTTG" description="Search Results" featureGroup="B1C" score="0.0"/><ns3:features begin="79" end="96" type="F3" description="" featureGroup="Jalview" score="0.0"/><ns3:features begin="208" end="229" type="GTGTAATATAGTGGGCCGCGCA" description="Search Results" featureGroup="LB" score="0.0"/><ns3:features begin="133" end="152" type="TGGCATACAGAAACCCCGTT" description="Search Results" featureGroup="crRNA_kDNA" score="0.0"/></ns3:JSeq><ns3:JSeq colour="-1" start="1" end="748" id="sq202"><ns3:features begin="188" end="207" type="CCGTGCACAATTAGGGGTTG" description="Search Results" featureGroup="B1C" score="0.0"/><ns3:features begin="208" end="229" type="GTGTAATATAGTGGGCCGCGCA" description="Search Results" featureGroup="LB" score="0.0"/><ns3:features begin="133" end="152" type="TGGCATACAGAAACCCCGTT" description="Search Results" featureGroup="crRNA_kDNA" score="0.0"/></ns3:JSeq><ns3:JSeq colour="-1" start="1" end="750" id="sq204"><ns3:features begin="142" end="163" type="AGAAACCCCGTTCAAAAATCCC" description="Search Results" featureGroup="RevCom_LF" score="0.0"/><ns3:features begin="164" end="185" type="CCAAAATTCGCGTTTTTTGGCC" description="Search Results" featureGroup="F1" score="0.0"/><ns3:features begin="188" end="207" type="CCGTGCACAATTAGGGGTTG" description="Search Results" featureGroup="B1C" score="0.0"/><ns3:features begin="208" end="229" type="GTGTAATATAGTGGGCCGCGCA" description="Search Results" featureGroup="LB" score="0.0"/><ns3:features begin="118" end="136" type="TGCGAAAACCGAAAAATGG" description="Search Results" featureGroup="F2" score="0.0"/><ns3:features begin="134" end="153" type="TGGCATACAGAAACCCCGTT" description="Search Results" featureGroup="crRNA_kDNA" score="0.0"/></ns3:JSeq><ns3:JSeq colour="-1" start="1" end="740" id="sq206"><ns3:features begin="188" end="207" type="CCGTGCACAATTAGGGGTTG" description="Search Results" featureGroup="B1C" score="0.0"/><ns3:features begin="208" end="229" type="GTGTAATATAGTGGGCCGCGCA" description="Search Results" featureGroup="LB" score="0.0"/><ns3:features begin="117" end="135" type="TGCGAAAACCGAAAAATGG" description="Search Results" featureGroup="F2" score="0.0"/><ns3:features begin="133" end="152" type="TGGCATACAGAAACCCCGTT" description="Search Results" featureGroup="crRNA_kDNA" score="0.0"/></ns3:JSeq><ns3:JSeq colour="-1" start="1" end="741" id="sq208"><ns3:features begin="141" end="162" type="AGAAACCCCGTTCAAAAATCCC" description="Search Results" featureGroup="RevCom_LF" score="0.0"/><ns3:features begin="163" end="184" type="CCAAAATTCGCGTTTTTTGGCC" description="Search Results" featureGroup="F1" score="0.0"/><ns3:features begin="188" end="207" type="CCGTGCACAATTAGGGGTTG" description="Search Results" featureGroup="B1C" score="0.0"/><ns3:features begin="208" end="229" type="GTGTAATATAGTGGGCCGCGCA" description="Search Results" featureGroup="LB" score="0.0"/><ns3:features begin="117" end="135" type="TGCGAAAACCGAAAAATGG" description="Search Results" featureGroup="F2" score="0.0"/><ns3:features begin="133" end="152" type="TGGCATACAGAAACCCCGTT" description="Search Results" featureGroup="crRNA_kDNA" score="0.0"/></ns3:JSeq><ns3:JSeq colour="-1" start="1" end="741" id="sq210"><ns3:features begin="141" end="162" type="AGAAACCCCGTTCAAAAATCCC" description="Search Results" featureGroup="RevCom_LF" score="0.0"/><ns3:features begin="163" end="184" type="CCAAAATTCGCGTTTTTTGGCC" description="Search Results" featureGroup="F1" score="0.0"/><ns3:features begin="188" end="207" type="CCGTGCACAATTAGGGGTTG" description="Search Results" featureGroup="B1C" score="0.0"/><ns3:features begin="79" end="96" type="F3" description="" featureGroup="Jalview" score="0.0"/><ns3:features begin="208" end="229" type="GTGTAATATAGTGGGCCGCGCA" description="Search Results" featureGroup="LB" score="0.0"/><ns3:features begin="133" end="152" type="TGGCATACAGAAACCCCGTT" description="Search Results" featureGroup="crRNA_kDNA" score="0.0"/></ns3:JSeq><ns3:JSeq colour="-1" start="1" end="751" id="sq212"><ns3:features begin="141" end="162" type="AGAAACCCCGTTCAAAAATCCC" description="Search Results" featureGroup="RevCom_LF" score="0.0"/><ns3:features begin="163" end="184" type="CCAAAATTCGCGTTTTTTGGCC" description="Search Results" featureGroup="F1" score="0.0"/><ns3:features begin="188" end="207" type="CCGTGCACAATTAGGGGTTG" description="Search Results" featureGroup="B1C" score="0.0"/><ns3:features begin="133" end="152" type="TGGCATACAGAAACCCCGTT" description="Search Results" featureGroup="crRNA_kDNA" score="0.0"/></ns3:JSeq><ns3:JSeq colour="-1" start="1" end="751" id="sq214"><ns3:features begin="141" end="162" type="AGAAACCCCGTTCAAAAATCCC" description="Search Results" featureGroup="RevCom_LF" score="0.0"/><ns3:features begin="163" end="184" type="CCAAAATTCGCGTTTTTTGGCC" description="Search Results" featureGroup="F1" score="0.0"/><ns3:features begin="188" end="207" type="CCGTGCACAATTAGGGGTTG" description="Search Results" featureGroup="B1C" score="0.0"/><ns3:features begin="208" end="229" type="GTGTAATATAGTGGGCCGCGCA" description="Search Results" featureGroup="LB" score="0.0"/><ns3:features begin="133" end="152" type="TGGCATACAGAAACCCCGTT" description="Search Results" featureGroup="crRNA_kDNA" score="0.0"/></ns3:JSeq><ns3:JSeq colour="-1" start="1" end="741" id="sq216"><ns3:features begin="188" end="207" type="CCGTGCACAATTAGGGGTTG" description="Search Results" featureGroup="B1C" score="0.0"/><ns3:features begin="208" end="229" type="GTGTAATATAGTGGGCCGCGCA" description="Search Results" featureGroup="LB" score="0.0"/><ns3:features begin="133" end="152" type="TGGCATACAGAAACCCCGTT" description="Search Results" featureGroup="crRNA_kDNA" score="0.0"/></ns3:JSeq><ns3:JSeq colour="-1" start="1" end="741" id="sq218"><ns3:features begin="188" end="207" type="CCGTGCACAATTAGGGGTTG" description="Search Results" featureGroup="B1C" score="0.0"/><ns3:features begin="208" end="229" type="GTGTAATATAGTGGGCCGCGCA" description="Search Results" featureGroup="LB" score="0.0"/><ns3:features begin="133" end="152" type="TGGCATACAGAAACCCCGTT" description="Search Results" featureGroup="crRNA_kDNA" score="0.0"/></ns3:JSeq><ns3:JSeq colour="-1" start="1" end="751" id="sq220"><ns3:features begin="188" end="207" type="CCGTGCACAATTAGGGGTTG" description="Search Results" featureGroup="B1C" score="0.0"/><ns3:features begin="133" end="152" type="TGGCATACAGAAACCCCGTT" description="Search Results" featureGroup="crRNA_kDNA" score="0.0"/></ns3:JSeq><ns3:JSeq colour="-1" start="1" end="748" id="sq222"><ns3:features begin="188" end="207" type="CCGTGCACAATTAGGGGTTG" description="Search Results" featureGroup="B1C" score="0.0"/><ns3:features begin="254" end="271" type="GAAACTGGCCTCTAAGGC" description="Search Results" featureGroup="B3C" score="0.0"/><ns3:features begin="208" end="229" type="GTGTAATATAGTGGGCCGCGCA" description="Search Results" featureGroup="LB" score="0.0"/><ns3:features begin="133" end="152" type="TGGCATACAGAAACCCCGTT" description="Search Results" featureGroup="crRNA_kDNA" score="0.0"/></ns3:JSeq><ns3:JSeq colour="-1" start="1" end="740" id="sq224"><ns3:features begin="188" end="207" type="CCGTGCACAATTAGGGGTTG" description="Search Results" featureGroup="B1C" score="0.0"/><ns3:features begin="117" end="135" type="TGCGAAAACCGAAAAATGG" description="Search Results" featureGroup="F2" score="0.0"/><ns3:features begin="133" end="152" type="TGGCATACAGAAACCCCGTT" description="Search Results" featureGroup="crRNA_kDNA" score="0.0"/></ns3:JSeq><ns3:JSeq colour="-1" start="1" end="709" id="sq226"><ns3:features begin="188" end="207" type="CCGTGCACAATTAGGGGTTG" description="Search Results" featureGroup="B1C" score="0.0"/><ns3:features begin="208" end="229" type="GTGTAATATAGTGGGCCGCGCA" description="Search Results" featureGroup="LB" score="0.0"/><ns3:features begin="133" end="152" type="TGGCATACAGAAACCCCGTT" description="Search Results" featureGroup="crRNA_kDNA" score="0.0"/></ns3:JSeq><ns3:JSeq colour="-1" start="1" end="748" id="sq228"><ns3:features begin="141" end="162" type="AGAAACCCCGTTCAAAAATCCC" description="Search Results" featureGroup="RevCom_LF" score="0.0"/><ns3:features begin="163" end="184" type="CCAAAATTCGCGTTTTTTGGCC" description="Search Results" featureGroup="F1" score="0.0"/><ns3:features begin="188" end="207" type="CCGTGCACAATTAGGGGTTG" description="Search Results" featureGroup="B1C" score="0.0"/><ns3:features begin="208" end="229" type="GTGTAATATAGTGGGCCGCGCA" description="Search Results" featureGroup="LB" score="0.0"/><ns3:features begin="133" end="152" type="TGGCATACAGAAACCCCGTT" description="Search Results" featureGroup="crRNA_kDNA" score="0.0"/></ns3:JSeq><ns3:JSeq colour="-1" start="1" end="741" id="sq230"><ns3:features begin="188" end="207" type="CCGTGCACAATTAGGGGTTG" description="Search Results" featureGroup="B1C" score="0.0"/><ns3:features begin="133" end="152" type="TGGCATACAGAAACCCCGTT" description="Search Results" featureGroup="crRNA_kDNA" score="0.0"/></ns3:JSeq><ns3:JSeq colour="-1" start="1" end="760" id="sq232"><ns3:features begin="141" end="162" type="AGAAACCCCGTTCAAAAATCCC" description="Search Results" featureGroup="RevCom_LF" score="0.0"/><ns3:features begin="188" end="207" type="CCGTGCACAATTAGGGGTTG" description="Search Results" featureGroup="B1C" score="0.0"/><ns3:features begin="208" end="229" type="GTGTAATATAGTGGGCCGCGCA" description="Search Results" featureGroup="LB" score="0.0"/><ns3:features begin="117" end="135" type="TGCGAAAACCGAAAAATGG" description="Search Results" featureGroup="F2" score="0.0"/><ns3:features begin="133" end="152" type="TGGCATACAGAAACCCCGTT" description="Search Results" featureGroup="crRNA_kDNA" score="0.0"/></ns3:JSeq><ns3:JSeq colour="-1" start="1" end="741" id="sq234"><ns3:features begin="188" end="207" type="CCGTGCACAATTAGGGGTTG" description="Search Results" featureGroup="B1C" score="0.0"/><ns3:features begin="133" end="152" type="TGGCATACAGAAACCCCGTT" description="Search Results" featureGroup="crRNA_kDNA" score="0.0"/></ns3:JSeq><ns3:JSeq colour="-1" start="1" end="743" id="sq236"><ns3:features begin="188" end="207" type="CCGTGCACAATTAGGGGTTG" description="Search Results" featureGroup="B1C" score="0.0"/><ns3:features begin="208" end="229" type="GTGTAATATAGTGGGCCGCGCA" description="Search Results" featureGroup="LB" score="0.0"/><ns3:features begin="133" end="152" type="TGGCATACAGAAACCCCGTT" description="Search Results" featureGroup="crRNA_kDNA" score="0.0"/></ns3:JSeq><ns3:JSeq colour="-1" start="1" end="740" id="sq238"><ns3:features begin="188" end="207" type="CCGTGCACAATTAGGGGTTG" description="Search Results" featureGroup="B1C" score="0.0"/><ns3:features begin="133" end="152" type="TGGCATACAGAAACCCCGTT" description="Search Results" featureGroup="crRNA_kDNA" score="0.0"/></ns3:JSeq><ns3:JSeq colour="-1" start="1" end="760" id="sq240"><ns3:features begin="188" end="207" type="CCGTGCACAATTAGGGGTTG" description="Search Results" featureGroup="B1C" score="0.0"/><ns3:features begin="79" end="96" type="F3" description="" featureGroup="Jalview" score="0.0"/><ns3:features begin="208" end="229" type="GTGTAATATAGTGGGCCGCGCA" description="Search Results" featureGroup="LB" score="0.0"/><ns3:features begin="117" end="135" type="TGCGAAAACCGAAAAATGG" description="Search Results" featureGroup="F2" score="0.0"/><ns3:features begin="133" end="152" type="TGGCATACAGAAACCCCGTT" description="Search Results" featureGroup="crRNA_kDNA" score="0.0"/></ns3:JSeq><ns3:JSeq colour="-1" start="1" end="741" id="sq242"><ns3:features begin="188" end="207" type="CCGTGCACAATTAGGGGTTG" description="Search Results" featureGroup="B1C" score="0.0"/><ns3:features begin="208" end="229" type="GTGTAATATAGTGGGCCGCGCA" description="Search Results" featureGroup="LB" score="0.0"/><ns3:features begin="133" end="152" type="TGGCATACAGAAACCCCGTT" description="Search Results" featureGroup="crRNA_kDNA" score="0.0"/></ns3:JSeq><ns3:JSeq colour="-1" start="1" end="738" id="sq244"><ns3:features begin="188" end="207" type="CCGTGCACAATTAGGGGTTG" description="Search Results" featureGroup="B1C" score="0.0"/><ns3:features begin="79" end="96" type="F3" description="" featureGroup="Jalview" score="0.0"/><ns3:features begin="208" end="229" type="GTGTAATATAGTGGGCCGCGCA" description="Search Results" featureGroup="LB" score="0.0"/><ns3:features begin="133" end="152" type="TGGCATACAGAAACCCCGTT" description="Search Results" featureGroup="crRNA_kDNA" score="0.0"/></ns3:JSeq><ns3:JSeq colour="-1" start="1" end="740" id="sq246"><ns3:features begin="188" end="207" type="CCGTGCACAATTAGGGGTTG" description="Search Results" featureGroup="B1C" score="0.0"/><ns3:features begin="79" end="96" type="F3" description="" featureGroup="Jalview" score="0.0"/><ns3:features begin="208" end="229" type="GTGTAATATAGTGGGCCGCGCA" description="Search Results" featureGroup="LB" score="0.0"/><ns3:features begin="133" end="152" type="TGGCATACAGAAACCCCGTT" description="Search Results" featureGroup="crRNA_kDNA" score="0.0"/></ns3:JSeq><ns3:JSeq colour="-1" start="1" end="740" id="sq248"><ns3:features begin="188" end="207" type="CCGTGCACAATTAGGGGTTG" description="Search Results" featureGroup="B1C" score="0.0"/><ns3:features begin="208" end="229" type="GTGTAATATAGTGGGCCGCGCA" description="Search Results" featureGroup="LB" score="0.0"/><ns3:features begin="133" end="152" type="TGGCATACAGAAACCCCGTT" description="Search Results" featureGroup="crRNA_kDNA" score="0.0"/></ns3:JSeq><ns3:JSeq colour="-1" start="1" end="761" id="sq250"><ns3:features begin="188" end="207" type="CCGTGCACAATTAGGGGTTG" description="Search Results" featureGroup="B1C" score="0.0"/><ns3:features begin="79" end="96" type="F3" description="" featureGroup="Jalview" score="0.0"/><ns3:features begin="208" end="229" type="GTGTAATATAGTGGGCCGCGCA" description="Search Results" featureGroup="LB" score="0.0"/><ns3:features begin="133" end="152" type="TGGCATACAGAAACCCCGTT" description="Search Results" featureGroup="crRNA_kDNA" score="0.0"/></ns3:JSeq><ns3:JSeq colour="-1" start="1" end="739" id="sq252"><ns3:features begin="188" end="207" type="CCGTGCACAATTAGGGGTTG" description="Search Results" featureGroup="B1C" score="0.0"/><ns3:features begin="208" end="229" type="GTGTAATATAGTGGGCCGCGCA" description="Search Results" featureGroup="LB" score="0.0"/><ns3:features begin="133" end="152" type="TGGCATACAGAAACCCCGTT" description="Search Results" featureGroup="crRNA_kDNA" score="0.0"/></ns3:JSeq><ns3:JSeq colour="-1" start="1" end="742" id="sq254"><ns3:features begin="188" end="207" type="CCGTGCACAATTAGGGGTTG" description="Search Results" featureGroup="B1C" score="0.0"/><ns3:features begin="79" end="96" type="F3" description="" featureGroup="Jalview" score="0.0"/><ns3:features begin="208" end="229" type="GTGTAATATAGTGGGCCGCGCA" description="Search Results" featureGroup="LB" score="0.0"/><ns3:features begin="133" end="152" type="TGGCATACAGAAACCCCGTT" description="Search Results" featureGroup="crRNA_kDNA" score="0.0"/></ns3:JSeq><ns3:JSeq colour="-1" start="1" end="719" id="sq256"><ns3:features begin="188" end="207" type="CCGTGCACAATTAGGGGTTG" description="Search Results" featureGroup="B1C" score="0.0"/><ns3:features begin="79" end="96" type="F3" description="" featureGroup="Jalview" score="0.0"/><ns3:features begin="133" end="152" type="TGGCATACAGAAACCCCGTT" description="Search Results" featureGroup="crRNA_kDNA" score="0.0"/></ns3:JSeq><ns3:JSeq colour="-1" start="1" end="742" id="sq258"><ns3:features begin="188" end="207" type="CCGTGCACAATTAGGGGTTG" description="Search Results" featureGroup="B1C" score="0.0"/><ns3:features begin="133" end="152" type="TGGCATACAGAAACCCCGTT" description="Search Results" featureGroup="crRNA_kDNA" score="0.0"/></ns3:JSeq><ns3:JSeq colour="-1" start="1" end="749" id="sq260"><ns3:features begin="188" end="207" type="CCGTGCACAATTAGGGGTTG" description="Search Results" featureGroup="B1C" score="0.0"/><ns3:features begin="208" end="229" type="GTGTAATATAGTGGGCCGCGCA" description="Search Results" featureGroup="LB" score="0.0"/><ns3:features begin="133" end="152" type="TGGCATACAGAAACCCCGTT" description="Search Results" featureGroup="crRNA_kDNA" score="0.0"/></ns3:JSeq><ns3:JSeq colour="-1" start="1" end="752" id="sq262"><ns3:features begin="188" end="207" type="CCGTGCACAATTAGGGGTTG" description="Search Results" featureGroup="B1C" score="0.0"/><ns3:features begin="133" end="152" type="TGGCATACAGAAACCCCGTT" description="Search Results" featureGroup="crRNA_kDNA" score="0.0"/></ns3:JSeq><ns3:JSeq colour="-1" start="1" end="749" id="sq264"><ns3:features begin="188" end="207" type="CCGTGCACAATTAGGGGTTG" description="Search Results" featureGroup="B1C" score="0.0"/><ns3:features begin="117" end="135" type="TGCGAAAACCGAAAAATGG" description="Search Results" featureGroup="F2" score="0.0"/><ns3:features begin="133" end="152" type="TGGCATACAGAAACCCCGTT" description="Search Results" featureGroup="crRNA_kDNA" score="0.0"/></ns3:JSeq><ns3:JSeq colour="-1" start="1" end="751" id="sq266"><ns3:features begin="188" end="207" type="CCGTGCACAATTAGGGGTTG" description="Search Results" featureGroup="B1C" score="0.0"/><ns3:features begin="208" end="229" type="GTGTAATATAGTGGGCCGCGCA" description="Search Results" featureGroup="LB" score="0.0"/><ns3:features begin="133" end="152" type="TGGCATACAGAAACCCCGTT" description="Search Results" featureGroup="crRNA_kDNA" score="0.0"/></ns3:JSeq><ns3:JSeq colour="-1" start="1" end="749" id="sq268"><ns3:features begin="188" end="207" type="CCGTGCACAATTAGGGGTTG" description="Search Results" featureGroup="B1C" score="0.0"/><ns3:features begin="208" end="229" type="GTGTAATATAGTGGGCCGCGCA" description="Search Results" featureGroup="LB" score="0.0"/><ns3:features begin="133" end="152" type="TGGCATACAGAAACCCCGTT" description="Search Results" featureGroup="crRNA_kDNA" score="0.0"/></ns3:JSeq><ns3:JSeq colour="-1" start="1" end="750" id="sq270"><ns3:features begin="188" end="207" type="CCGTGCACAATTAGGGGTTG" description="Search Results" featureGroup="B1C" score="0.0"/><ns3:features begin="117" end="135" type="TGCGAAAACCGAAAAATGG" description="Search Results" featureGroup="F2" score="0.0"/><ns3:features begin="133" end="152" type="TGGCATACAGAAACCCCGTT" description="Search Results" featureGroup="crRNA_kDNA" score="0.0"/></ns3:JSeq><ns3:JSeq colour="-1" start="1" end="740" id="sq272"><ns3:features begin="188" end="207" type="CCGTGCACAATTAGGGGTTG" description="Search Results" featureGroup="B1C" score="0.0"/><ns3:features begin="208" end="229" type="GTGTAATATAGTGGGCCGCGCA" description="Search Results" featureGroup="LB" score="0.0"/><ns3:features begin="133" end="152" type="TGGCATACAGAAACCCCGTT" description="Search Results" featureGroup="crRNA_kDNA" score="0.0"/></ns3:JSeq><ns3:JSeq colour="-1" start="1" end="742" id="sq274"><ns3:features begin="188" end="207" type="CCGTGCACAATTAGGGGTTG" description="Search Results" featureGroup="B1C" score="0.0"/><ns3:features begin="254" end="271" type="GAAACTGGCCTCTAAGGC" description="Search Results" featureGroup="B3C" score="0.0"/><ns3:features begin="208" end="229" type="GTGTAATATAGTGGGCCGCGCA" description="Search Results" featureGroup="LB" score="0.0"/><ns3:features begin="133" end="152" type="TGGCATACAGAAACCCCGTT" description="Search Results" featureGroup="crRNA_kDNA" score="0.0"/></ns3:JSeq><ns3:JSeq colour="-1" start="1" end="750" id="sq276"><ns3:features begin="141" end="162" type="AGAAACCCCGTTCAAAAATCCC" description="Search Results" featureGroup="RevCom_LF" score="0.0"/><ns3:features begin="163" end="184" type="CCAAAATTCGCGTTTTTTGGCC" description="Search Results" featureGroup="F1" score="0.0"/><ns3:features begin="188" end="207" type="CCGTGCACAATTAGGGGTTG" description="Search Results" featureGroup="B1C" score="0.0"/><ns3:features begin="117" end="135" type="TGCGAAAACCGAAAAATGG" description="Search Results" featureGroup="F2" score="0.0"/><ns3:features begin="133" end="152" type="TGGCATACAGAAACCCCGTT" description="Search Results" featureGroup="crRNA_kDNA" score="0.0"/></ns3:JSeq><ns3:JSeq colour="-1" start="1" end="739" id="sq278"><ns3:features begin="188" end="207" type="CCGTGCACAATTAGGGGTTG" description="Search Results" featureGroup="B1C" score="0.0"/><ns3:features begin="79" end="96" type="F3" description="" featureGroup="Jalview" score="0.0"/><ns3:features begin="208" end="229" type="GTGTAATATAGTGGGCCGCGCA" description="Search Results" featureGroup="LB" score="0.0"/><ns3:features begin="133" end="152" type="TGGCATACAGAAACCCCGTT" description="Search Results" featureGroup="crRNA_kDNA" score="0.0"/></ns3:JSeq><ns3:JSeq colour="-1" start="1" end="749" id="sq280"><ns3:features begin="188" end="207" type="CCGTGCACAATTAGGGGTTG" description="Search Results" featureGroup="B1C" score="0.0"/><ns3:features begin="79" end="96" type="F3" description="" featureGroup="Jalview" score="0.0"/><ns3:features begin="208" end="229" type="GTGTAATATAGTGGGCCGCGCA" description="Search Results" featureGroup="LB" score="0.0"/><ns3:features begin="117" end="135" type="TGCGAAAACCGAAAAATGG" description="Search Results" featureGroup="F2" score="0.0"/><ns3:features begin="133" end="152" type="TGGCATACAGAAACCCCGTT" description="Search Results" featureGroup="crRNA_kDNA" score="0.0"/></ns3:JSeq><ns3:JSeq colour="-1" start="1" end="740" id="sq282"><ns3:features begin="188" end="207" type="CCGTGCACAATTAGGGGTTG" description="Search Results" featureGroup="B1C" score="0.0"/><ns3:features begin="79" end="96" type="F3" description="" featureGroup="Jalview" score="0.0"/><ns3:features begin="208" end="229" type="GTGTAATATAGTGGGCCGCGCA" description="Search Results" featureGroup="LB" score="0.0"/><ns3:features begin="133" end="152" type="TGGCATACAGAAACCCCGTT" description="Search Results" featureGroup="crRNA_kDNA" score="0.0"/></ns3:JSeq><ns3:JSeq colour="-1" start="1" end="738" id="sq284"><ns3:features begin="188" end="207" type="CCGTGCACAATTAGGGGTTG" description="Search Results" featureGroup="B1C" score="0.0"/><ns3:features begin="133" end="152" type="TGGCATACAGAAACCCCGTT" description="Search Results" featureGroup="crRNA_kDNA" score="0.0"/></ns3:JSeq><ns3:JSeq colour="-1" start="1" end="759" id="sq286"><ns3:features begin="141" end="162" type="AGAAACCCCGTTCAAAAATCCC" description="Search Results" featureGroup="RevCom_LF" score="0.0"/><ns3:features begin="163" end="184" type="CCAAAATTCGCGTTTTTTGGCC" description="Search Results" featureGroup="F1" score="0.0"/><ns3:features begin="188" end="207" type="CCGTGCACAATTAGGGGTTG" description="Search Results" featureGroup="B1C" score="0.0"/><ns3:features begin="79" end="96" type="F3" description="" featureGroup="Jalview" score="0.0"/><ns3:features begin="208" end="229" type="GTGTAATATAGTGGGCCGCGCA" description="Search Results" featureGroup="LB" score="0.0"/><ns3:features begin="133" end="152" type="TGGCATACAGAAACCCCGTT" description="Search Results" featureGroup="crRNA_kDNA" score="0.0"/></ns3:JSeq><ns3:JSeq colour="-1" start="1" end="743" id="sq288"><ns3:features begin="188" end="207" type="CCGTGCACAATTAGGGGTTG" description="Search Results" featureGroup="B1C" score="0.0"/><ns3:features begin="208" end="229" type="GTGTAATATAGTGGGCCGCGCA" description="Search Results" featureGroup="LB" score="0.0"/><ns3:features begin="133" end="152" type="TGGCATACAGAAACCCCGTT" description="Search Results" featureGroup="crRNA_kDNA" score="0.0"/></ns3:JSeq><ns3:JSeq colour="-1" start="1" end="742" id="sq290"><ns3:features begin="188" end="207" type="CCGTGCACAATTAGGGGTTG" description="Search Results" featureGroup="B1C" score="0.0"/></ns3:JSeq><ns3:JSeq colour="-1" start="1" end="740" id="sq292"><ns3:features begin="188" end="207" type="CCGTGCACAATTAGGGGTTG" description="Search Results" featureGroup="B1C" score="0.0"/><ns3:features begin="79" end="96" type="F3" description="" featureGroup="Jalview" score="0.0"/><ns3:features begin="208" end="229" type="GTGTAATATAGTGGGCCGCGCA" description="Search Results" featureGroup="LB" score="0.0"/><ns3:features begin="133" end="152" type="TGGCATACAGAAACCCCGTT" description="Search Results" featureGroup="crRNA_kDNA" score="0.0"/></ns3:JSeq><ns3:JSeq colour="-1" start="1" end="750" id="sq294"><ns3:features begin="141" end="162" type="AGAAACCCCGTTCAAAAATCCC" description="Search Results" featureGroup="RevCom_LF" score="0.0"/><ns3:features begin="163" end="184" type="CCAAAATTCGCGTTTTTTGGCC" description="Search Results" featureGroup="F1" score="0.0"/><ns3:features begin="188" end="207" type="CCGTGCACAATTAGGGGTTG" description="Search Results" featureGroup="B1C" score="0.0"/><ns3:features begin="79" end="96" type="F3" description="" featureGroup="Jalview" score="0.0"/><ns3:features begin="208" end="229" type="GTGTAATATAGTGGGCCGCGCA" description="Search Results" featureGroup="LB" score="0.0"/><ns3:features begin="133" end="152" type="TGGCATACAGAAACCCCGTT" description="Search Results" featureGroup="crRNA_kDNA" score="0.0"/></ns3:JSeq><ns3:JSeq colour="-1" start="1" end="740" id="sq296"><ns3:features begin="163" end="184" type="CCAAAATTCGCGTTTTTTGGCC" description="Search Results" featureGroup="F1" score="0.0"/><ns3:features begin="188" end="207" type="CCGTGCACAATTAGGGGTTG" description="Search Results" featureGroup="B1C" score="0.0"/><ns3:features begin="254" end="271" type="GAAACTGGCCTCTAAGGC" description="Search Results" featureGroup="B3C" score="0.0"/><ns3:features begin="208" end="229" type="GTGTAATATAGTGGGCCGCGCA" description="Search Results" featureGroup="LB" score="0.0"/><ns3:features begin="133" end="152" type="TGGCATACAGAAACCCCGTT" description="Search Results" featureGroup="crRNA_kDNA" score="0.0"/></ns3:JSeq><ns3:JSeq colour="-1" start="1" end="740" id="sq298"><ns3:features begin="141" end="162" type="AGAAACCCCGTTCAAAAATCCC" description="Search Results" featureGroup="RevCom_LF" score="0.0"/><ns3:features begin="188" end="207" type="CCGTGCACAATTAGGGGTTG" description="Search Results" featureGroup="B1C" score="0.0"/><ns3:features begin="208" end="229" type="GTGTAATATAGTGGGCCGCGCA" description="Search Results" featureGroup="LB" score="0.0"/><ns3:features begin="133" end="152" type="TGGCATACAGAAACCCCGTT" description="Search Results" featureGroup="crRNA_kDNA" score="0.0"/></ns3:JSeq><ns3:JSeq colour="-1" start="1" end="740" id="sq300"><ns3:features begin="188" end="207" type="CCGTGCACAATTAGGGGTTG" description="Search Results" featureGroup="B1C" score="0.0"/><ns3:features begin="79" end="96" type="F3" description="" featureGroup="Jalview" score="0.0"/><ns3:features begin="117" end="135" type="TGCGAAAACCGAAAAATGG" description="Search Results" featureGroup="F2" score="0.0"/><ns3:features begin="133" end="152" type="TGGCATACAGAAACCCCGTT" description="Search Results" featureGroup="crRNA_kDNA" score="0.0"/></ns3:JSeq><ns3:JSeq colour="-1" start="1" end="752" id="sq302"><ns3:features begin="188" end="207" type="CCGTGCACAATTAGGGGTTG" description="Search Results" featureGroup="B1C" score="0.0"/><ns3:features begin="117" end="135" type="TGCGAAAACCGAAAAATGG" description="Search Results" featureGroup="F2" score="0.0"/><ns3:features begin="133" end="152" type="TGGCATACAGAAACCCCGTT" description="Search Results" featureGroup="crRNA_kDNA" score="0.0"/></ns3:JSeq><ns3:JSeq colour="-1" start="1" end="734" id="sq304"><ns3:features begin="188" end="207" type="CCGTGCACAATTAGGGGTTG" description="Search Results" featureGroup="B1C" score="0.0"/><ns3:features begin="208" end="229" type="GTGTAATATAGTGGGCCGCGCA" description="Search Results" featureGroup="LB" score="0.0"/><ns3:features begin="133" end="152" type="TGGCATACAGAAACCCCGTT" description="Search Results" featureGroup="crRNA_kDNA" score="0.0"/></ns3:JSeq><ns3:JSeq colour="-1" start="1" end="739" id="sq306"><ns3:features begin="188" end="207" type="CCGTGCACAATTAGGGGTTG" description="Search Results" featureGroup="B1C" score="0.0"/><ns3:features begin="79" end="96" type="F3" description="" featureGroup="Jalview" score="0.0"/><ns3:features begin="208" end="229" type="GTGTAATATAGTGGGCCGCGCA" description="Search Results" featureGroup="LB" score="0.0"/><ns3:features begin="133" end="152" type="TGGCATACAGAAACCCCGTT" description="Search Results" featureGroup="crRNA_kDNA" score="0.0"/></ns3:JSeq><ns3:JSeq colour="-1" start="1" end="741" id="sq308"><ns3:features begin="141" end="162" type="AGAAACCCCGTTCAAAAATCCC" description="Search Results" featureGroup="RevCom_LF" score="0.0"/><ns3:features begin="163" end="184" type="CCAAAATTCGCGTTTTTTGGCC" description="Search Results" featureGroup="F1" score="0.0"/><ns3:features begin="188" end="207" type="CCGTGCACAATTAGGGGTTG" description="Search Results" featureGroup="B1C" score="0.0"/><ns3:features begin="208" end="229" type="GTGTAATATAGTGGGCCGCGCA" description="Search Results" featureGroup="LB" score="0.0"/><ns3:features begin="133" end="152" type="TGGCATACAGAAACCCCGTT" description="Search Results" featureGroup="crRNA_kDNA" score="0.0"/></ns3:JSeq><ns3:JSeq colour="-1" start="1" end="740" id="sq310"><ns3:features begin="188" end="207" type="CCGTGCACAATTAGGGGTTG" description="Search Results" featureGroup="B1C" score="0.0"/><ns3:features begin="79" end="96" type="F3" description="" featureGroup="Jalview" score="0.0"/><ns3:features begin="208" end="229" type="GTGTAATATAGTGGGCCGCGCA" description="Search Results" featureGroup="LB" score="0.0"/><ns3:features begin="117" end="135" type="TGCGAAAACCGAAAAATGG" description="Search Results" featureGroup="F2" score="0.0"/><ns3:features begin="133" end="152" type="TGGCATACAGAAACCCCGTT" description="Search Results" featureGroup="crRNA_kDNA" score="0.0"/></ns3:JSeq><ns3:JSeq colour="-1" start="1" end="758" id="sq312"><ns3:features begin="188" end="207" type="CCGTGCACAATTAGGGGTTG" description="Search Results" featureGroup="B1C" score="0.0"/><ns3:features begin="208" end="229" type="GTGTAATATAGTGGGCCGCGCA" description="Search Results" featureGroup="LB" score="0.0"/><ns3:features begin="133" end="152" type="TGGCATACAGAAACCCCGTT" description="Search Results" featureGroup="crRNA_kDNA" score="0.0"/></ns3:JSeq><ns3:JSeq colour="-1" start="1" end="741" id="sq314"><ns3:features begin="188" end="207" type="CCGTGCACAATTAGGGGTTG" description="Search Results" featureGroup="B1C" score="0.0"/><ns3:features begin="208" end="229" type="GTGTAATATAGTGGGCCGCGCA" description="Search Results" featureGroup="LB" score="0.0"/><ns3:features begin="133" end="152" type="TGGCATACAGAAACCCCGTT" description="Search Results" featureGroup="crRNA_kDNA" score="0.0"/></ns3:JSeq><ns3:JSeq colour="-1" start="1" end="741" id="sq316"><ns3:features begin="188" end="207" type="CCGTGCACAATTAGGGGTTG" description="Search Results" featureGroup="B1C" score="0.0"/><ns3:features begin="79" end="96" type="F3" description="" featureGroup="Jalview" score="0.0"/><ns3:features begin="208" end="229" type="GTGTAATATAGTGGGCCGCGCA" description="Search Results" featureGroup="LB" score="0.0"/><ns3:features begin="133" end="152" type="TGGCATACAGAAACCCCGTT" description="Search Results" featureGroup="crRNA_kDNA" score="0.0"/></ns3:JSeq><ns3:JSeq colour="-1" start="1" end="740" id="sq318"><ns3:features begin="188" end="207" type="CCGTGCACAATTAGGGGTTG" description="Search Results" featureGroup="B1C" score="0.0"/><ns3:features begin="208" end="229" type="GTGTAATATAGTGGGCCGCGCA" description="Search Results" featureGroup="LB" score="0.0"/><ns3:features begin="133" end="152" type="TGGCATACAGAAACCCCGTT" description="Search Results" featureGroup="crRNA_kDNA" score="0.0"/></ns3:JSeq><ns3:JSeq colour="-1" start="1" end="750" id="sq320"><ns3:features begin="141" end="162" type="AGAAACCCCGTTCAAAAATCCC" description="Search Results" featureGroup="RevCom_LF" score="0.0"/><ns3:features begin="163" end="184" type="CCAAAATTCGCGTTTTTTGGCC" description="Search Results" featureGroup="F1" score="0.0"/><ns3:features begin="188" end="207" type="CCGTGCACAATTAGGGGTTG" description="Search Results" featureGroup="B1C" score="0.0"/><ns3:features begin="79" end="96" type="F3" description="" featureGroup="Jalview" score="0.0"/><ns3:features begin="208" end="229" type="GTGTAATATAGTGGGCCGCGCA" description="Search Results" featureGroup="LB" score="0.0"/><ns3:features begin="117" end="135" type="TGCGAAAACCGAAAAATGG" description="Search Results" featureGroup="F2" score="0.0"/><ns3:features begin="133" end="152" type="TGGCATACAGAAACCCCGTT" description="Search Results" featureGroup="crRNA_kDNA" score="0.0"/></ns3:JSeq><ns3:JSeq colour="-1" start="1" end="741" id="sq322"><ns3:features begin="188" end="207" type="CCGTGCACAATTAGGGGTTG" description="Search Results" featureGroup="B1C" score="0.0"/><ns3:features begin="208" end="229" type="GTGTAATATAGTGGGCCGCGCA" description="Search Results" featureGroup="LB" score="0.0"/><ns3:features begin="133" end="152" type="TGGCATACAGAAACCCCGTT" description="Search Results" featureGroup="crRNA_kDNA" score="0.0"/></ns3:JSeq><ns3:JSeq colour="-1" start="1" end="749" id="sq324"><ns3:features begin="188" end="207" type="CCGTGCACAATTAGGGGTTG" description="Search Results" featureGroup="B1C" score="0.0"/><ns3:features begin="133" end="152" type="TGGCATACAGAAACCCCGTT" description="Search Results" featureGroup="crRNA_kDNA" score="0.0"/></ns3:JSeq><ns3:JSeq colour="-1" start="1" end="741" id="sq326"><ns3:features begin="188" end="207" type="CCGTGCACAATTAGGGGTTG" description="Search Results" featureGroup="B1C" score="0.0"/><ns3:features begin="208" end="229" type="GTGTAATATAGTGGGCCGCGCA" description="Search Results" featureGroup="LB" score="0.0"/><ns3:features begin="133" end="152" type="TGGCATACAGAAACCCCGTT" description="Search Results" featureGroup="crRNA_kDNA" score="0.0"/></ns3:JSeq><ns3:JSeq colour="-1" start="1" end="751" id="sq328"><ns3:features begin="141" end="162" type="AGAAACCCCGTTCAAAAATCCC" description="Search Results" featureGroup="RevCom_LF" score="0.0"/><ns3:features begin="188" end="207" type="CCGTGCACAATTAGGGGTTG" description="Search Results" featureGroup="B1C" score="0.0"/><ns3:features begin="79" end="96" type="F3" description="" featureGroup="Jalview" score="0.0"/><ns3:features begin="208" end="229" type="GTGTAATATAGTGGGCCGCGCA" description="Search Results" featureGroup="LB" score="0.0"/><ns3:features begin="117" end="135" type="TGCGAAAACCGAAAAATGG" description="Search Results" featureGroup="F2" score="0.0"/><ns3:features begin="133" end="152" type="TGGCATACAGAAACCCCGTT" description="Search Results" featureGroup="crRNA_kDNA" score="0.0"/></ns3:JSeq><ns3:JSeq colour="-1" start="1" end="741" id="sq330"><ns3:features begin="188" end="207" type="CCGTGCACAATTAGGGGTTG" description="Search Results" featureGroup="B1C" score="0.0"/><ns3:features begin="208" end="229" type="GTGTAATATAGTGGGCCGCGCA" description="Search Results" featureGroup="LB" score="0.0"/><ns3:features begin="133" end="152" type="TGGCATACAGAAACCCCGTT" description="Search Results" featureGroup="crRNA_kDNA" score="0.0"/></ns3:JSeq><ns3:JSeq colour="-1" start="1" end="750" id="sq332"><ns3:features begin="141" end="162" type="AGAAACCCCGTTCAAAAATCCC" description="Search Results" featureGroup="RevCom_LF" score="0.0"/><ns3:features begin="163" end="184" type="CCAAAATTCGCGTTTTTTGGCC" description="Search Results" featureGroup="F1" score="0.0"/><ns3:features begin="188" end="207" type="CCGTGCACAATTAGGGGTTG" description="Search Results" featureGroup="B1C" score="0.0"/><ns3:features begin="117" end="135" type="TGCGAAAACCGAAAAATGG" description="Search Results" featureGroup="F2" score="0.0"/><ns3:features begin="133" end="152" type="TGGCATACAGAAACCCCGTT" description="Search Results" featureGroup="crRNA_kDNA" score="0.0"/></ns3:JSeq><ns3:JSeq colour="-1" start="1" end="720" id="sq334"><ns3:features begin="188" end="207" type="CCGTGCACAATTAGGGGTTG" description="Search Results" featureGroup="B1C" score="0.0"/><ns3:features begin="79" end="96" type="F3" description="" featureGroup="Jalview" score="0.0"/><ns3:features begin="133" end="152" type="TGGCATACAGAAACCCCGTT" description="Search Results" featureGroup="crRNA_kDNA" score="0.0"/></ns3:JSeq><ns3:JSeq colour="-1" start="1" end="750" id="sq336"><ns3:features begin="141" end="162" type="AGAAACCCCGTTCAAAAATCCC" description="Search Results" featureGroup="RevCom_LF" score="0.0"/><ns3:features begin="188" end="207" type="CCGTGCACAATTAGGGGTTG" description="Search Results" featureGroup="B1C" score="0.0"/><ns3:features begin="79" end="96" type="F3" description="" featureGroup="Jalview" score="0.0"/><ns3:features begin="208" end="229" type="GTGTAATATAGTGGGCCGCGCA" description="Search Results" featureGroup="LB" score="0.0"/><ns3:features begin="117" end="135" type="TGCGAAAACCGAAAAATGG" description="Search Results" featureGroup="F2" score="0.0"/><ns3:features begin="133" end="152" type="TGGCATACAGAAACCCCGTT" description="Search Results" featureGroup="crRNA_kDNA" score="0.0"/></ns3:JSeq><ns3:JSeq colour="-1" start="1" end="738" id="sq338"><ns3:features begin="188" end="207" type="CCGTGCACAATTAGGGGTTG" description="Search Results" featureGroup="B1C" score="0.0"/><ns3:features begin="208" end="229" type="GTGTAATATAGTGGGCCGCGCA" description="Search Results" featureGroup="LB" score="0.0"/><ns3:features begin="117" end="135" type="TGCGAAAACCGAAAAATGG" description="Search Results" featureGroup="F2" score="0.0"/><ns3:features begin="133" end="152" type="TGGCATACAGAAACCCCGTT" description="Search Results" featureGroup="crRNA_kDNA" score="0.0"/></ns3:JSeq><ns3:JSeq colour="-1" start="1" end="750" id="sq340"><ns3:features begin="188" end="207" type="CCGTGCACAATTAGGGGTTG" description="Search Results" featureGroup="B1C" score="0.0"/><ns3:features begin="254" end="271" type="GAAACTGGCCTCTAAGGC" description="Search Results" featureGroup="B3C" score="0.0"/><ns3:features begin="133" end="152" type="TGGCATACAGAAACCCCGTT" description="Search Results" featureGroup="crRNA_kDNA" score="0.0"/></ns3:JSeq><ns3:JSeq colour="-1" start="1" end="742" id="sq342"><ns3:features begin="188" end="207" type="CCGTGCACAATTAGGGGTTG" description="Search Results" featureGroup="B1C" score="0.0"/><ns3:features begin="208" end="229" type="GTGTAATATAGTGGGCCGCGCA" description="Search Results" featureGroup="LB" score="0.0"/><ns3:features begin="133" end="152" type="TGGCATACAGAAACCCCGTT" description="Search Results" featureGroup="crRNA_kDNA" score="0.0"/></ns3:JSeq><ns3:JSeq colour="-1" start="1" end="739" id="sq344"><ns3:features begin="188" end="207" type="CCGTGCACAATTAGGGGTTG" description="Search Results" featureGroup="B1C" score="0.0"/><ns3:features begin="79" end="96" type="F3" description="" featureGroup="Jalview" score="0.0"/><ns3:features begin="133" end="152" type="TGGCATACAGAAACCCCGTT" description="Search Results" featureGroup="crRNA_kDNA" score="0.0"/></ns3:JSeq><ns3:JSeq colour="-1" start="1" end="751" id="sq346"><ns3:features begin="188" end="207" type="CCGTGCACAATTAGGGGTTG" description="Search Results" featureGroup="B1C" score="0.0"/><ns3:features begin="79" end="96" type="F3" description="" featureGroup="Jalview" score="0.0"/><ns3:features begin="208" end="229" type="GTGTAATATAGTGGGCCGCGCA" description="Search Results" featureGroup="LB" score="0.0"/><ns3:features begin="117" end="135" type="TGCGAAAACCGAAAAATGG" description="Search Results" featureGroup="F2" score="0.0"/><ns3:features begin="133" end="152" type="TGGCATACAGAAACCCCGTT" description="Search Results" featureGroup="crRNA_kDNA" score="0.0"/></ns3:JSeq><ns3:JSeq colour="-1" start="1" end="762" id="sq348"><ns3:features begin="188" end="207" type="CCGTGCACAATTAGGGGTTG" description="Search Results" featureGroup="B1C" score="0.0"/><ns3:features begin="133" end="152" type="TGGCATACAGAAACCCCGTT" description="Search Results" featureGroup="crRNA_kDNA" score="0.0"/></ns3:JSeq><ns3:JSeq colour="-1" start="1" end="738" id="sq350"><ns3:features begin="188" end="207" type="CCGTGCACAATTAGGGGTTG" description="Search Results" featureGroup="B1C" score="0.0"/><ns3:features begin="208" end="229" type="GTGTAATATAGTGGGCCGCGCA" description="Search Results" featureGroup="LB" score="0.0"/><ns3:features begin="133" end="152" type="TGGCATACAGAAACCCCGTT" description="Search Results" featureGroup="crRNA_kDNA" score="0.0"/></ns3:JSeq><ns3:JSeq colour="-1" start="1" end="751" id="sq352"><ns3:features begin="141" end="162" type="AGAAACCCCGTTCAAAAATCCC" description="Search Results" featureGroup="RevCom_LF" score="0.0"/><ns3:features begin="163" end="184" type="CCAAAATTCGCGTTTTTTGGCC" description="Search Results" featureGroup="F1" score="0.0"/><ns3:features begin="188" end="207" type="CCGTGCACAATTAGGGGTTG" description="Search Results" featureGroup="B1C" score="0.0"/><ns3:features begin="133" end="152" type="TGGCATACAGAAACCCCGTT" description="Search Results" featureGroup="crRNA_kDNA" score="0.0"/></ns3:JSeq><ns3:JSeq colour="-1" start="1" end="751" id="sq354"><ns3:features begin="188" end="207" type="CCGTGCACAATTAGGGGTTG" description="Search Results" featureGroup="B1C" score="0.0"/><ns3:features begin="208" end="229" type="GTGTAATATAGTGGGCCGCGCA" description="Search Results" featureGroup="LB" score="0.0"/><ns3:features begin="133" end="152" type="TGGCATACAGAAACCCCGTT" description="Search Results" featureGroup="crRNA_kDNA" score="0.0"/></ns3:JSeq><ns3:JSeq colour="-1" start="1" end="739" id="sq356"><ns3:features begin="188" end="207" type="CCGTGCACAATTAGGGGTTG" description="Search Results" featureGroup="B1C" score="0.0"/><ns3:features begin="79" end="96" type="F3" description="" featureGroup="Jalview" score="0.0"/><ns3:features begin="208" end="229" type="GTGTAATATAGTGGGCCGCGCA" description="Search Results" featureGroup="LB" score="0.0"/><ns3:features begin="133" end="152" type="TGGCATACAGAAACCCCGTT" description="Search Results" featureGroup="crRNA_kDNA" score="0.0"/></ns3:JSeq><ns3:JSeq colour="-1" start="1" end="751" id="sq358"><ns3:features begin="188" end="207" type="CCGTGCACAATTAGGGGTTG" description="Search Results" featureGroup="B1C" score="0.0"/><ns3:features begin="208" end="229" type="GTGTAATATAGTGGGCCGCGCA" description="Search Results" featureGroup="LB" score="0.0"/><ns3:features begin="117" end="135" type="TGCGAAAACCGAAAAATGG" description="Search Results" featureGroup="F2" score="0.0"/><ns3:features begin="133" end="152" type="TGGCATACAGAAACCCCGTT" description="Search Results" featureGroup="crRNA_kDNA" score="0.0"/></ns3:JSeq><ns3:JSeq colour="-1" start="1" end="743" id="sq360"><ns3:features begin="188" end="207" type="CCGTGCACAATTAGGGGTTG" description="Search Results" featureGroup="B1C" score="0.0"/><ns3:features begin="79" end="96" type="F3" description="" featureGroup="Jalview" score="0.0"/><ns3:features begin="254" end="271" type="GAAACTGGCCTCTAAGGC" description="Search Results" featureGroup="B3C" score="0.0"/><ns3:features begin="208" end="229" type="GTGTAATATAGTGGGCCGCGCA" description="Search Results" featureGroup="LB" score="0.0"/><ns3:features begin="133" end="152" type="TGGCATACAGAAACCCCGTT" description="Search Results" featureGroup="crRNA_kDNA" score="0.0"/></ns3:JSeq><ns3:JSeq colour="-1" start="1" end="752" id="sq362"><ns3:features begin="141" end="162" type="AGAAACCCCGTTCAAAAATCCC" description="Search Results" featureGroup="RevCom_LF" score="0.0"/><ns3:features begin="188" end="207" type="CCGTGCACAATTAGGGGTTG" description="Search Results" featureGroup="B1C" score="0.0"/><ns3:features begin="79" end="96" type="F3" description="" featureGroup="Jalview" score="0.0"/><ns3:features begin="208" end="229" type="GTGTAATATAGTGGGCCGCGCA" description="Search Results" featureGroup="LB" score="0.0"/><ns3:features begin="133" end="152" type="TGGCATACAGAAACCCCGTT" description="Search Results" featureGroup="crRNA_kDNA" score="0.0"/></ns3:JSeq><ns3:JSeq colour="-1" start="1" end="752" id="sq364"><ns3:features begin="188" end="207" type="CCGTGCACAATTAGGGGTTG" description="Search Results" featureGroup="B1C" score="0.0"/><ns3:features begin="79" end="96" type="F3" description="" featureGroup="Jalview" score="0.0"/><ns3:features begin="133" end="152" type="TGGCATACAGAAACCCCGTT" description="Search Results" featureGroup="crRNA_kDNA" score="0.0"/></ns3:JSeq><ns3:JSeq colour="-1" start="1" end="749" id="sq366"><ns3:features begin="188" end="207" type="CCGTGCACAATTAGGGGTTG" description="Search Results" featureGroup="B1C" score="0.0"/><ns3:features begin="79" end="96" type="F3" description="" featureGroup="Jalview" score="0.0"/><ns3:features begin="208" end="229" type="GTGTAATATAGTGGGCCGCGCA" description="Search Results" featureGroup="LB" score="0.0"/><ns3:features begin="133" end="152" type="TGGCATACAGAAACCCCGTT" description="Search Results" featureGroup="crRNA_kDNA" score="0.0"/></ns3:JSeq><ns3:JSeq colour="-1" start="1" end="739" id="sq368"><ns3:features begin="188" end="207" type="CCGTGCACAATTAGGGGTTG" description="Search Results" featureGroup="B1C" score="0.0"/><ns3:features begin="208" end="229" type="GTGTAATATAGTGGGCCGCGCA" description="Search Results" featureGroup="LB" score="0.0"/><ns3:features begin="133" end="152" type="TGGCATACAGAAACCCCGTT" description="Search Results" featureGroup="crRNA_kDNA" score="0.0"/></ns3:JSeq><ns3:JSeq colour="-1" start="1" end="741" id="sq370"><ns3:features begin="141" end="162" type="AGAAACCCCGTTCAAAAATCCC" description="Search Results" featureGroup="RevCom_LF" score="0.0"/><ns3:features begin="163" end="184" type="CCAAAATTCGCGTTTTTTGGCC" description="Search Results" featureGroup="F1" score="0.0"/><ns3:features begin="188" end="207" type="CCGTGCACAATTAGGGGTTG" description="Search Results" featureGroup="B1C" score="0.0"/><ns3:features begin="79" end="96" type="F3" description="" featureGroup="Jalview" score="0.0"/><ns3:features begin="208" end="229" type="GTGTAATATAGTGGGCCGCGCA" description="Search Results" featureGroup="LB" score="0.0"/><ns3:features begin="117" end="135" type="TGCGAAAACCGAAAAATGG" description="Search Results" featureGroup="F2" score="0.0"/><ns3:features begin="133" end="152" type="TGGCATACAGAAACCCCGTT" description="Search Results" featureGroup="crRNA_kDNA" score="0.0"/></ns3:JSeq><ns3:JSeq colour="-1" start="1" end="740" id="sq372"><ns3:features begin="188" end="207" type="CCGTGCACAATTAGGGGTTG" description="Search Results" featureGroup="B1C" score="0.0"/><ns3:features begin="208" end="229" type="GTGTAATATAGTGGGCCGCGCA" description="Search Results" featureGroup="LB" score="0.0"/><ns3:features begin="133" end="152" type="TGGCATACAGAAACCCCGTT" description="Search Results" featureGroup="crRNA_kDNA" score="0.0"/></ns3:JSeq><ns3:JSeq colour="-1" start="1" end="737" id="sq374"><ns3:features begin="188" end="207" type="CCGTGCACAATTAGGGGTTG" description="Search Results" featureGroup="B1C" score="0.0"/><ns3:features begin="208" end="229" type="GTGTAATATAGTGGGCCGCGCA" description="Search Results" featureGroup="LB" score="0.0"/><ns3:features begin="133" end="152" type="TGGCATACAGAAACCCCGTT" description="Search Results" featureGroup="crRNA_kDNA" score="0.0"/></ns3:JSeq><ns3:JSeq colour="-1" start="1" end="741" id="sq376"><ns3:features begin="141" end="162" type="AGAAACCCCGTTCAAAAATCCC" description="Search Results" featureGroup="RevCom_LF" score="0.0"/><ns3:features begin="163" end="184" type="CCAAAATTCGCGTTTTTTGGCC" description="Search Results" featureGroup="F1" score="0.0"/><ns3:features begin="188" end="207" type="CCGTGCACAATTAGGGGTTG" description="Search Results" featureGroup="B1C" score="0.0"/><ns3:features begin="208" end="229" type="GTGTAATATAGTGGGCCGCGCA" description="Search Results" featureGroup="LB" score="0.0"/><ns3:features begin="117" end="135" type="TGCGAAAACCGAAAAATGG" description="Search Results" featureGroup="F2" score="0.0"/><ns3:features begin="133" end="152" type="TGGCATACAGAAACCCCGTT" description="Search Results" featureGroup="crRNA_kDNA" score="0.0"/></ns3:JSeq><ns3:JSeq colour="-1" start="1" end="742" id="sq378"><ns3:features begin="188" end="207" type="CCGTGCACAATTAGGGGTTG" description="Search Results" featureGroup="B1C" score="0.0"/><ns3:features begin="133" end="152" type="TGGCATACAGAAACCCCGTT" description="Search Results" featureGroup="crRNA_kDNA" score="0.0"/></ns3:JSeq><ns3:JSeq colour="-1" start="1" end="742" id="sq380"><ns3:features begin="188" end="207" type="CCGTGCACAATTAGGGGTTG" description="Search Results" featureGroup="B1C" score="0.0"/><ns3:features begin="208" end="229" type="GTGTAATATAGTGGGCCGCGCA" description="Search Results" featureGroup="LB" score="0.0"/><ns3:features begin="133" end="152" type="TGGCATACAGAAACCCCGTT" description="Search Results" featureGroup="crRNA_kDNA" score="0.0"/></ns3:JSeq><ns3:JSeq colour="-1" start="1" end="750" id="sq382"><ns3:features begin="188" end="207" type="CCGTGCACAATTAGGGGTTG" description="Search Results" featureGroup="B1C" score="0.0"/><ns3:features begin="79" end="96" type="F3" description="" featureGroup="Jalview" score="0.0"/><ns3:features begin="133" end="152" type="TGGCATACAGAAACCCCGTT" description="Search Results" featureGroup="crRNA_kDNA" score="0.0"/></ns3:JSeq><ns3:JSeq colour="-1" start="1" end="739" id="sq384"><ns3:features begin="188" end="207" type="CCGTGCACAATTAGGGGTTG" description="Search Results" featureGroup="B1C" score="0.0"/><ns3:features begin="133" end="152" type="TGGCATACAGAAACCCCGTT" description="Search Results" featureGroup="crRNA_kDNA" score="0.0"/></ns3:JSeq><ns3:JSeq colour="-1" start="1" end="746" id="sq386"><ns3:features begin="188" end="207" type="CCGTGCACAATTAGGGGTTG" description="Search Results" featureGroup="B1C" score="0.0"/><ns3:features begin="208" end="229" type="GTGTAATATAGTGGGCCGCGCA" description="Search Results" featureGroup="LB" score="0.0"/><ns3:features begin="133" end="152" type="TGGCATACAGAAACCCCGTT" description="Search Results" featureGroup="crRNA_kDNA" score="0.0"/></ns3:JSeq><ns3:JSeq colour="-1" start="1" end="748" id="sq388"><ns3:features begin="141" end="162" type="AGAAACCCCGTTCAAAAATCCC" description="Search Results" featureGroup="RevCom_LF" score="0.0"/><ns3:features begin="188" end="207" type="CCGTGCACAATTAGGGGTTG" description="Search Results" featureGroup="B1C" score="0.0"/><ns3:features begin="133" end="152" type="TGGCATACAGAAACCCCGTT" description="Search Results" featureGroup="crRNA_kDNA" score="0.0"/></ns3:JSeq><ns3:JSeq colour="-1" start="1" end="750" id="sq390"><ns3:features begin="141" end="162" type="AGAAACCCCGTTCAAAAATCCC" description="Search Results" featureGroup="RevCom_LF" score="0.0"/><ns3:features begin="163" end="184" type="CCAAAATTCGCGTTTTTTGGCC" description="Search Results" featureGroup="F1" score="0.0"/><ns3:features begin="188" end="207" type="CCGTGCACAATTAGGGGTTG" description="Search Results" featureGroup="B1C" score="0.0"/><ns3:features begin="79" end="96" type="F3" description="" featureGroup="Jalview" score="0.0"/><ns3:features begin="208" end="229" type="GTGTAATATAGTGGGCCGCGCA" description="Search Results" featureGroup="LB" score="0.0"/><ns3:features begin="117" end="135" type="TGCGAAAACCGAAAAATGG" description="Search Results" featureGroup="F2" score="0.0"/><ns3:features begin="133" end="152" type="TGGCATACAGAAACCCCGTT" description="Search Results" featureGroup="crRNA_kDNA" score="0.0"/></ns3:JSeq><ns3:JSeq colour="-1" start="1" end="750" id="sq392"><ns3:features begin="188" end="207" type="CCGTGCACAATTAGGGGTTG" description="Search Results" featureGroup="B1C" score="0.0"/><ns3:features begin="79" end="96" type="F3" description="" featureGroup="Jalview" score="0.0"/><ns3:features begin="208" end="229" type="GTGTAATATAGTGGGCCGCGCA" description="Search Results" featureGroup="LB" score="0.0"/><ns3:features begin="133" end="152" type="TGGCATACAGAAACCCCGTT" description="Search Results" featureGroup="crRNA_kDNA" score="0.0"/></ns3:JSeq><ns3:JSeq colour="-1" start="1" end="747" id="sq394"><ns3:features begin="188" end="207" type="CCGTGCACAATTAGGGGTTG" description="Search Results" featureGroup="B1C" score="0.0"/><ns3:features begin="79" end="96" type="F3" description="" featureGroup="Jalview" score="0.0"/><ns3:features begin="254" end="271" type="GAAACTGGCCTCTAAGGC" description="Search Results" featureGroup="B3C" score="0.0"/><ns3:features begin="208" end="229" type="GTGTAATATAGTGGGCCGCGCA" description="Search Results" featureGroup="LB" score="0.0"/><ns3:features begin="133" end="152" type="TGGCATACAGAAACCCCGTT" description="Search Results" featureGroup="crRNA_kDNA" score="0.0"/></ns3:JSeq><ns3:JSeq colour="-1" start="1" end="742" id="sq396"><ns3:features begin="188" end="207" type="CCGTGCACAATTAGGGGTTG" description="Search Results" featureGroup="B1C" score="0.0"/><ns3:features begin="79" end="96" type="F3" description="" featureGroup="Jalview" score="0.0"/><ns3:features begin="208" end="229" type="GTGTAATATAGTGGGCCGCGCA" description="Search Results" featureGroup="LB" score="0.0"/><ns3:features begin="133" end="152" type="TGGCATACAGAAACCCCGTT" description="Search Results" featureGroup="crRNA_kDNA" score="0.0"/></ns3:JSeq><ns3:JSeq colour="-1" start="1" end="740" id="sq398"><ns3:features begin="141" end="162" type="AGAAACCCCGTTCAAAAATCCC" description="Search Results" featureGroup="RevCom_LF" score="0.0"/><ns3:features begin="163" end="184" type="CCAAAATTCGCGTTTTTTGGCC" description="Search Results" featureGroup="F1" score="0.0"/><ns3:features begin="188" end="207" type="CCGTGCACAATTAGGGGTTG" description="Search Results" featureGroup="B1C" score="0.0"/><ns3:features begin="117" end="135" type="TGCGAAAACCGAAAAATGG" description="Search Results" featureGroup="F2" score="0.0"/><ns3:features begin="133" end="152" type="TGGCATACAGAAACCCCGTT" description="Search Results" featureGroup="crRNA_kDNA" score="0.0"/></ns3:JSeq><ns3:JSeq colour="-1" start="1" end="747" id="sq400"><ns3:features begin="188" end="207" type="CCGTGCACAATTAGGGGTTG" description="Search Results" featureGroup="B1C" score="0.0"/><ns3:features begin="133" end="152" type="TGGCATACAGAAACCCCGTT" description="Search Results" featureGroup="crRNA_kDNA" score="0.0"/></ns3:JSeq><ns3:JSeq colour="-1" start="1" end="750" id="sq402"><ns3:features begin="141" end="162" type="AGAAACCCCGTTCAAAAATCCC" description="Search Results" featureGroup="RevCom_LF" score="0.0"/><ns3:features begin="163" end="184" type="CCAAAATTCGCGTTTTTTGGCC" description="Search Results" featureGroup="F1" score="0.0"/><ns3:features begin="188" end="207" type="CCGTGCACAATTAGGGGTTG" description="Search Results" featureGroup="B1C" score="0.0"/><ns3:features begin="254" end="271" type="GAAACTGGCCTCTAAGGC" description="Search Results" featureGroup="B3C" score="0.0"/><ns3:features begin="236" end="253" type="GCTGGGTTAGGATGTCGT" description="Search Results" featureGroup="B2C" score="0.0"/><ns3:features begin="208" end="229" type="GTGTAATATAGTGGGCCGCGCA" description="Search Results" featureGroup="LB" score="0.0"/><ns3:features begin="133" end="152" type="TGGCATACAGAAACCCCGTT" description="Search Results" featureGroup="crRNA_kDNA" score="0.0"/></ns3:JSeq><ns3:JSeq colour="-1" start="1" end="741" id="sq404"><ns3:features begin="188" end="207" type="CCGTGCACAATTAGGGGTTG" description="Search Results" featureGroup="B1C" score="0.0"/><ns3:features begin="208" end="229" type="GTGTAATATAGTGGGCCGCGCA" description="Search Results" featureGroup="LB" score="0.0"/><ns3:features begin="133" end="152" type="TGGCATACAGAAACCCCGTT" description="Search Results" featureGroup="crRNA_kDNA" score="0.0"/></ns3:JSeq><ns3:JSeq colour="-1" start="1" end="709" id="sq406"><ns3:features begin="188" end="207" type="CCGTGCACAATTAGGGGTTG" description="Search Results" featureGroup="B1C" score="0.0"/><ns3:features begin="208" end="229" type="GTGTAATATAGTGGGCCGCGCA" description="Search Results" featureGroup="LB" score="0.0"/><ns3:features begin="133" end="152" type="TGGCATACAGAAACCCCGTT" description="Search Results" featureGroup="crRNA_kDNA" score="0.0"/></ns3:JSeq><ns3:JSeq colour="-1" start="1" end="750" id="sq408"><ns3:features begin="141" end="162" type="AGAAACCCCGTTCAAAAATCCC" description="Search Results" featureGroup="RevCom_LF" score="0.0"/><ns3:features begin="163" end="184" type="CCAAAATTCGCGTTTTTTGGCC" description="Search Results" featureGroup="F1" score="0.0"/><ns3:features begin="188" end="207" type="CCGTGCACAATTAGGGGTTG" description="Search Results" featureGroup="B1C" score="0.0"/><ns3:features begin="208" end="229" type="GTGTAATATAGTGGGCCGCGCA" description="Search Results" featureGroup="LB" score="0.0"/><ns3:features begin="117" end="135" type="TGCGAAAACCGAAAAATGG" description="Search Results" featureGroup="F2" score="0.0"/><ns3:features begin="133" end="152" type="TGGCATACAGAAACCCCGTT" description="Search Results" featureGroup="crRNA_kDNA" score="0.0"/></ns3:JSeq><ns3:JSeq colour="-1" start="1" end="742" id="sq410"><ns3:features begin="79" end="96" type="AATCGTACTCCCCGACAT" description="" featureGroup="F3" score="0.0"/><ns3:features begin="188" end="207" type="CCGTGCACAATTAGGGGTTG" description="Search Results" featureGroup="B1C" score="0.0"/><ns3:features begin="254" end="271" type="GAAACTGGCCTCTAAGGC" description="Search Results" featureGroup="B3C" score="0.0"/><ns3:features begin="208" end="229" type="GTGTAATATAGTGGGCCGCGCA" description="Search Results" featureGroup="LB" score="0.0"/><ns3:features begin="133" end="152" type="TGGCATACAGAAACCCCGTT" description="Search Results" featureGroup="crRNA_kDNA" score="0.0"/></ns3:JSeq><ns3:JSeq colour="-1" start="1" end="739" id="sq412"><ns3:features begin="188" end="207" type="CCGTGCACAATTAGGGGTTG" description="Search Results" featureGroup="B1C" score="0.0"/><ns3:features begin="133" end="152" type="TGGCATACAGAAACCCCGTT" description="Search Results" featureGroup="crRNA_kDNA" score="0.0"/></ns3:JSeq><ns3:JSeq colour="-1" start="1" end="751" id="sq414"><ns3:features begin="141" end="162" type="AGAAACCCCGTTCAAAAATCCC" description="Search Results" featureGroup="RevCom_LF" score="0.0"/><ns3:features begin="163" end="184" type="CCAAAATTCGCGTTTTTTGGCC" description="Search Results" featureGroup="F1" score="0.0"/><ns3:features begin="188" end="207" type="CCGTGCACAATTAGGGGTTG" description="Search Results" featureGroup="B1C" score="0.0"/><ns3:features begin="79" end="96" type="F3" description="" featureGroup="Jalview" score="0.0"/><ns3:features begin="208" end="229" type="GTGTAATATAGTGGGCCGCGCA" description="Search Results" featureGroup="LB" score="0.0"/><ns3:features begin="133" end="152" type="TGGCATACAGAAACCCCGTT" description="Search Results" featureGroup="crRNA_kDNA" score="0.0"/></ns3:JSeq><ns3:JSeq colour="-1" start="1" end="751" id="sq416"><ns3:features begin="141" end="162" type="AGAAACCCCGTTCAAAAATCCC" description="Search Results" featureGroup="RevCom_LF" score="0.0"/><ns3:features begin="163" end="184" type="CCAAAATTCGCGTTTTTTGGCC" description="Search Results" featureGroup="F1" score="0.0"/><ns3:features begin="188" end="207" type="CCGTGCACAATTAGGGGTTG" description="Search Results" featureGroup="B1C" score="0.0"/><ns3:features begin="208" end="229" type="GTGTAATATAGTGGGCCGCGCA" description="Search Results" featureGroup="LB" score="0.0"/><ns3:features begin="133" end="152" type="TGGCATACAGAAACCCCGTT" description="Search Results" featureGroup="crRNA_kDNA" score="0.0"/></ns3:JSeq><ns3:JSeq colour="-1" start="1" end="751" id="sq418"><ns3:features begin="188" end="207" type="CCGTGCACAATTAGGGGTTG" description="Search Results" featureGroup="B1C" score="0.0"/><ns3:features begin="79" end="96" type="F3" description="" featureGroup="Jalview" score="0.0"/><ns3:features begin="208" end="229" type="GTGTAATATAGTGGGCCGCGCA" description="Search Results" featureGroup="LB" score="0.0"/><ns3:features begin="133" end="152" type="TGGCATACAGAAACCCCGTT" description="Search Results" featureGroup="crRNA_kDNA" score="0.0"/></ns3:JSeq><ns3:JSeq colour="-1" start="1" end="750" id="sq420"><ns3:features begin="141" end="162" type="AGAAACCCCGTTCAAAAATCCC" description="Search Results" featureGroup="RevCom_LF" score="0.0"/><ns3:features begin="163" end="184" type="CCAAAATTCGCGTTTTTTGGCC" description="Search Results" featureGroup="F1" score="0.0"/><ns3:features begin="188" end="207" type="CCGTGCACAATTAGGGGTTG" description="Search Results" featureGroup="B1C" score="0.0"/><ns3:features begin="254" end="271" type="GAAACTGGCCTCTAAGGC" description="Search Results" featureGroup="B3C" score="0.0"/><ns3:features begin="133" end="152" type="TGGCATACAGAAACCCCGTT" description="Search Results" featureGroup="crRNA_kDNA" score="0.0"/></ns3:JSeq><ns3:JSeq colour="-1" start="1" end="749" id="sq422"><ns3:features begin="188" end="207" type="CCGTGCACAATTAGGGGTTG" description="Search Results" featureGroup="B1C" score="0.0"/><ns3:features begin="208" end="229" type="GTGTAATATAGTGGGCCGCGCA" description="Search Results" featureGroup="LB" score="0.0"/><ns3:features begin="133" end="152" type="TGGCATACAGAAACCCCGTT" description="Search Results" featureGroup="crRNA_kDNA" score="0.0"/></ns3:JSeq><ns3:JSeq colour="-1" start="1" end="742" id="sq424"><ns3:features begin="188" end="207" type="CCGTGCACAATTAGGGGTTG" description="Search Results" featureGroup="B1C" score="0.0"/><ns3:features begin="79" end="96" type="F3" description="" featureGroup="Jalview" score="0.0"/><ns3:features begin="208" end="229" type="GTGTAATATAGTGGGCCGCGCA" description="Search Results" featureGroup="LB" score="0.0"/><ns3:features begin="133" end="152" type="TGGCATACAGAAACCCCGTT" description="Search Results" featureGroup="crRNA_kDNA" score="0.0"/></ns3:JSeq><ns3:JSeq colour="-1" start="1" end="749" id="sq426"><ns3:features begin="141" end="162" type="AGAAACCCCGTTCAAAAATCCC" description="Search Results" featureGroup="RevCom_LF" score="0.0"/><ns3:features begin="163" end="184" type="CCAAAATTCGCGTTTTTTGGCC" description="Search Results" featureGroup="F1" score="0.0"/><ns3:features begin="188" end="207" type="CCGTGCACAATTAGGGGTTG" description="Search Results" featureGroup="B1C" score="0.0"/><ns3:features begin="79" end="96" type="F3" description="" featureGroup="Jalview" score="0.0"/><ns3:features begin="117" end="135" type="TGCGAAAACCGAAAAATGG" description="Search Results" featureGroup="F2" score="0.0"/><ns3:features begin="133" end="152" type="TGGCATACAGAAACCCCGTT" description="Search Results" featureGroup="crRNA_kDNA" score="0.0"/></ns3:JSeq><ns3:JSeq colour="-1" start="1" end="750" id="sq428"><ns3:features begin="188" end="207" type="CCGTGCACAATTAGGGGTTG" description="Search Results" featureGroup="B1C" score="0.0"/><ns3:features begin="208" end="229" type="GTGTAATATAGTGGGCCGCGCA" description="Search Results" featureGroup="LB" score="0.0"/><ns3:features begin="133" end="152" type="TGGCATACAGAAACCCCGTT" description="Search Results" featureGroup="crRNA_kDNA" score="0.0"/></ns3:JSeq><ns3:JSeq colour="-1" start="1" end="750" id="sq430"><ns3:features begin="163" end="184" type="CCAAAATTCGCGTTTTTTGGCC" description="Search Results" featureGroup="F1" score="0.0"/><ns3:features begin="188" end="207" type="CCGTGCACAATTAGGGGTTG" description="Search Results" featureGroup="B1C" score="0.0"/><ns3:features begin="133" end="152" type="TGGCATACAGAAACCCCGTT" description="Search Results" featureGroup="crRNA_kDNA" score="0.0"/></ns3:JSeq><ns3:JSeq colour="-1" start="1" end="750" id="sq432"><ns3:features begin="141" end="162" type="AGAAACCCCGTTCAAAAATCCC" description="Search Results" featureGroup="RevCom_LF" score="0.0"/><ns3:features begin="163" end="184" type="CCAAAATTCGCGTTTTTTGGCC" description="Search Results" featureGroup="F1" score="0.0"/><ns3:features begin="188" end="207" type="CCGTGCACAATTAGGGGTTG" description="Search Results" featureGroup="B1C" score="0.0"/><ns3:features begin="133" end="152" type="TGGCATACAGAAACCCCGTT" description="Search Results" featureGroup="crRNA_kDNA" score="0.0"/></ns3:JSeq><ns3:JSeq colour="-1" start="1" end="750" id="sq434"><ns3:features begin="141" end="162" type="AGAAACCCCGTTCAAAAATCCC" description="Search Results" featureGroup="RevCom_LF" score="0.0"/><ns3:features begin="163" end="184" type="CCAAAATTCGCGTTTTTTGGCC" description="Search Results" featureGroup="F1" score="0.0"/><ns3:features begin="188" end="207" type="CCGTGCACAATTAGGGGTTG" description="Search Results" featureGroup="B1C" score="0.0"/><ns3:features begin="79" end="96" type="F3" description="" featureGroup="Jalview" score="0.0"/><ns3:features begin="208" end="229" type="GTGTAATATAGTGGGCCGCGCA" description="Search Results" featureGroup="LB" score="0.0"/><ns3:features begin="133" end="152" type="TGGCATACAGAAACCCCGTT" description="Search Results" featureGroup="crRNA_kDNA" score="0.0"/></ns3:JSeq><ns3:JSeq colour="-1" start="1" end="748" id="sq436"><ns3:features begin="188" end="207" type="CCGTGCACAATTAGGGGTTG" description="Search Results" featureGroup="B1C" score="0.0"/><ns3:features begin="133" end="152" type="TGGCATACAGAAACCCCGTT" description="Search Results" featureGroup="crRNA_kDNA" score="0.0"/></ns3:JSeq><ns3:JSeq colour="-1" start="1" end="750" id="sq438"><ns3:features begin="188" end="207" type="CCGTGCACAATTAGGGGTTG" description="Search Results" featureGroup="B1C" score="0.0"/><ns3:features begin="208" end="229" type="GTGTAATATAGTGGGCCGCGCA" description="Search Results" featureGroup="LB" score="0.0"/><ns3:features begin="133" end="152" type="TGGCATACAGAAACCCCGTT" description="Search Results" featureGroup="crRNA_kDNA" score="0.0"/></ns3:JSeq><ns3:JSeq colour="-1" start="1" end="750" id="sq440"><ns3:features begin="188" end="207" type="CCGTGCACAATTAGGGGTTG" description="Search Results" featureGroup="B1C" score="0.0"/><ns3:features begin="79" end="96" type="F3" description="" featureGroup="Jalview" score="0.0"/><ns3:features begin="208" end="229" type="GTGTAATATAGTGGGCCGCGCA" description="Search Results" featureGroup="LB" score="0.0"/><ns3:features begin="133" end="152" type="TGGCATACAGAAACCCCGTT" description="Search Results" featureGroup="crRNA_kDNA" score="0.0"/></ns3:JSeq><ns3:JSeq colour="-1" start="1" end="740" id="sq442"><ns3:features begin="188" end="207" type="CCGTGCACAATTAGGGGTTG" description="Search Results" featureGroup="B1C" score="0.0"/><ns3:features begin="208" end="229" type="GTGTAATATAGTGGGCCGCGCA" description="Search Results" featureGroup="LB" score="0.0"/><ns3:features begin="117" end="135" type="TGCGAAAACCGAAAAATGG" description="Search Results" featureGroup="F2" score="0.0"/><ns3:features begin="133" end="152" type="TGGCATACAGAAACCCCGTT" description="Search Results" featureGroup="crRNA_kDNA" score="0.0"/></ns3:JSeq><ns3:JSeq colour="-1" start="1" end="739" id="sq444"><ns3:features begin="188" end="207" type="CCGTGCACAATTAGGGGTTG" description="Search Results" featureGroup="B1C" score="0.0"/><ns3:features begin="208" end="229" type="GTGTAATATAGTGGGCCGCGCA" description="Search Results" featureGroup="LB" score="0.0"/><ns3:features begin="117" end="135" type="TGCGAAAACCGAAAAATGG" description="Search Results" featureGroup="F2" score="0.0"/><ns3:features begin="133" end="152" type="TGGCATACAGAAACCCCGTT" description="Search Results" featureGroup="crRNA_kDNA" score="0.0"/></ns3:JSeq><ns3:JSeq colour="-1" start="1" end="742" id="sq446"><ns3:features begin="188" end="207" type="CCGTGCACAATTAGGGGTTG" description="Search Results" featureGroup="B1C" score="0.0"/><ns3:features begin="208" end="229" type="GTGTAATATAGTGGGCCGCGCA" description="Search Results" featureGroup="LB" score="0.0"/><ns3:features begin="133" end="152" type="TGGCATACAGAAACCCCGTT" description="Search Results" featureGroup="crRNA_kDNA" score="0.0"/></ns3:JSeq><ns3:JSeq colour="-1" start="1" end="761" id="sq448"><ns3:features begin="141" end="162" type="AGAAACCCCGTTCAAAAATCCC" description="Search Results" featureGroup="RevCom_LF" score="0.0"/><ns3:features begin="163" end="184" type="CCAAAATTCGCGTTTTTTGGCC" description="Search Results" featureGroup="F1" score="0.0"/><ns3:features begin="188" end="207" type="CCGTGCACAATTAGGGGTTG" description="Search Results" featureGroup="B1C" score="0.0"/><ns3:features begin="208" end="229" type="GTGTAATATAGTGGGCCGCGCA" description="Search Results" featureGroup="LB" score="0.0"/><ns3:features begin="117" end="135" type="TGCGAAAACCGAAAAATGG" description="Search Results" featureGroup="F2" score="0.0"/><ns3:features begin="133" end="152" type="TGGCATACAGAAACCCCGTT" description="Search Results" featureGroup="crRNA_kDNA" score="0.0"/></ns3:JSeq><ns3:JSeq colour="-1" start="1" end="749" id="sq450"><ns3:features begin="141" end="162" type="AGAAACCCCGTTCAAAAATCCC" description="Search Results" featureGroup="RevCom_LF" score="0.0"/><ns3:features begin="163" end="184" type="CCAAAATTCGCGTTTTTTGGCC" description="Search Results" featureGroup="F1" score="0.0"/><ns3:features begin="188" end="207" type="CCGTGCACAATTAGGGGTTG" description="Search Results" featureGroup="B1C" score="0.0"/><ns3:features begin="79" end="96" type="F3" description="" featureGroup="Jalview" score="0.0"/><ns3:features begin="208" end="229" type="GTGTAATATAGTGGGCCGCGCA" description="Search Results" featureGroup="LB" score="0.0"/><ns3:features begin="117" end="135" type="TGCGAAAACCGAAAAATGG" description="Search Results" featureGroup="F2" score="0.0"/><ns3:features begin="133" end="152" type="TGGCATACAGAAACCCCGTT" description="Search Results" featureGroup="crRNA_kDNA" score="0.0"/></ns3:JSeq><ns3:JSeq colour="-1" start="1" end="739" id="sq452"><ns3:features begin="188" end="207" type="CCGTGCACAATTAGGGGTTG" description="Search Results" featureGroup="B1C" score="0.0"/><ns3:features begin="79" end="96" type="F3" description="" featureGroup="Jalview" score="0.0"/><ns3:features begin="133" end="152" type="TGGCATACAGAAACCCCGTT" description="Search Results" featureGroup="crRNA_kDNA" score="0.0"/></ns3:JSeq><ns3:JSeq colour="-1" start="1" end="738" id="sq454"><ns3:features begin="188" end="207" type="CCGTGCACAATTAGGGGTTG" description="Search Results" featureGroup="B1C" score="0.0"/><ns3:features begin="79" end="96" type="F3" description="" featureGroup="Jalview" score="0.0"/><ns3:features begin="254" end="271" type="GAAACTGGCCTCTAAGGC" description="Search Results" featureGroup="B3C" score="0.0"/><ns3:features begin="208" end="229" type="GTGTAATATAGTGGGCCGCGCA" description="Search Results" featureGroup="LB" score="0.0"/><ns3:features begin="133" end="152" type="TGGCATACAGAAACCCCGTT" description="Search Results" featureGroup="crRNA_kDNA" score="0.0"/></ns3:JSeq><ns3:JSeq colour="-1" start="1" end="739" id="sq456"><ns3:features begin="188" end="207" type="CCGTGCACAATTAGGGGTTG" description="Search Results" featureGroup="B1C" score="0.0"/><ns3:features begin="208" end="229" type="GTGTAATATAGTGGGCCGCGCA" description="Search Results" featureGroup="LB" score="0.0"/><ns3:features begin="133" end="152" type="TGGCATACAGAAACCCCGTT" description="Search Results" featureGroup="crRNA_kDNA" score="0.0"/></ns3:JSeq><ns3:JSeq colour="-1" start="1" end="750" id="sq458"><ns3:features begin="141" end="162" type="AGAAACCCCGTTCAAAAATCCC" description="Search Results" featureGroup="RevCom_LF" score="0.0"/><ns3:features begin="163" end="184" type="CCAAAATTCGCGTTTTTTGGCC" description="Search Results" featureGroup="F1" score="0.0"/><ns3:features begin="188" end="207" type="CCGTGCACAATTAGGGGTTG" description="Search Results" featureGroup="B1C" score="0.0"/><ns3:features begin="208" end="229" type="GTGTAATATAGTGGGCCGCGCA" description="Search Results" featureGroup="LB" score="0.0"/><ns3:features begin="133" end="152" type="TGGCATACAGAAACCCCGTT" description="Search Results" featureGroup="crRNA_kDNA" score="0.0"/></ns3:JSeq><ns3:JSeq colour="-1" start="1" end="734" id="sq460"><ns3:features begin="188" end="207" type="CCGTGCACAATTAGGGGTTG" description="Search Results" featureGroup="B1C" score="0.0"/><ns3:features begin="208" end="229" type="GTGTAATATAGTGGGCCGCGCA" description="Search Results" featureGroup="LB" score="0.0"/><ns3:features begin="133" end="152" type="TGGCATACAGAAACCCCGTT" description="Search Results" featureGroup="crRNA_kDNA" score="0.0"/></ns3:JSeq><ns3:JSeq colour="-1" start="1" end="747" id="sq462"><ns3:features begin="141" end="162" type="AGAAACCCCGTTCAAAAATCCC" description="Search Results" featureGroup="RevCom_LF" score="0.0"/><ns3:features begin="163" end="184" type="CCAAAATTCGCGTTTTTTGGCC" description="Search Results" featureGroup="F1" score="0.0"/><ns3:features begin="188" end="207" type="CCGTGCACAATTAGGGGTTG" description="Search Results" featureGroup="B1C" score="0.0"/><ns3:features begin="208" end="229" type="GTGTAATATAGTGGGCCGCGCA" description="Search Results" featureGroup="LB" score="0.0"/><ns3:features begin="133" end="152" type="TGGCATACAGAAACCCCGTT" description="Search Results" featureGroup="crRNA_kDNA" score="0.0"/></ns3:JSeq><ns3:JSeq colour="-1" start="1" end="751" id="sq464"><ns3:features begin="188" end="207" type="CCGTGCACAATTAGGGGTTG" description="Search Results" featureGroup="B1C" score="0.0"/><ns3:features begin="208" end="229" type="GTGTAATATAGTGGGCCGCGCA" description="Search Results" featureGroup="LB" score="0.0"/><ns3:features begin="133" end="152" type="TGGCATACAGAAACCCCGTT" description="Search Results" featureGroup="crRNA_kDNA" score="0.0"/></ns3:JSeq><ns3:JSeq colour="-1" start="1" end="754" id="sq466"><ns3:features begin="141" end="162" type="AGAAACCCCGTTCAAAAATCCC" description="Search Results" featureGroup="RevCom_LF" score="0.0"/><ns3:features begin="163" end="184" type="CCAAAATTCGCGTTTTTTGGCC" description="Search Results" featureGroup="F1" score="0.0"/><ns3:features begin="188" end="207" type="CCGTGCACAATTAGGGGTTG" description="Search Results" featureGroup="B1C" score="0.0"/><ns3:features begin="79" end="96" type="F3" description="" featureGroup="Jalview" score="0.0"/><ns3:features begin="254" end="271" type="GAAACTGGCCTCTAAGGC" description="Search Results" featureGroup="B3C" score="0.0"/><ns3:features begin="117" end="135" type="TGCGAAAACCGAAAAATGG" description="Search Results" featureGroup="F2" score="0.0"/><ns3:features begin="133" end="152" type="TGGCATACAGAAACCCCGTT" description="Search Results" featureGroup="crRNA_kDNA" score="0.0"/></ns3:JSeq><ns3:JSeq colour="-1" start="1" end="750" id="sq468"><ns3:features begin="188" end="207" type="CCGTGCACAATTAGGGGTTG" description="Search Results" featureGroup="B1C" score="0.0"/><ns3:features begin="133" end="152" type="TGGCATACAGAAACCCCGTT" description="Search Results" featureGroup="crRNA_kDNA" score="0.0"/></ns3:JSeq><ns3:JSeq colour="-1" start="1" end="756" id="sq470"><ns3:features begin="141" end="162" type="AGAAACCCCGTTCAAAAATCCC" description="Search Results" featureGroup="RevCom_LF" score="0.0"/><ns3:features begin="163" end="184" type="CCAAAATTCGCGTTTTTTGGCC" description="Search Results" featureGroup="F1" score="0.0"/><ns3:features begin="188" end="207" type="CCGTGCACAATTAGGGGTTG" description="Search Results" featureGroup="B1C" score="0.0"/><ns3:features begin="208" end="229" type="GTGTAATATAGTGGGCCGCGCA" description="Search Results" featureGroup="LB" score="0.0"/><ns3:features begin="117" end="135" type="TGCGAAAACCGAAAAATGG" description="Search Results" featureGroup="F2" score="0.0"/><ns3:features begin="133" end="152" type="TGGCATACAGAAACCCCGTT" description="Search Results" featureGroup="crRNA_kDNA" score="0.0"/></ns3:JSeq><ns3:JSeq colour="-1" start="1" end="753" id="sq472"><ns3:features begin="188" end="207" type="CCGTGCACAATTAGGGGTTG" description="Search Results" featureGroup="B1C" score="0.0"/><ns3:features begin="254" end="271" type="GAAACTGGCCTCTAAGGC" description="Search Results" featureGroup="B3C" score="0.0"/><ns3:features begin="208" end="229" type="GTGTAATATAGTGGGCCGCGCA" description="Search Results" featureGroup="LB" score="0.0"/><ns3:features begin="133" end="152" type="TGGCATACAGAAACCCCGTT" description="Search Results" featureGroup="crRNA_kDNA" score="0.0"/></ns3:JSeq><ns3:JSeq colour="-1" start="1" end="749" id="sq474"><ns3:features begin="188" end="207" type="CCGTGCACAATTAGGGGTTG" description="Search Results" featureGroup="B1C" score="0.0"/><ns3:features begin="208" end="229" type="GTGTAATATAGTGGGCCGCGCA" description="Search Results" featureGroup="LB" score="0.0"/><ns3:features begin="133" end="152" type="TGGCATACAGAAACCCCGTT" description="Search Results" featureGroup="crRNA_kDNA" score="0.0"/></ns3:JSeq><ns3:JSeq colour="-1" start="1" end="742" id="sq476"><ns3:features begin="188" end="207" type="CCGTGCACAATTAGGGGTTG" description="Search Results" featureGroup="B1C" score="0.0"/><ns3:features begin="208" end="229" type="GTGTAATATAGTGGGCCGCGCA" description="Search Results" featureGroup="LB" score="0.0"/><ns3:features begin="133" end="152" type="TGGCATACAGAAACCCCGTT" description="Search Results" featureGroup="crRNA_kDNA" score="0.0"/></ns3:JSeq><ns3:JSeq colour="-1" start="1" end="740" id="sq478"><ns3:features begin="188" end="207" type="CCGTGCACAATTAGGGGTTG" description="Search Results" featureGroup="B1C" score="0.0"/><ns3:features begin="79" end="96" type="F3" description="" featureGroup="Jalview" score="0.0"/><ns3:features begin="208" end="229" type="GTGTAATATAGTGGGCCGCGCA" description="Search Results" featureGroup="LB" score="0.0"/><ns3:features begin="117" end="135" type="TGCGAAAACCGAAAAATGG" description="Search Results" featureGroup="F2" score="0.0"/><ns3:features begin="133" end="152" type="TGGCATACAGAAACCCCGTT" description="Search Results" featureGroup="crRNA_kDNA" score="0.0"/></ns3:JSeq><ns3:JSeq colour="-1" start="1" end="741" id="sq480"><ns3:features begin="188" end="207" type="CCGTGCACAATTAGGGGTTG" description="Search Results" featureGroup="B1C" score="0.0"/><ns3:features begin="208" end="229" type="GTGTAATATAGTGGGCCGCGCA" description="Search Results" featureGroup="LB" score="0.0"/><ns3:features begin="133" end="152" type="TGGCATACAGAAACCCCGTT" description="Search Results" featureGroup="crRNA_kDNA" score="0.0"/></ns3:JSeq><ns3:JSeq colour="-1" start="1" end="740" id="sq482"><ns3:features begin="188" end="207" type="CCGTGCACAATTAGGGGTTG" description="Search Results" featureGroup="B1C" score="0.0"/><ns3:features begin="208" end="229" type="GTGTAATATAGTGGGCCGCGCA" description="Search Results" featureGroup="LB" score="0.0"/><ns3:features begin="133" end="152" type="TGGCATACAGAAACCCCGTT" description="Search Results" featureGroup="crRNA_kDNA" score="0.0"/></ns3:JSeq><ns3:JSeq colour="-1" start="1" end="740" id="sq484"><ns3:features begin="188" end="207" type="CCGTGCACAATTAGGGGTTG" description="Search Results" featureGroup="B1C" score="0.0"/><ns3:features begin="208" end="229" type="GTGTAATATAGTGGGCCGCGCA" description="Search Results" featureGroup="LB" score="0.0"/><ns3:features begin="133" end="152" type="TGGCATACAGAAACCCCGTT" description="Search Results" featureGroup="crRNA_kDNA" score="0.0"/></ns3:JSeq><ns3:JSeq colour="-1" start="1" end="749" id="sq486"><ns3:features begin="188" end="207" type="CCGTGCACAATTAGGGGTTG" description="Search Results" featureGroup="B1C" score="0.0"/><ns3:features begin="79" end="96" type="F3" description="" featureGroup="Jalview" score="0.0"/><ns3:features begin="208" end="229" type="GTGTAATATAGTGGGCCGCGCA" description="Search Results" featureGroup="LB" score="0.0"/><ns3:features begin="133" end="152" type="TGGCATACAGAAACCCCGTT" description="Search Results" featureGroup="crRNA_kDNA" score="0.0"/></ns3:JSeq><ns3:JSeq colour="-1" start="1" end="750" id="sq488"><ns3:features begin="141" end="162" type="AGAAACCCCGTTCAAAAATCCC" description="Search Results" featureGroup="RevCom_LF" score="0.0"/><ns3:features begin="188" end="207" type="CCGTGCACAATTAGGGGTTG" description="Search Results" featureGroup="B1C" score="0.0"/><ns3:features begin="208" end="229" type="GTGTAATATAGTGGGCCGCGCA" description="Search Results" featureGroup="LB" score="0.0"/><ns3:features begin="133" end="152" type="TGGCATACAGAAACCCCGTT" description="Search Results" featureGroup="crRNA_kDNA" score="0.0"/></ns3:JSeq><ns3:JSeq colour="-1" start="1" end="751" id="sq490"><ns3:features begin="188" end="207" type="CCGTGCACAATTAGGGGTTG" description="Search Results" featureGroup="B1C" score="0.0"/><ns3:features begin="133" end="152" type="TGGCATACAGAAACCCCGTT" description="Search Results" featureGroup="crRNA_kDNA" score="0.0"/></ns3:JSeq><ns3:JSeq colour="-1" start="1" end="741" id="sq492"><ns3:features begin="188" end="207" type="CCGTGCACAATTAGGGGTTG" description="Search Results" featureGroup="B1C" score="0.0"/><ns3:features begin="133" end="152" type="TGGCATACAGAAACCCCGTT" description="Search Results" featureGroup="crRNA_kDNA" score="0.0"/></ns3:JSeq><ns3:JSeq colour="-1" start="1" end="760" id="sq494"><ns3:features begin="188" end="207" type="CCGTGCACAATTAGGGGTTG" description="Search Results" featureGroup="B1C" score="0.0"/><ns3:features begin="208" end="229" type="GTGTAATATAGTGGGCCGCGCA" description="Search Results" featureGroup="LB" score="0.0"/><ns3:features begin="133" end="152" type="TGGCATACAGAAACCCCGTT" description="Search Results" featureGroup="crRNA_kDNA" score="0.0"/></ns3:JSeq><ns3:JSeq colour="-1" start="1" end="750" id="sq496"><ns3:features begin="141" end="162" type="AGAAACCCCGTTCAAAAATCCC" description="Search Results" featureGroup="RevCom_LF" score="0.0"/><ns3:features begin="163" end="184" type="CCAAAATTCGCGTTTTTTGGCC" description="Search Results" featureGroup="F1" score="0.0"/><ns3:features begin="188" end="207" type="CCGTGCACAATTAGGGGTTG" description="Search Results" featureGroup="B1C" score="0.0"/><ns3:features begin="79" end="96" type="F3" description="" featureGroup="Jalview" score="0.0"/><ns3:features begin="208" end="229" type="GTGTAATATAGTGGGCCGCGCA" description="Search Results" featureGroup="LB" score="0.0"/><ns3:features begin="133" end="152" type="TGGCATACAGAAACCCCGTT" description="Search Results" featureGroup="crRNA_kDNA" score="0.0"/></ns3:JSeq><ns3:JSeq colour="-1" start="1" end="739" id="sq498"><ns3:features begin="188" end="207" type="CCGTGCACAATTAGGGGTTG" description="Search Results" featureGroup="B1C" score="0.0"/><ns3:features begin="208" end="229" type="GTGTAATATAGTGGGCCGCGCA" description="Search Results" featureGroup="LB" score="0.0"/><ns3:features begin="133" end="152" type="TGGCATACAGAAACCCCGTT" description="Search Results" featureGroup="crRNA_kDNA" score="0.0"/></ns3:JSeq><ns3:JSeq colour="-1" start="1" end="740" id="sq500"><ns3:features begin="188" end="207" type="CCGTGCACAATTAGGGGTTG" description="Search Results" featureGroup="B1C" score="0.0"/><ns3:features begin="79" end="96" type="F3" description="" featureGroup="Jalview" score="0.0"/><ns3:features begin="208" end="229" type="GTGTAATATAGTGGGCCGCGCA" description="Search Results" featureGroup="LB" score="0.0"/><ns3:features begin="133" end="152" type="TGGCATACAGAAACCCCGTT" description="Search Results" featureGroup="crRNA_kDNA" score="0.0"/></ns3:JSeq><ns3:JSeq colour="-1" start="1" end="739" id="sq502"><ns3:features begin="188" end="207" type="CCGTGCACAATTAGGGGTTG" description="Search Results" featureGroup="B1C" score="0.0"/><ns3:features begin="208" end="229" type="GTGTAATATAGTGGGCCGCGCA" description="Search Results" featureGroup="LB" score="0.0"/><ns3:features begin="133" end="152" type="TGGCATACAGAAACCCCGTT" description="Search Results" featureGroup="crRNA_kDNA" score="0.0"/></ns3:JSeq><ns3:JSeq colour="-1" start="1" end="748" id="sq504"><ns3:features begin="141" end="162" type="AGAAACCCCGTTCAAAAATCCC" description="Search Results" featureGroup="RevCom_LF" score="0.0"/><ns3:features begin="163" end="184" type="CCAAAATTCGCGTTTTTTGGCC" description="Search Results" featureGroup="F1" score="0.0"/><ns3:features begin="188" end="207" type="CCGTGCACAATTAGGGGTTG" description="Search Results" featureGroup="B1C" score="0.0"/><ns3:features begin="208" end="229" type="GTGTAATATAGTGGGCCGCGCA" description="Search Results" featureGroup="LB" score="0.0"/><ns3:features begin="117" end="135" type="TGCGAAAACCGAAAAATGG" description="Search Results" featureGroup="F2" score="0.0"/><ns3:features begin="133" end="152" type="TGGCATACAGAAACCCCGTT" description="Search Results" featureGroup="crRNA_kDNA" score="0.0"/></ns3:JSeq><ns3:JSeq colour="-1" start="1" end="740" id="sq506"><ns3:features begin="188" end="207" type="CCGTGCACAATTAGGGGTTG" description="Search Results" featureGroup="B1C" score="0.0"/><ns3:features begin="208" end="229" type="GTGTAATATAGTGGGCCGCGCA" description="Search Results" featureGroup="LB" score="0.0"/><ns3:features begin="133" end="152" type="TGGCATACAGAAACCCCGTT" description="Search Results" featureGroup="crRNA_kDNA" score="0.0"/></ns3:JSeq><ns3:JSeq colour="-1" start="1" end="750" id="sq508"><ns3:features begin="141" end="162" type="AGAAACCCCGTTCAAAAATCCC" description="Search Results" featureGroup="RevCom_LF" score="0.0"/><ns3:features begin="163" end="184" type="CCAAAATTCGCGTTTTTTGGCC" description="Search Results" featureGroup="F1" score="0.0"/><ns3:features begin="188" end="207" type="CCGTGCACAATTAGGGGTTG" description="Search Results" featureGroup="B1C" score="0.0"/><ns3:features begin="254" end="271" type="GAAACTGGCCTCTAAGGC" description="Search Results" featureGroup="B3C" score="0.0"/><ns3:features begin="208" end="229" type="GTGTAATATAGTGGGCCGCGCA" description="Search Results" featureGroup="LB" score="0.0"/><ns3:features begin="133" end="152" type="TGGCATACAGAAACCCCGTT" description="Search Results" featureGroup="crRNA_kDNA" score="0.0"/></ns3:JSeq><ns3:JSeq colour="-1" start="1" end="750" id="sq510"><ns3:features begin="141" end="162" type="AGAAACCCCGTTCAAAAATCCC" description="Search Results" featureGroup="RevCom_LF" score="0.0"/><ns3:features begin="163" end="184" type="CCAAAATTCGCGTTTTTTGGCC" description="Search Results" featureGroup="F1" score="0.0"/><ns3:features begin="188" end="207" type="CCGTGCACAATTAGGGGTTG" description="Search Results" featureGroup="B1C" score="0.0"/><ns3:features begin="208" end="229" type="GTGTAATATAGTGGGCCGCGCA" description="Search Results" featureGroup="LB" score="0.0"/><ns3:features begin="117" end="135" type="TGCGAAAACCGAAAAATGG" description="Search Results" featureGroup="F2" score="0.0"/><ns3:features begin="133" end="152" type="TGGCATACAGAAACCCCGTT" description="Search Results" featureGroup="crRNA_kDNA" score="0.0"/></ns3:JSeq><ns3:JSeq colour="-1" start="1" end="739" id="sq512"><ns3:features begin="188" end="207" type="CCGTGCACAATTAGGGGTTG" description="Search Results" featureGroup="B1C" score="0.0"/><ns3:features begin="208" end="229" type="GTGTAATATAGTGGGCCGCGCA" description="Search Results" featureGroup="LB" score="0.0"/><ns3:features begin="117" end="135" type="TGCGAAAACCGAAAAATGG" description="Search Results" featureGroup="F2" score="0.0"/><ns3:features begin="133" end="152" type="TGGCATACAGAAACCCCGTT" description="Search Results" featureGroup="crRNA_kDNA" score="0.0"/></ns3:JSeq><ns3:JSeq colour="-1" start="1" end="749" id="sq514"><ns3:features begin="188" end="207" type="CCGTGCACAATTAGGGGTTG" description="Search Results" featureGroup="B1C" score="0.0"/><ns3:features begin="133" end="152" type="TGGCATACAGAAACCCCGTT" description="Search Results" featureGroup="crRNA_kDNA" score="0.0"/></ns3:JSeq><ns3:JSeq colour="-1" start="1" end="756" id="sq516"><ns3:features begin="188" end="207" type="CCGTGCACAATTAGGGGTTG" description="Search Results" featureGroup="B1C" score="0.0"/><ns3:features begin="208" end="229" type="GTGTAATATAGTGGGCCGCGCA" description="Search Results" featureGroup="LB" score="0.0"/></ns3:JSeq><ns3:JSeq colour="-1" start="1" end="751" id="sq518"><ns3:features begin="188" end="207" type="CCGTGCACAATTAGGGGTTG" description="Search Results" featureGroup="B1C" score="0.0"/><ns3:features begin="208" end="229" type="GTGTAATATAGTGGGCCGCGCA" description="Search Results" featureGroup="LB" score="0.0"/><ns3:features begin="133" end="152" type="TGGCATACAGAAACCCCGTT" description="Search Results" featureGroup="crRNA_kDNA" score="0.0"/></ns3:JSeq><ns3:JSeq colour="-1" start="1" end="751" id="sq520"><ns3:features begin="141" end="162" type="AGAAACCCCGTTCAAAAATCCC" description="Search Results" featureGroup="RevCom_LF" score="0.0"/><ns3:features begin="163" end="184" type="CCAAAATTCGCGTTTTTTGGCC" description="Search Results" featureGroup="F1" score="0.0"/><ns3:features begin="188" end="207" type="CCGTGCACAATTAGGGGTTG" description="Search Results" featureGroup="B1C" score="0.0"/><ns3:features begin="208" end="229" type="GTGTAATATAGTGGGCCGCGCA" description="Search Results" featureGroup="LB" score="0.0"/><ns3:features begin="117" end="135" type="TGCGAAAACCGAAAAATGG" description="Search Results" featureGroup="F2" score="0.0"/><ns3:features begin="133" end="152" type="TGGCATACAGAAACCCCGTT" description="Search Results" featureGroup="crRNA_kDNA" score="0.0"/></ns3:JSeq><ns3:JSeq colour="-1" start="1" end="751" id="sq522"><ns3:features begin="188" end="207" type="CCGTGCACAATTAGGGGTTG" description="Search Results" featureGroup="B1C" score="0.0"/><ns3:features begin="117" end="135" type="TGCGAAAACCGAAAAATGG" description="Search Results" featureGroup="F2" score="0.0"/><ns3:features begin="133" end="152" type="TGGCATACAGAAACCCCGTT" description="Search Results" featureGroup="crRNA_kDNA" score="0.0"/></ns3:JSeq><ns3:JSeq colour="-1" start="1" end="740" id="sq524"><ns3:features begin="188" end="207" type="CCGTGCACAATTAGGGGTTG" description="Search Results" featureGroup="B1C" score="0.0"/><ns3:features begin="208" end="229" type="GTGTAATATAGTGGGCCGCGCA" description="Search Results" featureGroup="LB" score="0.0"/><ns3:features begin="133" end="152" type="TGGCATACAGAAACCCCGTT" description="Search Results" featureGroup="crRNA_kDNA" score="0.0"/></ns3:JSeq><ns3:JSeq colour="-1" start="1" end="740" id="sq526"><ns3:features begin="188" end="207" type="CCGTGCACAATTAGGGGTTG" description="Search Results" featureGroup="B1C" score="0.0"/><ns3:features begin="79" end="96" type="F3" description="" featureGroup="Jalview" score="0.0"/><ns3:features begin="208" end="229" type="GTGTAATATAGTGGGCCGCGCA" description="Search Results" featureGroup="LB" score="0.0"/><ns3:features begin="133" end="152" type="TGGCATACAGAAACCCCGTT" description="Search Results" featureGroup="crRNA_kDNA" score="0.0"/></ns3:JSeq><ns3:JSeq colour="-1" start="1" end="741" id="sq528"><ns3:features begin="141" end="162" type="AGAAACCCCGTTCAAAAATCCC" description="Search Results" featureGroup="RevCom_LF" score="0.0"/><ns3:features begin="163" end="184" type="CCAAAATTCGCGTTTTTTGGCC" description="Search Results" featureGroup="F1" score="0.0"/><ns3:features begin="188" end="207" type="CCGTGCACAATTAGGGGTTG" description="Search Results" featureGroup="B1C" score="0.0"/><ns3:features begin="208" end="229" type="GTGTAATATAGTGGGCCGCGCA" description="Search Results" featureGroup="LB" score="0.0"/><ns3:features begin="117" end="135" type="TGCGAAAACCGAAAAATGG" description="Search Results" featureGroup="F2" score="0.0"/><ns3:features begin="133" end="152" type="TGGCATACAGAAACCCCGTT" description="Search Results" featureGroup="crRNA_kDNA" score="0.0"/></ns3:JSeq><ns3:JSeq colour="-1" start="1" end="750" id="sq530"><ns3:features begin="188" end="207" type="CCGTGCACAATTAGGGGTTG" description="Search Results" featureGroup="B1C" score="0.0"/><ns3:features begin="79" end="96" type="F3" description="" featureGroup="Jalview" score="0.0"/><ns3:features begin="208" end="229" type="GTGTAATATAGTGGGCCGCGCA" description="Search Results" featureGroup="LB" score="0.0"/><ns3:features begin="133" end="152" type="TGGCATACAGAAACCCCGTT" description="Search Results" featureGroup="crRNA_kDNA" score="0.0"/></ns3:JSeq><ns3:JSeq colour="-1" start="1" end="751" id="sq532"><ns3:features begin="188" end="207" type="CCGTGCACAATTAGGGGTTG" description="Search Results" featureGroup="B1C" score="0.0"/><ns3:features begin="79" end="96" type="F3" description="" featureGroup="Jalview" score="0.0"/><ns3:features begin="208" end="229" type="GTGTAATATAGTGGGCCGCGCA" description="Search Results" featureGroup="LB" score="0.0"/><ns3:features begin="133" end="152" type="TGGCATACAGAAACCCCGTT" description="Search Results" featureGroup="crRNA_kDNA" score="0.0"/></ns3:JSeq><ns3:JSeq colour="-1" start="1" end="740" id="sq534"><ns3:features begin="188" end="207" type="CCGTGCACAATTAGGGGTTG" description="Search Results" featureGroup="B1C" score="0.0"/><ns3:features begin="133" end="152" type="TGGCATACAGAAACCCCGTT" description="Search Results" featureGroup="crRNA_kDNA" score="0.0"/></ns3:JSeq><ns3:JSeq colour="-1" start="1" end="751" id="sq536"><ns3:features begin="141" end="162" type="AGAAACCCCGTTCAAAAATCCC" description="Search Results" featureGroup="RevCom_LF" score="0.0"/><ns3:features begin="188" end="207" type="CCGTGCACAATTAGGGGTTG" description="Search Results" featureGroup="B1C" score="0.0"/><ns3:features begin="208" end="229" type="GTGTAATATAGTGGGCCGCGCA" description="Search Results" featureGroup="LB" score="0.0"/><ns3:features begin="117" end="135" type="TGCGAAAACCGAAAAATGG" description="Search Results" featureGroup="F2" score="0.0"/><ns3:features begin="133" end="152" type="TGGCATACAGAAACCCCGTT" description="Search Results" featureGroup="crRNA_kDNA" score="0.0"/></ns3:JSeq><ns3:JSeq colour="-1" start="1" end="740" id="sq538"><ns3:features begin="188" end="207" type="CCGTGCACAATTAGGGGTTG" description="Search Results" featureGroup="B1C" score="0.0"/><ns3:features begin="79" end="96" type="F3" description="" featureGroup="Jalview" score="0.0"/><ns3:features begin="208" end="229" type="GTGTAATATAGTGGGCCGCGCA" description="Search Results" featureGroup="LB" score="0.0"/><ns3:features begin="133" end="152" type="TGGCATACAGAAACCCCGTT" description="Search Results" featureGroup="crRNA_kDNA" score="0.0"/></ns3:JSeq><ns3:JSeq colour="-1" start="1" end="752" id="sq540"><ns3:features begin="188" end="207" type="CCGTGCACAATTAGGGGTTG" description="Search Results" featureGroup="B1C" score="0.0"/><ns3:features begin="208" end="229" type="GTGTAATATAGTGGGCCGCGCA" description="Search Results" featureGroup="LB" score="0.0"/><ns3:features begin="133" end="152" type="TGGCATACAGAAACCCCGTT" description="Search Results" featureGroup="crRNA_kDNA" score="0.0"/></ns3:JSeq><ns3:JSeq colour="-1" start="1" end="750" id="sq542"><ns3:features begin="188" end="207" type="CCGTGCACAATTAGGGGTTG" description="Search Results" featureGroup="B1C" score="0.0"/><ns3:features begin="79" end="96" type="F3" description="" featureGroup="Jalview" score="0.0"/><ns3:features begin="208" end="229" type="GTGTAATATAGTGGGCCGCGCA" description="Search Results" featureGroup="LB" score="0.0"/><ns3:features begin="133" end="152" type="TGGCATACAGAAACCCCGTT" description="Search Results" featureGroup="crRNA_kDNA" score="0.0"/></ns3:JSeq><ns3:JSeq colour="-1" start="1" end="760" id="sq544"><ns3:features begin="141" end="162" type="AGAAACCCCGTTCAAAAATCCC" description="Search Results" featureGroup="RevCom_LF" score="0.0"/><ns3:features begin="163" end="184" type="CCAAAATTCGCGTTTTTTGGCC" description="Search Results" featureGroup="F1" score="0.0"/><ns3:features begin="188" end="207" type="CCGTGCACAATTAGGGGTTG" description="Search Results" featureGroup="B1C" score="0.0"/><ns3:features begin="79" end="96" type="F3" description="" featureGroup="Jalview" score="0.0"/><ns3:features begin="208" end="229" type="GTGTAATATAGTGGGCCGCGCA" description="Search Results" featureGroup="LB" score="0.0"/><ns3:features begin="117" end="135" type="TGCGAAAACCGAAAAATGG" description="Search Results" featureGroup="F2" score="0.0"/><ns3:features begin="133" end="152" type="TGGCATACAGAAACCCCGTT" description="Search Results" featureGroup="crRNA_kDNA" score="0.0"/></ns3:JSeq><ns3:JSeq colour="-1" start="1" end="745" id="sq546"><ns3:features begin="188" end="207" type="CCGTGCACAATTAGGGGTTG" description="Search Results" featureGroup="B1C" score="0.0"/><ns3:features begin="208" end="229" type="GTGTAATATAGTGGGCCGCGCA" description="Search Results" featureGroup="LB" score="0.0"/><ns3:features begin="133" end="152" type="TGGCATACAGAAACCCCGTT" description="Search Results" featureGroup="crRNA_kDNA" score="0.0"/></ns3:JSeq><ns3:JSeq colour="-1" start="1" end="740" id="sq548"><ns3:features begin="188" end="207" type="CCGTGCACAATTAGGGGTTG" description="Search Results" featureGroup="B1C" score="0.0"/><ns3:features begin="208" end="229" type="GTGTAATATAGTGGGCCGCGCA" description="Search Results" featureGroup="LB" score="0.0"/><ns3:features begin="133" end="152" type="TGGCATACAGAAACCCCGTT" description="Search Results" featureGroup="crRNA_kDNA" score="0.0"/></ns3:JSeq><ns3:JSeq colour="-1" start="1" end="751" id="sq550"><ns3:features begin="163" end="184" type="CCAAAATTCGCGTTTTTTGGCC" description="Search Results" featureGroup="F1" score="0.0"/><ns3:features begin="188" end="207" type="CCGTGCACAATTAGGGGTTG" description="Search Results" featureGroup="B1C" score="0.0"/><ns3:features begin="208" end="229" type="GTGTAATATAGTGGGCCGCGCA" description="Search Results" featureGroup="LB" score="0.0"/><ns3:features begin="133" end="152" type="TGGCATACAGAAACCCCGTT" description="Search Results" featureGroup="crRNA_kDNA" score="0.0"/></ns3:JSeq><ns3:JSeq colour="-1" start="1" end="740" id="sq552"><ns3:features begin="188" end="207" type="CCGTGCACAATTAGGGGTTG" description="Search Results" featureGroup="B1C" score="0.0"/><ns3:features begin="208" end="229" type="GTGTAATATAGTGGGCCGCGCA" description="Search Results" featureGroup="LB" score="0.0"/><ns3:features begin="133" end="152" type="TGGCATACAGAAACCCCGTT" description="Search Results" featureGroup="crRNA_kDNA" score="0.0"/></ns3:JSeq><ns3:JSeq colour="-1" start="1" end="749" id="sq554"><ns3:features begin="141" end="162" type="AGAAACCCCGTTCAAAAATCCC" description="Search Results" featureGroup="RevCom_LF" score="0.0"/><ns3:features begin="163" end="184" type="CCAAAATTCGCGTTTTTTGGCC" description="Search Results" featureGroup="F1" score="0.0"/><ns3:features begin="188" end="207" type="CCGTGCACAATTAGGGGTTG" description="Search Results" featureGroup="B1C" score="0.0"/><ns3:features begin="79" end="96" type="F3" description="" featureGroup="Jalview" score="0.0"/><ns3:features begin="208" end="229" type="GTGTAATATAGTGGGCCGCGCA" description="Search Results" featureGroup="LB" score="0.0"/><ns3:features begin="117" end="135" type="TGCGAAAACCGAAAAATGG" description="Search Results" featureGroup="F2" score="0.0"/><ns3:features begin="133" end="152" type="TGGCATACAGAAACCCCGTT" description="Search Results" featureGroup="crRNA_kDNA" score="0.0"/></ns3:JSeq><ns3:JSeq colour="-1" start="1" end="748" id="sq556"><ns3:features begin="188" end="207" type="CCGTGCACAATTAGGGGTTG" description="Search Results" featureGroup="B1C" score="0.0"/><ns3:features begin="208" end="229" type="GTGTAATATAGTGGGCCGCGCA" description="Search Results" featureGroup="LB" score="0.0"/><ns3:features begin="133" end="152" type="TGGCATACAGAAACCCCGTT" description="Search Results" featureGroup="crRNA_kDNA" score="0.0"/></ns3:JSeq><ns3:JSeq colour="-1" start="1" end="739" id="sq558"><ns3:features begin="188" end="207" type="CCGTGCACAATTAGGGGTTG" description="Search Results" featureGroup="B1C" score="0.0"/><ns3:features begin="208" end="229" type="GTGTAATATAGTGGGCCGCGCA" description="Search Results" featureGroup="LB" score="0.0"/><ns3:features begin="133" end="152" type="TGGCATACAGAAACCCCGTT" description="Search Results" featureGroup="crRNA_kDNA" score="0.0"/></ns3:JSeq><ns3:JSeq colour="-1" start="1" end="750" id="sq560"><ns3:features begin="141" end="162" type="AGAAACCCCGTTCAAAAATCCC" description="Search Results" featureGroup="RevCom_LF" score="0.0"/><ns3:features begin="163" end="184" type="CCAAAATTCGCGTTTTTTGGCC" description="Search Results" featureGroup="F1" score="0.0"/><ns3:features begin="188" end="207" type="CCGTGCACAATTAGGGGTTG" description="Search Results" featureGroup="B1C" score="0.0"/><ns3:features begin="208" end="229" type="GTGTAATATAGTGGGCCGCGCA" description="Search Results" featureGroup="LB" score="0.0"/><ns3:features begin="117" end="135" type="TGCGAAAACCGAAAAATGG" description="Search Results" featureGroup="F2" score="0.0"/><ns3:features begin="133" end="152" type="TGGCATACAGAAACCCCGTT" description="Search Results" featureGroup="crRNA_kDNA" score="0.0"/></ns3:JSeq><ns3:JSeq colour="-1" start="1" end="751" id="sq562"><ns3:features begin="188" end="207" type="CCGTGCACAATTAGGGGTTG" description="Search Results" featureGroup="B1C" score="0.0"/><ns3:features begin="208" end="229" type="GTGTAATATAGTGGGCCGCGCA" description="Search Results" featureGroup="LB" score="0.0"/><ns3:features begin="133" end="152" type="TGGCATACAGAAACCCCGTT" description="Search Results" featureGroup="crRNA_kDNA" score="0.0"/></ns3:JSeq><ns3:JSeq colour="-1" start="1" end="750" id="sq564"><ns3:features begin="188" end="207" type="CCGTGCACAATTAGGGGTTG" description="Search Results" featureGroup="B1C" score="0.0"/><ns3:features begin="79" end="96" type="F3" description="" featureGroup="Jalview" score="0.0"/><ns3:features begin="133" end="152" type="TGGCATACAGAAACCCCGTT" description="Search Results" featureGroup="crRNA_kDNA" score="0.0"/></ns3:JSeq><ns3:JSeq colour="-1" start="1" end="739" id="sq566"><ns3:features begin="141" end="162" type="AGAAACCCCGTTCAAAAATCCC" description="Search Results" featureGroup="RevCom_LF" score="0.0"/><ns3:features begin="163" end="184" type="CCAAAATTCGCGTTTTTTGGCC" description="Search Results" featureGroup="F1" score="0.0"/><ns3:features begin="188" end="207" type="CCGTGCACAATTAGGGGTTG" description="Search Results" featureGroup="B1C" score="0.0"/><ns3:features begin="208" end="229" type="GTGTAATATAGTGGGCCGCGCA" description="Search Results" featureGroup="LB" score="0.0"/><ns3:features begin="117" end="135" type="TGCGAAAACCGAAAAATGG" description="Search Results" featureGroup="F2" score="0.0"/><ns3:features begin="133" end="152" type="TGGCATACAGAAACCCCGTT" description="Search Results" featureGroup="crRNA_kDNA" score="0.0"/></ns3:JSeq><ns3:JSeq colour="-1" start="1" end="740" id="sq568"><ns3:features begin="188" end="207" type="CCGTGCACAATTAGGGGTTG" description="Search Results" featureGroup="B1C" score="0.0"/><ns3:features begin="79" end="96" type="F3" description="" featureGroup="Jalview" score="0.0"/><ns3:features begin="208" end="229" type="GTGTAATATAGTGGGCCGCGCA" description="Search Results" featureGroup="LB" score="0.0"/><ns3:features begin="133" end="152" type="TGGCATACAGAAACCCCGTT" description="Search Results" featureGroup="crRNA_kDNA" score="0.0"/></ns3:JSeq><ns3:JSeq colour="-1" start="1" end="740" id="sq570"><ns3:features begin="188" end="207" type="CCGTGCACAATTAGGGGTTG" description="Search Results" featureGroup="B1C" score="0.0"/><ns3:features begin="133" end="152" type="TGGCATACAGAAACCCCGTT" description="Search Results" featureGroup="crRNA_kDNA" score="0.0"/></ns3:JSeq><ns3:JSeq colour="-1" start="1" end="740" id="sq572"><ns3:features begin="188" end="207" type="CCGTGCACAATTAGGGGTTG" description="Search Results" featureGroup="B1C" score="0.0"/><ns3:features begin="79" end="96" type="F3" description="" featureGroup="Jalview" score="0.0"/><ns3:features begin="208" end="229" type="GTGTAATATAGTGGGCCGCGCA" description="Search Results" featureGroup="LB" score="0.0"/><ns3:features begin="117" end="135" type="TGCGAAAACCGAAAAATGG" description="Search Results" featureGroup="F2" score="0.0"/><ns3:features begin="133" end="152" type="TGGCATACAGAAACCCCGTT" description="Search Results" featureGroup="crRNA_kDNA" score="0.0"/></ns3:JSeq><ns3:JSeq colour="-1" start="1" end="751" id="sq574"><ns3:features begin="188" end="207" type="CCGTGCACAATTAGGGGTTG" description="Search Results" featureGroup="B1C" score="0.0"/><ns3:features begin="79" end="96" type="F3" description="" featureGroup="Jalview" score="0.0"/><ns3:features begin="208" end="229" type="GTGTAATATAGTGGGCCGCGCA" description="Search Results" featureGroup="LB" score="0.0"/><ns3:features begin="133" end="152" type="TGGCATACAGAAACCCCGTT" description="Search Results" featureGroup="crRNA_kDNA" score="0.0"/></ns3:JSeq><ns3:JSeq colour="-1" start="1" end="759" id="sq576"><ns3:features begin="141" end="162" type="AGAAACCCCGTTCAAAAATCCC" description="Search Results" featureGroup="RevCom_LF" score="0.0"/><ns3:features begin="188" end="207" type="CCGTGCACAATTAGGGGTTG" description="Search Results" featureGroup="B1C" score="0.0"/><ns3:features begin="79" end="96" type="F3" description="" featureGroup="Jalview" score="0.0"/><ns3:features begin="208" end="229" type="GTGTAATATAGTGGGCCGCGCA" description="Search Results" featureGroup="LB" score="0.0"/><ns3:features begin="133" end="152" type="TGGCATACAGAAACCCCGTT" description="Search Results" featureGroup="crRNA_kDNA" score="0.0"/></ns3:JSeq><ns3:JSeq colour="-1" start="1" end="750" id="sq578"><ns3:features begin="188" end="207" type="CCGTGCACAATTAGGGGTTG" description="Search Results" featureGroup="B1C" score="0.0"/><ns3:features begin="79" end="96" type="F3" description="" featureGroup="Jalview" score="0.0"/><ns3:features begin="208" end="229" type="GTGTAATATAGTGGGCCGCGCA" description="Search Results" featureGroup="LB" score="0.0"/><ns3:features begin="133" end="152" type="TGGCATACAGAAACCCCGTT" description="Search Results" featureGroup="crRNA_kDNA" score="0.0"/></ns3:JSeq><ns3:JSeq colour="-1" start="1" end="741" id="sq580"><ns3:features begin="79" end="96" type="AATCGTACTCCCCGACAT" description="" featureGroup="F3" score="0.0"/><ns3:features begin="163" end="184" type="CCAAAATTCGCGTTTTTTGGCC" description="Search Results" featureGroup="F1" score="0.0"/><ns3:features begin="188" end="207" type="CCGTGCACAATTAGGGGTTG" description="Search Results" featureGroup="B1C" score="0.0"/><ns3:features begin="117" end="135" type="TGCGAAAACCGAAAAATGG" description="Search Results" featureGroup="F2" score="0.0"/><ns3:features begin="133" end="152" type="TGGCATACAGAAACCCCGTT" description="Search Results" featureGroup="crRNA_kDNA" score="0.0"/></ns3:JSeq><ns3:JSeq colour="-1" start="1" end="749" id="sq582"><ns3:features begin="188" end="207" type="CCGTGCACAATTAGGGGTTG" description="Search Results" featureGroup="B1C" score="0.0"/><ns3:features begin="208" end="229" type="GTGTAATATAGTGGGCCGCGCA" description="Search Results" featureGroup="LB" score="0.0"/><ns3:features begin="133" end="152" type="TGGCATACAGAAACCCCGTT" description="Search Results" featureGroup="crRNA_kDNA" score="0.0"/></ns3:JSeq><ns3:JSeq colour="-1" start="1" end="739" id="sq584"><ns3:features begin="188" end="207" type="CCGTGCACAATTAGGGGTTG" description="Search Results" featureGroup="B1C" score="0.0"/><ns3:features begin="208" end="229" type="GTGTAATATAGTGGGCCGCGCA" description="Search Results" featureGroup="LB" score="0.0"/><ns3:features begin="133" end="152" type="TGGCATACAGAAACCCCGTT" description="Search Results" featureGroup="crRNA_kDNA" score="0.0"/></ns3:JSeq><ns3:JSeq colour="-1" start="1" end="752" id="sq586"><ns3:features begin="188" end="207" type="CCGTGCACAATTAGGGGTTG" description="Search Results" featureGroup="B1C" score="0.0"/><ns3:features begin="133" end="152" type="TGGCATACAGAAACCCCGTT" description="Search Results" featureGroup="crRNA_kDNA" score="0.0"/></ns3:JSeq><ns3:JSeq colour="-1" start="1" end="739" id="sq588"><ns3:features begin="188" end="207" type="CCGTGCACAATTAGGGGTTG" description="Search Results" featureGroup="B1C" score="0.0"/><ns3:features begin="79" end="96" type="F3" description="" featureGroup="Jalview" score="0.0"/><ns3:features begin="117" end="135" type="TGCGAAAACCGAAAAATGG" description="Search Results" featureGroup="F2" score="0.0"/><ns3:features begin="133" end="152" type="TGGCATACAGAAACCCCGTT" description="Search Results" featureGroup="crRNA_kDNA" score="0.0"/></ns3:JSeq><ns3:JSeq colour="-1" start="1" end="763" id="sq590"><ns3:features begin="141" end="162" type="AGAAACCCCGTTCAAAAATCCC" description="Search Results" featureGroup="RevCom_LF" score="0.0"/><ns3:features begin="163" end="184" type="CCAAAATTCGCGTTTTTTGGCC" description="Search Results" featureGroup="F1" score="0.0"/><ns3:features begin="188" end="207" type="CCGTGCACAATTAGGGGTTG" description="Search Results" featureGroup="B1C" score="0.0"/><ns3:features begin="208" end="229" type="GTGTAATATAGTGGGCCGCGCA" description="Search Results" featureGroup="LB" score="0.0"/><ns3:features begin="117" end="135" type="TGCGAAAACCGAAAAATGG" description="Search Results" featureGroup="F2" score="0.0"/><ns3:features begin="133" end="152" type="TGGCATACAGAAACCCCGTT" description="Search Results" featureGroup="crRNA_kDNA" score="0.0"/></ns3:JSeq><ns3:JSeq colour="-1" start="1" end="740" id="sq592"><ns3:features begin="188" end="207" type="CCGTGCACAATTAGGGGTTG" description="Search Results" featureGroup="B1C" score="0.0"/><ns3:features begin="208" end="229" type="GTGTAATATAGTGGGCCGCGCA" description="Search Results" featureGroup="LB" score="0.0"/><ns3:features begin="117" end="135" type="TGCGAAAACCGAAAAATGG" description="Search Results" featureGroup="F2" score="0.0"/><ns3:features begin="133" end="152" type="TGGCATACAGAAACCCCGTT" description="Search Results" featureGroup="crRNA_kDNA" score="0.0"/></ns3:JSeq><ns3:JSeq colour="-1" start="1" end="750" id="sq594"><ns3:features begin="188" end="207" type="CCGTGCACAATTAGGGGTTG" description="Search Results" featureGroup="B1C" score="0.0"/><ns3:features begin="208" end="229" type="GTGTAATATAGTGGGCCGCGCA" description="Search Results" featureGroup="LB" score="0.0"/><ns3:features begin="133" end="152" type="TGGCATACAGAAACCCCGTT" description="Search Results" featureGroup="crRNA_kDNA" score="0.0"/></ns3:JSeq><ns3:JSeq colour="-1" start="1" end="751" id="sq596"><ns3:features begin="188" end="207" type="CCGTGCACAATTAGGGGTTG" description="Search Results" featureGroup="B1C" score="0.0"/><ns3:features begin="79" end="96" type="F3" description="" featureGroup="Jalview" score="0.0"/><ns3:features begin="208" end="229" type="GTGTAATATAGTGGGCCGCGCA" description="Search Results" featureGroup="LB" score="0.0"/><ns3:features begin="133" end="152" type="TGGCATACAGAAACCCCGTT" description="Search Results" featureGroup="crRNA_kDNA" score="0.0"/></ns3:JSeq><ns3:JSeq colour="-1" start="1" end="739" id="sq598"><ns3:features begin="188" end="207" type="CCGTGCACAATTAGGGGTTG" description="Search Results" featureGroup="B1C" score="0.0"/><ns3:features begin="117" end="135" type="TGCGAAAACCGAAAAATGG" description="Search Results" featureGroup="F2" score="0.0"/><ns3:features begin="133" end="152" type="TGGCATACAGAAACCCCGTT" description="Search Results" featureGroup="crRNA_kDNA" score="0.0"/></ns3:JSeq><ns3:JSeq colour="-1" start="1" end="739" id="sq600"><ns3:features begin="188" end="207" type="CCGTGCACAATTAGGGGTTG" description="Search Results" featureGroup="B1C" score="0.0"/><ns3:features begin="79" end="96" type="F3" description="" featureGroup="Jalview" score="0.0"/><ns3:features begin="208" end="229" type="GTGTAATATAGTGGGCCGCGCA" description="Search Results" featureGroup="LB" score="0.0"/><ns3:features begin="117" end="135" type="TGCGAAAACCGAAAAATGG" description="Search Results" featureGroup="F2" score="0.0"/><ns3:features begin="133" end="152" type="TGGCATACAGAAACCCCGTT" description="Search Results" featureGroup="crRNA_kDNA" score="0.0"/></ns3:JSeq><ns3:JSeq colour="-1" start="1" end="752" id="sq602"><ns3:features begin="141" end="162" type="AGAAACCCCGTTCAAAAATCCC" description="Search Results" featureGroup="RevCom_LF" score="0.0"/><ns3:features begin="188" end="207" type="CCGTGCACAATTAGGGGTTG" description="Search Results" featureGroup="B1C" score="0.0"/><ns3:features begin="208" end="229" type="GTGTAATATAGTGGGCCGCGCA" description="Search Results" featureGroup="LB" score="0.0"/><ns3:features begin="117" end="135" type="TGCGAAAACCGAAAAATGG" description="Search Results" featureGroup="F2" score="0.0"/><ns3:features begin="133" end="152" type="TGGCATACAGAAACCCCGTT" description="Search Results" featureGroup="crRNA_kDNA" score="0.0"/></ns3:JSeq><ns3:JSeq colour="-1" start="1" end="743" id="sq604"><ns3:features begin="188" end="207" type="CCGTGCACAATTAGGGGTTG" description="Search Results" featureGroup="B1C" score="0.0"/><ns3:features begin="254" end="271" type="GAAACTGGCCTCTAAGGC" description="Search Results" featureGroup="B3C" score="0.0"/><ns3:features begin="133" end="152" type="TGGCATACAGAAACCCCGTT" description="Search Results" featureGroup="crRNA_kDNA" score="0.0"/></ns3:JSeq><ns3:JSeq colour="-1" start="1" end="739" id="sq606"><ns3:features begin="188" end="207" type="CCGTGCACAATTAGGGGTTG" description="Search Results" featureGroup="B1C" score="0.0"/><ns3:features begin="79" end="96" type="F3" description="" featureGroup="Jalview" score="0.0"/><ns3:features begin="117" end="135" type="TGCGAAAACCGAAAAATGG" description="Search Results" featureGroup="F2" score="0.0"/><ns3:features begin="133" end="152" type="TGGCATACAGAAACCCCGTT" description="Search Results" featureGroup="crRNA_kDNA" score="0.0"/></ns3:JSeq><ns3:JSeq colour="-1" start="1" end="739" id="sq608"><ns3:features begin="188" end="207" type="CCGTGCACAATTAGGGGTTG" description="Search Results" featureGroup="B1C" score="0.0"/><ns3:features begin="133" end="152" type="TGGCATACAGAAACCCCGTT" description="Search Results" featureGroup="crRNA_kDNA" score="0.0"/></ns3:JSeq><ns3:JSeq colour="-1" start="1" end="749" id="sq610"><ns3:features begin="188" end="207" type="CCGTGCACAATTAGGGGTTG" description="Search Results" featureGroup="B1C" score="0.0"/><ns3:features begin="208" end="229" type="GTGTAATATAGTGGGCCGCGCA" description="Search Results" featureGroup="LB" score="0.0"/><ns3:features begin="117" end="135" type="TGCGAAAACCGAAAAATGG" description="Search Results" featureGroup="F2" score="0.0"/><ns3:features begin="133" end="152" type="TGGCATACAGAAACCCCGTT" description="Search Results" featureGroup="crRNA_kDNA" score="0.0"/></ns3:JSeq><ns3:JSeq colour="-1" start="1" end="741" id="sq612"><ns3:features begin="188" end="207" type="CCGTGCACAATTAGGGGTTG" description="Search Results" featureGroup="B1C" score="0.0"/><ns3:features begin="133" end="152" type="TGGCATACAGAAACCCCGTT" description="Search Results" featureGroup="crRNA_kDNA" score="0.0"/></ns3:JSeq><ns3:JSeq colour="-1" start="1" end="740" id="sq614"><ns3:features begin="188" end="207" type="CCGTGCACAATTAGGGGTTG" description="Search Results" featureGroup="B1C" score="0.0"/><ns3:features begin="79" end="96" type="F3" description="" featureGroup="Jalview" score="0.0"/><ns3:features begin="133" end="152" type="TGGCATACAGAAACCCCGTT" description="Search Results" featureGroup="crRNA_kDNA" score="0.0"/></ns3:JSeq><ns3:JSeq colour="-1" start="1" end="739" id="sq616"><ns3:features begin="188" end="207" type="CCGTGCACAATTAGGGGTTG" description="Search Results" featureGroup="B1C" score="0.0"/><ns3:features begin="208" end="229" type="GTGTAATATAGTGGGCCGCGCA" description="Search Results" featureGroup="LB" score="0.0"/><ns3:features begin="133" end="152" type="TGGCATACAGAAACCCCGTT" description="Search Results" featureGroup="crRNA_kDNA" score="0.0"/></ns3:JSeq><ns3:JSeq colour="-1" start="1" end="752" id="sq618"><ns3:features begin="79" end="96" type="AATCGTACTCCCCGACAT" description="" featureGroup="F3" score="0.0"/><ns3:features begin="188" end="207" type="CCGTGCACAATTAGGGGTTG" description="Search Results" featureGroup="B1C" score="0.0"/><ns3:features begin="208" end="229" type="GTGTAATATAGTGGGCCGCGCA" description="Search Results" featureGroup="LB" score="0.0"/><ns3:features begin="133" end="152" type="TGGCATACAGAAACCCCGTT" description="Search Results" featureGroup="crRNA_kDNA" score="0.0"/></ns3:JSeq><ns3:JSeq colour="-1" start="1" end="744" id="sq620"><ns3:features begin="188" end="207" type="CCGTGCACAATTAGGGGTTG" description="Search Results" featureGroup="B1C" score="0.0"/><ns3:features begin="133" end="152" type="TGGCATACAGAAACCCCGTT" description="Search Results" featureGroup="crRNA_kDNA" score="0.0"/></ns3:JSeq><ns3:JSeq colour="-1" start="1" end="752" id="sq622"><ns3:features begin="188" end="207" type="CCGTGCACAATTAGGGGTTG" description="Search Results" featureGroup="B1C" score="0.0"/><ns3:features begin="208" end="229" type="GTGTAATATAGTGGGCCGCGCA" description="Search Results" featureGroup="LB" score="0.0"/><ns3:features begin="117" end="135" type="TGCGAAAACCGAAAAATGG" description="Search Results" featureGroup="F2" score="0.0"/><ns3:features begin="133" end="152" type="TGGCATACAGAAACCCCGTT" description="Search Results" featureGroup="crRNA_kDNA" score="0.0"/></ns3:JSeq><ns3:JSeq colour="-1" start="1" end="750" id="sq624"><ns3:features begin="188" end="207" type="CCGTGCACAATTAGGGGTTG" description="Search Results" featureGroup="B1C" score="0.0"/><ns3:features begin="133" end="152" type="TGGCATACAGAAACCCCGTT" description="Search Results" featureGroup="crRNA_kDNA" score="0.0"/></ns3:JSeq><ns3:JSeq colour="-1" start="1" end="740" id="sq626"><ns3:features begin="79" end="96" type="AATCGTACTCCCCGACAT" description="" featureGroup="F3" score="0.0"/><ns3:features begin="141" end="162" type="AGAAACCCCGTTCAAAAATCCC" description="Search Results" featureGroup="RevCom_LF" score="0.0"/><ns3:features begin="163" end="184" type="CCAAAATTCGCGTTTTTTGGCC" description="Search Results" featureGroup="F1" score="0.0"/><ns3:features begin="188" end="207" type="CCGTGCACAATTAGGGGTTG" description="Search Results" featureGroup="B1C" score="0.0"/><ns3:features begin="117" end="135" type="TGCGAAAACCGAAAAATGG" description="Search Results" featureGroup="F2" score="0.0"/><ns3:features begin="133" end="152" type="TGGCATACAGAAACCCCGTT" description="Search Results" featureGroup="crRNA_kDNA" score="0.0"/></ns3:JSeq><ns3:JSeq colour="-1" start="1" end="739" id="sq628"><ns3:features begin="188" end="207" type="CCGTGCACAATTAGGGGTTG" description="Search Results" featureGroup="B1C" score="0.0"/><ns3:features begin="133" end="152" type="TGGCATACAGAAACCCCGTT" description="Search Results" featureGroup="crRNA_kDNA" score="0.0"/></ns3:JSeq><ns3:JSeq colour="-1" start="1" end="751" id="sq630"><ns3:features begin="188" end="207" type="CCGTGCACAATTAGGGGTTG" description="Search Results" featureGroup="B1C" score="0.0"/><ns3:features begin="208" end="229" type="GTGTAATATAGTGGGCCGCGCA" description="Search Results" featureGroup="LB" score="0.0"/><ns3:features begin="133" end="152" type="TGGCATACAGAAACCCCGTT" description="Search Results" featureGroup="crRNA_kDNA" score="0.0"/></ns3:JSeq><ns3:JSeq colour="-1" start="1" end="750" id="sq632"><ns3:features begin="141" end="162" type="AGAAACCCCGTTCAAAAATCCC" description="Search Results" featureGroup="RevCom_LF" score="0.0"/><ns3:features begin="163" end="184" type="CCAAAATTCGCGTTTTTTGGCC" description="Search Results" featureGroup="F1" score="0.0"/><ns3:features begin="188" end="207" type="CCGTGCACAATTAGGGGTTG" description="Search Results" featureGroup="B1C" score="0.0"/><ns3:features begin="208" end="229" type="GTGTAATATAGTGGGCCGCGCA" description="Search Results" featureGroup="LB" score="0.0"/><ns3:features begin="133" end="152" type="TGGCATACAGAAACCCCGTT" description="Search Results" featureGroup="crRNA_kDNA" score="0.0"/></ns3:JSeq><ns3:JSeq colour="-1" start="1" end="749" id="sq634"><ns3:features begin="188" end="207" type="CCGTGCACAATTAGGGGTTG" description="Search Results" featureGroup="B1C" score="0.0"/><ns3:features begin="117" end="135" type="TGCGAAAACCGAAAAATGG" description="Search Results" featureGroup="F2" score="0.0"/><ns3:features begin="133" end="152" type="TGGCATACAGAAACCCCGTT" description="Search Results" featureGroup="crRNA_kDNA" score="0.0"/></ns3:JSeq><ns3:JSeq colour="-1" start="1" end="740" id="sq636"><ns3:features begin="188" end="207" type="CCGTGCACAATTAGGGGTTG" description="Search Results" featureGroup="B1C" score="0.0"/><ns3:features begin="133" end="152" type="TGGCATACAGAAACCCCGTT" description="Search Results" featureGroup="crRNA_kDNA" score="0.0"/></ns3:JSeq><ns3:JSeq colour="-1" start="1" end="751" id="sq638"><ns3:features begin="141" end="162" type="AGAAACCCCGTTCAAAAATCCC" description="Search Results" featureGroup="RevCom_LF" score="0.0"/><ns3:features begin="163" end="184" type="CCAAAATTCGCGTTTTTTGGCC" description="Search Results" featureGroup="F1" score="0.0"/><ns3:features begin="188" end="207" type="CCGTGCACAATTAGGGGTTG" description="Search Results" featureGroup="B1C" score="0.0"/><ns3:features begin="117" end="135" type="TGCGAAAACCGAAAAATGG" description="Search Results" featureGroup="F2" score="0.0"/><ns3:features begin="133" end="152" type="TGGCATACAGAAACCCCGTT" description="Search Results" featureGroup="crRNA_kDNA" score="0.0"/></ns3:JSeq><ns3:JSeq colour="-1" start="1" end="751" id="sq640"><ns3:features begin="188" end="207" type="CCGTGCACAATTAGGGGTTG" description="Search Results" featureGroup="B1C" score="0.0"/><ns3:features begin="208" end="229" type="GTGTAATATAGTGGGCCGCGCA" description="Search Results" featureGroup="LB" score="0.0"/><ns3:features begin="117" end="135" type="TGCGAAAACCGAAAAATGG" description="Search Results" featureGroup="F2" score="0.0"/><ns3:features begin="133" end="152" type="TGGCATACAGAAACCCCGTT" description="Search Results" featureGroup="crRNA_kDNA" score="0.0"/></ns3:JSeq><ns3:JSeq colour="-1" start="1" end="749" id="sq642"><ns3:features begin="188" end="207" type="CCGTGCACAATTAGGGGTTG" description="Search Results" featureGroup="B1C" score="0.0"/><ns3:features begin="208" end="229" type="GTGTAATATAGTGGGCCGCGCA" description="Search Results" featureGroup="LB" score="0.0"/><ns3:features begin="133" end="152" type="TGGCATACAGAAACCCCGTT" description="Search Results" featureGroup="crRNA_kDNA" score="0.0"/></ns3:JSeq><ns3:JSeq colour="-1" start="1" end="742" id="sq644"><ns3:features begin="188" end="207" type="CCGTGCACAATTAGGGGTTG" description="Search Results" featureGroup="B1C" score="0.0"/><ns3:features begin="208" end="229" type="GTGTAATATAGTGGGCCGCGCA" description="Search Results" featureGroup="LB" score="0.0"/><ns3:features begin="133" end="152" type="TGGCATACAGAAACCCCGTT" description="Search Results" featureGroup="crRNA_kDNA" score="0.0"/></ns3:JSeq><ns3:JSeq colour="-1" start="1" end="741" id="sq646"><ns3:features begin="141" end="162" type="AGAAACCCCGTTCAAAAATCCC" description="Search Results" featureGroup="RevCom_LF" score="0.0"/><ns3:features begin="163" end="184" type="CCAAAATTCGCGTTTTTTGGCC" description="Search Results" featureGroup="F1" score="0.0"/><ns3:features begin="188" end="207" type="CCGTGCACAATTAGGGGTTG" description="Search Results" featureGroup="B1C" score="0.0"/><ns3:features begin="208" end="229" type="GTGTAATATAGTGGGCCGCGCA" description="Search Results" featureGroup="LB" score="0.0"/><ns3:features begin="117" end="135" type="TGCGAAAACCGAAAAATGG" description="Search Results" featureGroup="F2" score="0.0"/><ns3:features begin="133" end="152" type="TGGCATACAGAAACCCCGTT" description="Search Results" featureGroup="crRNA_kDNA" score="0.0"/></ns3:JSeq><ns3:JSeq colour="-1" start="1" end="741" id="sq648"><ns3:features begin="188" end="207" type="CCGTGCACAATTAGGGGTTG" description="Search Results" featureGroup="B1C" score="0.0"/><ns3:features begin="208" end="229" type="GTGTAATATAGTGGGCCGCGCA" description="Search Results" featureGroup="LB" score="0.0"/><ns3:features begin="117" end="135" type="TGCGAAAACCGAAAAATGG" description="Search Results" featureGroup="F2" score="0.0"/><ns3:features begin="133" end="152" type="TGGCATACAGAAACCCCGTT" description="Search Results" featureGroup="crRNA_kDNA" score="0.0"/></ns3:JSeq><ns3:JSeq colour="-1" start="1" end="740" id="sq650"><ns3:features begin="188" end="207" type="CCGTGCACAATTAGGGGTTG" description="Search Results" featureGroup="B1C" score="0.0"/><ns3:features begin="79" end="96" type="F3" description="" featureGroup="Jalview" score="0.0"/><ns3:features begin="254" end="271" type="GAAACTGGCCTCTAAGGC" description="Search Results" featureGroup="B3C" score="0.0"/><ns3:features begin="208" end="229" type="GTGTAATATAGTGGGCCGCGCA" description="Search Results" featureGroup="LB" score="0.0"/><ns3:features begin="117" end="135" type="TGCGAAAACCGAAAAATGG" description="Search Results" featureGroup="F2" score="0.0"/><ns3:features begin="133" end="152" type="TGGCATACAGAAACCCCGTT" description="Search Results" featureGroup="crRNA_kDNA" score="0.0"/></ns3:JSeq><ns3:JSeq colour="-1" start="1" end="749" id="sq652"><ns3:features begin="188" end="207" type="CCGTGCACAATTAGGGGTTG" description="Search Results" featureGroup="B1C" score="0.0"/><ns3:features begin="117" end="135" type="TGCGAAAACCGAAAAATGG" description="Search Results" featureGroup="F2" score="0.0"/><ns3:features begin="133" end="152" type="TGGCATACAGAAACCCCGTT" description="Search Results" featureGroup="crRNA_kDNA" score="0.0"/></ns3:JSeq><ns3:JSeq colour="-1" start="1" end="745" id="sq654"><ns3:features begin="79" end="96" type="AATCGTACTCCCCGACAT" description="" featureGroup="F3" score="0.0"/><ns3:features begin="188" end="207" type="CCGTGCACAATTAGGGGTTG" description="Search Results" featureGroup="B1C" score="0.0"/><ns3:features begin="79" end="96" type="F3" description="" featureGroup="Jalview" score="0.0"/><ns3:features begin="208" end="229" type="GTGTAATATAGTGGGCCGCGCA" description="Search Results" featureGroup="LB" score="0.0"/><ns3:features begin="117" end="135" type="TGCGAAAACCGAAAAATGG" description="Search Results" featureGroup="F2" score="0.0"/><ns3:features begin="133" end="152" type="TGGCATACAGAAACCCCGTT" description="Search Results" featureGroup="crRNA_kDNA" score="0.0"/></ns3:JSeq><ns3:JSeq colour="-1" start="1" end="749" id="sq656"><ns3:features begin="79" end="96" type="AATCGTACTCCCCGACAT" description="" featureGroup="F3" score="0.0"/><ns3:features begin="188" end="207" type="CCGTGCACAATTAGGGGTTG" description="Search Results" featureGroup="B1C" score="0.0"/><ns3:features begin="79" end="96" type="F3" description="" featureGroup="Jalview" score="0.0"/><ns3:features begin="208" end="229" type="GTGTAATATAGTGGGCCGCGCA" description="Search Results" featureGroup="LB" score="0.0"/><ns3:features begin="133" end="152" type="TGGCATACAGAAACCCCGTT" description="Search Results" featureGroup="crRNA_kDNA" score="0.0"/></ns3:JSeq><ns3:JSeq colour="-1" start="1" end="749" id="sq658"><ns3:features begin="79" end="96" type="AATCGTACTCCCCGACAT" description="" featureGroup="F3" score="0.0"/><ns3:features begin="188" end="207" type="CCGTGCACAATTAGGGGTTG" description="Search Results" featureGroup="B1C" score="0.0"/><ns3:features begin="79" end="96" type="F3" description="" featureGroup="Jalview" score="0.0"/><ns3:features begin="208" end="229" type="GTGTAATATAGTGGGCCGCGCA" description="Search Results" featureGroup="LB" score="0.0"/><ns3:features begin="133" end="152" type="TGGCATACAGAAACCCCGTT" description="Search Results" featureGroup="crRNA_kDNA" score="0.0"/></ns3:JSeq><ns3:JSeq colour="-1" start="1" end="758" id="sq660"><ns3:features begin="141" end="162" type="AGAAACCCCGTTCAAAAATCCC" description="Search Results" featureGroup="RevCom_LF" score="0.0"/><ns3:features begin="163" end="184" type="CCAAAATTCGCGTTTTTTGGCC" description="Search Results" featureGroup="F1" score="0.0"/><ns3:features begin="188" end="207" type="CCGTGCACAATTAGGGGTTG" description="Search Results" featureGroup="B1C" score="0.0"/><ns3:features begin="208" end="229" type="GTGTAATATAGTGGGCCGCGCA" description="Search Results" featureGroup="LB" score="0.0"/><ns3:features begin="133" end="152" type="TGGCATACAGAAACCCCGTT" description="Search Results" featureGroup="crRNA_kDNA" score="0.0"/></ns3:JSeq><ns3:JSeq colour="-1" start="1" end="748" id="sq662"><ns3:features begin="188" end="207" type="CCGTGCACAATTAGGGGTTG" description="Search Results" featureGroup="B1C" score="0.0"/><ns3:features begin="208" end="229" type="GTGTAATATAGTGGGCCGCGCA" description="Search Results" featureGroup="LB" score="0.0"/><ns3:features begin="133" end="152" type="TGGCATACAGAAACCCCGTT" description="Search Results" featureGroup="crRNA_kDNA" score="0.0"/></ns3:JSeq><ns3:JSeq colour="-1" start="1" end="750" id="sq664"><ns3:features begin="188" end="207" type="CCGTGCACAATTAGGGGTTG" description="Search Results" featureGroup="B1C" score="0.0"/><ns3:features begin="133" end="152" type="TGGCATACAGAAACCCCGTT" description="Search Results" featureGroup="crRNA_kDNA" score="0.0"/></ns3:JSeq><ns3:JSeq colour="-1" start="1" end="750" id="sq666"><ns3:features begin="141" end="162" type="AGAAACCCCGTTCAAAAATCCC" description="Search Results" featureGroup="RevCom_LF" score="0.0"/><ns3:features begin="188" end="207" type="CCGTGCACAATTAGGGGTTG" description="Search Results" featureGroup="B1C" score="0.0"/><ns3:features begin="117" end="135" type="TGCGAAAACCGAAAAATGG" description="Search Results" featureGroup="F2" score="0.0"/><ns3:features begin="133" end="152" type="TGGCATACAGAAACCCCGTT" description="Search Results" featureGroup="crRNA_kDNA" score="0.0"/></ns3:JSeq><ns3:JSeq colour="-1" start="1" end="740" id="sq668"><ns3:features begin="188" end="207" type="CCGTGCACAATTAGGGGTTG" description="Search Results" featureGroup="B1C" score="0.0"/><ns3:features begin="117" end="135" type="TGCGAAAACCGAAAAATGG" description="Search Results" featureGroup="F2" score="0.0"/><ns3:features begin="133" end="152" type="TGGCATACAGAAACCCCGTT" description="Search Results" featureGroup="crRNA_kDNA" score="0.0"/></ns3:JSeq><ns3:JSeq colour="-1" start="1" end="748" id="sq670"><ns3:features begin="188" end="207" type="CCGTGCACAATTAGGGGTTG" description="Search Results" featureGroup="B1C" score="0.0"/><ns3:features begin="208" end="229" type="GTGTAATATAGTGGGCCGCGCA" description="Search Results" featureGroup="LB" score="0.0"/><ns3:features begin="117" end="135" type="TGCGAAAACCGAAAAATGG" description="Search Results" featureGroup="F2" score="0.0"/><ns3:features begin="133" end="152" type="TGGCATACAGAAACCCCGTT" description="Search Results" featureGroup="crRNA_kDNA" score="0.0"/></ns3:JSeq><ns3:JSeq colour="-1" start="1" end="752" id="sq672"><ns3:features begin="188" end="207" type="CCGTGCACAATTAGGGGTTG" description="Search Results" featureGroup="B1C" score="0.0"/><ns3:features begin="79" end="96" type="F3" description="" featureGroup="Jalview" score="0.0"/><ns3:features begin="208" end="229" type="GTGTAATATAGTGGGCCGCGCA" description="Search Results" featureGroup="LB" score="0.0"/><ns3:features begin="133" end="152" type="TGGCATACAGAAACCCCGTT" description="Search Results" featureGroup="crRNA_kDNA" score="0.0"/></ns3:JSeq><ns3:JSeq colour="-1" start="1" end="741" id="sq674"><ns3:features begin="141" end="162" type="AGAAACCCCGTTCAAAAATCCC" description="Search Results" featureGroup="RevCom_LF" score="0.0"/><ns3:features begin="188" end="207" type="CCGTGCACAATTAGGGGTTG" description="Search Results" featureGroup="B1C" score="0.0"/><ns3:features begin="117" end="135" type="TGCGAAAACCGAAAAATGG" description="Search Results" featureGroup="F2" score="0.0"/><ns3:features begin="133" end="152" type="TGGCATACAGAAACCCCGTT" description="Search Results" featureGroup="crRNA_kDNA" score="0.0"/></ns3:JSeq><ns3:JSeq colour="-1" start="1" end="748" id="sq676"><ns3:features begin="141" end="162" type="AGAAACCCCGTTCAAAAATCCC" description="Search Results" featureGroup="RevCom_LF" score="0.0"/><ns3:features begin="163" end="184" type="CCAAAATTCGCGTTTTTTGGCC" description="Search Results" featureGroup="F1" score="0.0"/><ns3:features begin="188" end="207" type="CCGTGCACAATTAGGGGTTG" description="Search Results" featureGroup="B1C" score="0.0"/><ns3:features begin="79" end="96" type="F3" description="" featureGroup="Jalview" score="0.0"/><ns3:features begin="208" end="229" type="GTGTAATATAGTGGGCCGCGCA" description="Search Results" featureGroup="LB" score="0.0"/><ns3:features begin="117" end="135" type="TGCGAAAACCGAAAAATGG" description="Search Results" featureGroup="F2" score="0.0"/><ns3:features begin="133" end="152" type="TGGCATACAGAAACCCCGTT" description="Search Results" featureGroup="crRNA_kDNA" score="0.0"/></ns3:JSeq><ns3:JSeq colour="-1" start="1" end="753" id="sq678"><ns3:features begin="141" end="162" type="AGAAACCCCGTTCAAAAATCCC" description="Search Results" featureGroup="RevCom_LF" score="0.0"/><ns3:features begin="188" end="207" type="CCGTGCACAATTAGGGGTTG" description="Search Results" featureGroup="B1C" score="0.0"/><ns3:features begin="133" end="152" type="TGGCATACAGAAACCCCGTT" description="Search Results" featureGroup="crRNA_kDNA" score="0.0"/></ns3:JSeq><ns3:JSeq colour="-1" start="1" end="737" id="sq680"><ns3:features begin="188" end="207" type="CCGTGCACAATTAGGGGTTG" description="Search Results" featureGroup="B1C" score="0.0"/><ns3:features begin="208" end="229" type="GTGTAATATAGTGGGCCGCGCA" description="Search Results" featureGroup="LB" score="0.0"/><ns3:features begin="117" end="135" type="TGCGAAAACCGAAAAATGG" description="Search Results" featureGroup="F2" score="0.0"/><ns3:features begin="133" end="152" type="TGGCATACAGAAACCCCGTT" description="Search Results" featureGroup="crRNA_kDNA" score="0.0"/></ns3:JSeq><ns3:JSeq colour="-1" start="1" end="750" id="sq682"><ns3:features begin="141" end="162" type="AGAAACCCCGTTCAAAAATCCC" description="Search Results" featureGroup="RevCom_LF" score="0.0"/><ns3:features begin="163" end="184" type="CCAAAATTCGCGTTTTTTGGCC" description="Search Results" featureGroup="F1" score="0.0"/><ns3:features begin="188" end="207" type="CCGTGCACAATTAGGGGTTG" description="Search Results" featureGroup="B1C" score="0.0"/><ns3:features begin="208" end="229" type="GTGTAATATAGTGGGCCGCGCA" description="Search Results" featureGroup="LB" score="0.0"/><ns3:features begin="117" end="135" type="TGCGAAAACCGAAAAATGG" description="Search Results" featureGroup="F2" score="0.0"/><ns3:features begin="133" end="152" type="TGGCATACAGAAACCCCGTT" description="Search Results" featureGroup="crRNA_kDNA" score="0.0"/></ns3:JSeq><ns3:JSeq colour="-1" start="1" end="751" id="sq684"><ns3:features begin="141" end="162" type="AGAAACCCCGTTCAAAAATCCC" description="Search Results" featureGroup="RevCom_LF" score="0.0"/><ns3:features begin="163" end="184" type="CCAAAATTCGCGTTTTTTGGCC" description="Search Results" featureGroup="F1" score="0.0"/><ns3:features begin="188" end="207" type="CCGTGCACAATTAGGGGTTG" description="Search Results" featureGroup="B1C" score="0.0"/><ns3:features begin="208" end="229" type="GTGTAATATAGTGGGCCGCGCA" description="Search Results" featureGroup="LB" score="0.0"/><ns3:features begin="117" end="135" type="TGCGAAAACCGAAAAATGG" description="Search Results" featureGroup="F2" score="0.0"/><ns3:features begin="133" end="152" type="TGGCATACAGAAACCCCGTT" description="Search Results" featureGroup="crRNA_kDNA" score="0.0"/></ns3:JSeq><ns3:JSeq colour="-1" start="1" end="750" id="sq686"><ns3:features begin="188" end="207" type="CCGTGCACAATTAGGGGTTG" description="Search Results" featureGroup="B1C" score="0.0"/><ns3:features begin="254" end="271" type="GAAACTGGCCTCTAAGGC" description="Search Results" featureGroup="B3C" score="0.0"/><ns3:features begin="208" end="229" type="GTGTAATATAGTGGGCCGCGCA" description="Search Results" featureGroup="LB" score="0.0"/><ns3:features begin="133" end="152" type="TGGCATACAGAAACCCCGTT" description="Search Results" featureGroup="crRNA_kDNA" score="0.0"/></ns3:JSeq><ns3:JSeq colour="-1" start="1" end="757" id="sq688"><ns3:features begin="141" end="162" type="AGAAACCCCGTTCAAAAATCCC" description="Search Results" featureGroup="RevCom_LF" score="0.0"/><ns3:features begin="188" end="207" type="CCGTGCACAATTAGGGGTTG" description="Search Results" featureGroup="B1C" score="0.0"/><ns3:features begin="208" end="229" type="GTGTAATATAGTGGGCCGCGCA" description="Search Results" featureGroup="LB" score="0.0"/><ns3:features begin="117" end="135" type="TGCGAAAACCGAAAAATGG" description="Search Results" featureGroup="F2" score="0.0"/><ns3:features begin="133" end="152" type="TGGCATACAGAAACCCCGTT" description="Search Results" featureGroup="crRNA_kDNA" score="0.0"/></ns3:JSeq><ns3:JSeq colour="-1" start="1" end="709" id="sq690"><ns3:features begin="188" end="207" type="CCGTGCACAATTAGGGGTTG" description="Search Results" featureGroup="B1C" score="0.0"/><ns3:features begin="208" end="229" type="GTGTAATATAGTGGGCCGCGCA" description="Search Results" featureGroup="LB" score="0.0"/><ns3:features begin="133" end="152" type="TGGCATACAGAAACCCCGTT" description="Search Results" featureGroup="crRNA_kDNA" score="0.0"/></ns3:JSeq><ns3:JSeq colour="-1" start="1" end="742" id="sq692"><ns3:features begin="188" end="207" type="CCGTGCACAATTAGGGGTTG" description="Search Results" featureGroup="B1C" score="0.0"/><ns3:features begin="79" end="96" type="F3" description="" featureGroup="Jalview" score="0.0"/><ns3:features begin="208" end="229" type="GTGTAATATAGTGGGCCGCGCA" description="Search Results" featureGroup="LB" score="0.0"/><ns3:features begin="133" end="152" type="TGGCATACAGAAACCCCGTT" description="Search Results" featureGroup="crRNA_kDNA" score="0.0"/></ns3:JSeq><ns3:JSeq colour="-1" start="1" end="740" id="sq694"><ns3:features begin="188" end="207" type="CCGTGCACAATTAGGGGTTG" description="Search Results" featureGroup="B1C" score="0.0"/><ns3:features begin="133" end="152" type="TGGCATACAGAAACCCCGTT" description="Search Results" featureGroup="crRNA_kDNA" score="0.0"/></ns3:JSeq><ns3:JSeq colour="-1" start="1" end="750" id="sq696"><ns3:features begin="79" end="96" type="AATCGTACTCCCCGACAT" description="" featureGroup="F3" score="0.0"/><ns3:features begin="188" end="207" type="CCGTGCACAATTAGGGGTTG" description="Search Results" featureGroup="B1C" score="0.0"/><ns3:features begin="79" end="96" type="F3" description="" featureGroup="Jalview" score="0.0"/><ns3:features begin="208" end="229" type="GTGTAATATAGTGGGCCGCGCA" description="Search Results" featureGroup="LB" score="0.0"/><ns3:features begin="117" end="135" type="TGCGAAAACCGAAAAATGG" description="Search Results" featureGroup="F2" score="0.0"/><ns3:features begin="133" end="152" type="TGGCATACAGAAACCCCGTT" description="Search Results" featureGroup="crRNA_kDNA" score="0.0"/></ns3:JSeq><ns3:JSeq colour="-1" start="1" end="741" id="sq698"><ns3:features begin="79" end="96" type="AATCGTACTCCCCGACAT" description="" featureGroup="F3" score="0.0"/><ns3:features begin="141" end="162" type="AGAAACCCCGTTCAAAAATCCC" description="Search Results" featureGroup="RevCom_LF" score="0.0"/><ns3:features begin="163" end="184" type="CCAAAATTCGCGTTTTTTGGCC" description="Search Results" featureGroup="F1" score="0.0"/><ns3:features begin="188" end="207" type="CCGTGCACAATTAGGGGTTG" description="Search Results" featureGroup="B1C" score="0.0"/><ns3:features begin="79" end="96" type="F3" description="" featureGroup="Jalview" score="0.0"/><ns3:features begin="208" end="229" type="GTGTAATATAGTGGGCCGCGCA" description="Search Results" featureGroup="LB" score="0.0"/><ns3:features begin="117" end="135" type="TGCGAAAACCGAAAAATGG" description="Search Results" featureGroup="F2" score="0.0"/><ns3:features begin="133" end="152" type="TGGCATACAGAAACCCCGTT" description="Search Results" featureGroup="crRNA_kDNA" score="0.0"/></ns3:JSeq><ns3:JSeq colour="-1" start="1" end="738" id="sq700"><ns3:features begin="141" end="162" type="AGAAACCCCGTTCAAAAATCCC" description="Search Results" featureGroup="RevCom_LF" score="0.0"/><ns3:features begin="163" end="184" type="CCAAAATTCGCGTTTTTTGGCC" description="Search Results" featureGroup="F1" score="0.0"/><ns3:features begin="188" end="207" type="CCGTGCACAATTAGGGGTTG" description="Search Results" featureGroup="B1C" score="0.0"/><ns3:features begin="208" end="229" type="GTGTAATATAGTGGGCCGCGCA" description="Search Results" featureGroup="LB" score="0.0"/><ns3:features begin="133" end="152" type="TGGCATACAGAAACCCCGTT" description="Search Results" featureGroup="crRNA_kDNA" score="0.0"/></ns3:JSeq><ns3:JSeq colour="-1" start="1" end="761" id="sq702"><ns3:features begin="188" end="207" type="CCGTGCACAATTAGGGGTTG" description="Search Results" featureGroup="B1C" score="0.0"/><ns3:features begin="208" end="229" type="GTGTAATATAGTGGGCCGCGCA" description="Search Results" featureGroup="LB" score="0.0"/><ns3:features begin="133" end="152" type="TGGCATACAGAAACCCCGTT" description="Search Results" featureGroup="crRNA_kDNA" score="0.0"/></ns3:JSeq><ns3:JSeq colour="-1" start="1" end="741" id="sq704"><ns3:features begin="188" end="207" type="CCGTGCACAATTAGGGGTTG" description="Search Results" featureGroup="B1C" score="0.0"/><ns3:features begin="208" end="229" type="GTGTAATATAGTGGGCCGCGCA" description="Search Results" featureGroup="LB" score="0.0"/><ns3:features begin="133" end="152" type="TGGCATACAGAAACCCCGTT" description="Search Results" featureGroup="crRNA_kDNA" score="0.0"/></ns3:JSeq><ns3:JSeq colour="-1" start="1" end="751" id="sq706"><ns3:features begin="188" end="207" type="CCGTGCACAATTAGGGGTTG" description="Search Results" featureGroup="B1C" score="0.0"/><ns3:features begin="208" end="229" type="GTGTAATATAGTGGGCCGCGCA" description="Search Results" featureGroup="LB" score="0.0"/><ns3:features begin="133" end="152" type="TGGCATACAGAAACCCCGTT" description="Search Results" featureGroup="crRNA_kDNA" score="0.0"/></ns3:JSeq><ns3:JSeq colour="-1" start="1" end="742" id="sq708"><ns3:features begin="188" end="207" type="CCGTGCACAATTAGGGGTTG" description="Search Results" featureGroup="B1C" score="0.0"/><ns3:features begin="133" end="152" type="TGGCATACAGAAACCCCGTT" description="Search Results" featureGroup="crRNA_kDNA" score="0.0"/></ns3:JSeq><ns3:JSeq colour="-1" start="1" end="742" id="sq710"><ns3:features begin="188" end="207" type="CCGTGCACAATTAGGGGTTG" description="Search Results" featureGroup="B1C" score="0.0"/><ns3:features begin="133" end="152" type="TGGCATACAGAAACCCCGTT" description="Search Results" featureGroup="crRNA_kDNA" score="0.0"/></ns3:JSeq><ns3:JSeq colour="-1" start="1" end="741" id="sq712"><ns3:features begin="141" end="162" type="AGAAACCCCGTTCAAAAATCCC" description="Search Results" featureGroup="RevCom_LF" score="0.0"/><ns3:features begin="163" end="184" type="CCAAAATTCGCGTTTTTTGGCC" description="Search Results" featureGroup="F1" score="0.0"/><ns3:features begin="188" end="207" type="CCGTGCACAATTAGGGGTTG" description="Search Results" featureGroup="B1C" score="0.0"/><ns3:features begin="79" end="96" type="F3" description="" featureGroup="Jalview" score="0.0"/><ns3:features begin="208" end="229" type="GTGTAATATAGTGGGCCGCGCA" description="Search Results" featureGroup="LB" score="0.0"/><ns3:features begin="117" end="135" type="TGCGAAAACCGAAAAATGG" description="Search Results" featureGroup="F2" score="0.0"/><ns3:features begin="133" end="152" type="TGGCATACAGAAACCCCGTT" description="Search Results" featureGroup="crRNA_kDNA" score="0.0"/></ns3:JSeq><ns3:JSeq colour="-1" start="1" end="740" id="sq714"><ns3:features begin="188" end="207" type="CCGTGCACAATTAGGGGTTG" description="Search Results" featureGroup="B1C" score="0.0"/><ns3:features begin="208" end="229" type="GTGTAATATAGTGGGCCGCGCA" description="Search Results" featureGroup="LB" score="0.0"/><ns3:features begin="117" end="135" type="TGCGAAAACCGAAAAATGG" description="Search Results" featureGroup="F2" score="0.0"/><ns3:features begin="133" end="152" type="TGGCATACAGAAACCCCGTT" description="Search Results" featureGroup="crRNA_kDNA" score="0.0"/></ns3:JSeq><ns3:JSeq colour="-1" start="1" end="741" id="sq716"><ns3:features begin="141" end="162" type="AGAAACCCCGTTCAAAAATCCC" description="Search Results" featureGroup="RevCom_LF" score="0.0"/><ns3:features begin="163" end="184" type="CCAAAATTCGCGTTTTTTGGCC" description="Search Results" featureGroup="F1" score="0.0"/><ns3:features begin="188" end="207" type="CCGTGCACAATTAGGGGTTG" description="Search Results" featureGroup="B1C" score="0.0"/><ns3:features begin="79" end="96" type="F3" description="" featureGroup="Jalview" score="0.0"/><ns3:features begin="208" end="229" type="GTGTAATATAGTGGGCCGCGCA" description="Search Results" featureGroup="LB" score="0.0"/><ns3:features begin="117" end="135" type="TGCGAAAACCGAAAAATGG" description="Search Results" featureGroup="F2" score="0.0"/><ns3:features begin="133" end="152" type="TGGCATACAGAAACCCCGTT" description="Search Results" featureGroup="crRNA_kDNA" score="0.0"/></ns3:JSeq><ns3:JSeq colour="-1" start="1" end="753" id="sq718"><ns3:features begin="141" end="162" type="AGAAACCCCGTTCAAAAATCCC" description="Search Results" featureGroup="RevCom_LF" score="0.0"/><ns3:features begin="163" end="184" type="CCAAAATTCGCGTTTTTTGGCC" description="Search Results" featureGroup="F1" score="0.0"/><ns3:features begin="188" end="207" type="CCGTGCACAATTAGGGGTTG" description="Search Results" featureGroup="B1C" score="0.0"/><ns3:features begin="254" end="271" type="GAAACTGGCCTCTAAGGC" description="Search Results" featureGroup="B3C" score="0.0"/><ns3:features begin="208" end="229" type="GTGTAATATAGTGGGCCGCGCA" description="Search Results" featureGroup="LB" score="0.0"/><ns3:features begin="117" end="135" type="TGCGAAAACCGAAAAATGG" description="Search Results" featureGroup="F2" score="0.0"/><ns3:features begin="133" end="152" type="TGGCATACAGAAACCCCGTT" description="Search Results" featureGroup="crRNA_kDNA" score="0.0"/></ns3:JSeq><ns3:JSeq colour="-1" start="1" end="738" id="sq720"><ns3:features begin="188" end="207" type="CCGTGCACAATTAGGGGTTG" description="Search Results" featureGroup="B1C" score="0.0"/><ns3:features begin="208" end="229" type="GTGTAATATAGTGGGCCGCGCA" description="Search Results" featureGroup="LB" score="0.0"/><ns3:features begin="133" end="152" type="TGGCATACAGAAACCCCGTT" description="Search Results" featureGroup="crRNA_kDNA" score="0.0"/></ns3:JSeq><ns3:JSeq colour="-1" start="1" end="742" id="sq722"><ns3:features begin="188" end="207" type="CCGTGCACAATTAGGGGTTG" description="Search Results" featureGroup="B1C" score="0.0"/><ns3:features begin="208" end="229" type="GTGTAATATAGTGGGCCGCGCA" description="Search Results" featureGroup="LB" score="0.0"/><ns3:features begin="133" end="152" type="TGGCATACAGAAACCCCGTT" description="Search Results" featureGroup="crRNA_kDNA" score="0.0"/></ns3:JSeq><ns3:JSeq colour="-1" start="1" end="754" id="sq724"><ns3:features begin="141" end="162" type="AGAAACCCCGTTCAAAAATCCC" description="Search Results" featureGroup="RevCom_LF" score="0.0"/><ns3:features begin="163" end="184" type="CCAAAATTCGCGTTTTTTGGCC" description="Search Results" featureGroup="F1" score="0.0"/><ns3:features begin="188" end="207" type="CCGTGCACAATTAGGGGTTG" description="Search Results" featureGroup="B1C" score="0.0"/><ns3:features begin="79" end="96" type="F3" description="" featureGroup="Jalview" score="0.0"/><ns3:features begin="254" end="271" type="GAAACTGGCCTCTAAGGC" description="Search Results" featureGroup="B3C" score="0.0"/><ns3:features begin="208" end="229" type="GTGTAATATAGTGGGCCGCGCA" description="Search Results" featureGroup="LB" score="0.0"/><ns3:features begin="117" end="135" type="TGCGAAAACCGAAAAATGG" description="Search Results" featureGroup="F2" score="0.0"/><ns3:features begin="133" end="152" type="TGGCATACAGAAACCCCGTT" description="Search Results" featureGroup="crRNA_kDNA" score="0.0"/></ns3:JSeq><ns3:JSeq colour="-1" start="1" end="761" id="sq726"><ns3:features begin="141" end="162" type="AGAAACCCCGTTCAAAAATCCC" description="Search Results" featureGroup="RevCom_LF" score="0.0"/><ns3:features begin="163" end="184" type="CCAAAATTCGCGTTTTTTGGCC" description="Search Results" featureGroup="F1" score="0.0"/><ns3:features begin="188" end="207" type="CCGTGCACAATTAGGGGTTG" description="Search Results" featureGroup="B1C" score="0.0"/><ns3:features begin="117" end="135" type="TGCGAAAACCGAAAAATGG" description="Search Results" featureGroup="F2" score="0.0"/><ns3:features begin="133" end="152" type="TGGCATACAGAAACCCCGTT" description="Search Results" featureGroup="crRNA_kDNA" score="0.0"/></ns3:JSeq><ns3:JSeq colour="-1" start="1" end="749" id="sq728"><ns3:features begin="141" end="162" type="AGAAACCCCGTTCAAAAATCCC" description="Search Results" featureGroup="RevCom_LF" score="0.0"/><ns3:features begin="163" end="184" type="CCAAAATTCGCGTTTTTTGGCC" description="Search Results" featureGroup="F1" score="0.0"/><ns3:features begin="188" end="207" type="CCGTGCACAATTAGGGGTTG" description="Search Results" featureGroup="B1C" score="0.0"/><ns3:features begin="133" end="152" type="TGGCATACAGAAACCCCGTT" description="Search Results" featureGroup="crRNA_kDNA" score="0.0"/></ns3:JSeq><ns3:JSeq colour="-1" start="1" end="750" id="sq730"><ns3:features begin="188" end="207" type="CCGTGCACAATTAGGGGTTG" description="Search Results" featureGroup="B1C" score="0.0"/><ns3:features begin="208" end="229" type="GTGTAATATAGTGGGCCGCGCA" description="Search Results" featureGroup="LB" score="0.0"/><ns3:features begin="117" end="135" type="TGCGAAAACCGAAAAATGG" description="Search Results" featureGroup="F2" score="0.0"/><ns3:features begin="133" end="152" type="TGGCATACAGAAACCCCGTT" description="Search Results" featureGroup="crRNA_kDNA" score="0.0"/></ns3:JSeq><ns3:JSeq colour="-1" start="1" end="751" id="sq732"><ns3:features begin="188" end="207" type="CCGTGCACAATTAGGGGTTG" description="Search Results" featureGroup="B1C" score="0.0"/><ns3:features begin="79" end="96" type="F3" description="" featureGroup="Jalview" score="0.0"/><ns3:features begin="208" end="229" type="GTGTAATATAGTGGGCCGCGCA" description="Search Results" featureGroup="LB" score="0.0"/></ns3:JSeq><ns3:JSeq colour="-1" start="1" end="751" id="sq734"><ns3:features begin="188" end="207" type="CCGTGCACAATTAGGGGTTG" description="Search Results" featureGroup="B1C" score="0.0"/><ns3:features begin="133" end="152" type="TGGCATACAGAAACCCCGTT" description="Search Results" featureGroup="crRNA_kDNA" score="0.0"/></ns3:JSeq><ns3:JSeq colour="-1" start="1" end="752" id="sq736"><ns3:features begin="141" end="162" type="AGAAACCCCGTTCAAAAATCCC" description="Search Results" featureGroup="RevCom_LF" score="0.0"/><ns3:features begin="188" end="207" type="CCGTGCACAATTAGGGGTTG" description="Search Results" featureGroup="B1C" score="0.0"/><ns3:features begin="117" end="135" type="TGCGAAAACCGAAAAATGG" description="Search Results" featureGroup="F2" score="0.0"/><ns3:features begin="133" end="152" type="TGGCATACAGAAACCCCGTT" description="Search Results" featureGroup="crRNA_kDNA" score="0.0"/></ns3:JSeq><ns3:JSeq colour="-1" start="1" end="741" id="sq738"><ns3:features begin="188" end="207" type="CCGTGCACAATTAGGGGTTG" description="Search Results" featureGroup="B1C" score="0.0"/><ns3:features begin="79" end="96" type="F3" description="" featureGroup="Jalview" score="0.0"/><ns3:features begin="208" end="229" type="GTGTAATATAGTGGGCCGCGCA" description="Search Results" featureGroup="LB" score="0.0"/><ns3:features begin="133" end="152" type="TGGCATACAGAAACCCCGTT" description="Search Results" featureGroup="crRNA_kDNA" score="0.0"/></ns3:JSeq><ns3:JSeq colour="-1" start="1" end="760" id="sq740"><ns3:features begin="141" end="162" type="AGAAACCCCGTTCAAAAATCCC" description="Search Results" featureGroup="RevCom_LF" score="0.0"/><ns3:features begin="188" end="207" type="CCGTGCACAATTAGGGGTTG" description="Search Results" featureGroup="B1C" score="0.0"/><ns3:features begin="79" end="96" type="F3" description="" featureGroup="Jalview" score="0.0"/><ns3:features begin="208" end="229" type="GTGTAATATAGTGGGCCGCGCA" description="Search Results" featureGroup="LB" score="0.0"/><ns3:features begin="117" end="135" type="TGCGAAAACCGAAAAATGG" description="Search Results" featureGroup="F2" score="0.0"/><ns3:features begin="133" end="152" type="TGGCATACAGAAACCCCGTT" description="Search Results" featureGroup="crRNA_kDNA" score="0.0"/></ns3:JSeq><ns3:JSeq colour="-1" start="1" end="750" id="sq742"><ns3:features begin="141" end="162" type="AGAAACCCCGTTCAAAAATCCC" description="Search Results" featureGroup="RevCom_LF" score="0.0"/><ns3:features begin="188" end="207" type="CCGTGCACAATTAGGGGTTG" description="Search Results" featureGroup="B1C" score="0.0"/><ns3:features begin="133" end="152" type="TGGCATACAGAAACCCCGTT" description="Search Results" featureGroup="crRNA_kDNA" score="0.0"/></ns3:JSeq><ns3:JSeq colour="-1" start="1" end="749" id="sq744"><ns3:features begin="188" end="207" type="CCGTGCACAATTAGGGGTTG" description="Search Results" featureGroup="B1C" score="0.0"/><ns3:features begin="79" end="96" type="F3" description="" featureGroup="Jalview" score="0.0"/><ns3:features begin="208" end="229" type="GTGTAATATAGTGGGCCGCGCA" description="Search Results" featureGroup="LB" score="0.0"/><ns3:features begin="133" end="152" type="TGGCATACAGAAACCCCGTT" description="Search Results" featureGroup="crRNA_kDNA" score="0.0"/></ns3:JSeq><ns3:JSeq colour="-1" start="1" end="739" id="sq746"><ns3:features begin="141" end="162" type="AGAAACCCCGTTCAAAAATCCC" description="Search Results" featureGroup="RevCom_LF" score="0.0"/><ns3:features begin="188" end="207" type="CCGTGCACAATTAGGGGTTG" description="Search Results" featureGroup="B1C" score="0.0"/><ns3:features begin="79" end="96" type="F3" description="" featureGroup="Jalview" score="0.0"/><ns3:features begin="208" end="229" type="GTGTAATATAGTGGGCCGCGCA" description="Search Results" featureGroup="LB" score="0.0"/><ns3:features begin="117" end="135" type="TGCGAAAACCGAAAAATGG" description="Search Results" featureGroup="F2" score="0.0"/><ns3:features begin="133" end="152" type="TGGCATACAGAAACCCCGTT" description="Search Results" featureGroup="crRNA_kDNA" score="0.0"/></ns3:JSeq><ns3:JSeq colour="-1" start="1" end="760" id="sq748"><ns3:features begin="141" end="162" type="AGAAACCCCGTTCAAAAATCCC" description="Search Results" featureGroup="RevCom_LF" score="0.0"/><ns3:features begin="188" end="207" type="CCGTGCACAATTAGGGGTTG" description="Search Results" featureGroup="B1C" score="0.0"/><ns3:features begin="133" end="152" type="TGGCATACAGAAACCCCGTT" description="Search Results" featureGroup="crRNA_kDNA" score="0.0"/></ns3:JSeq><ns3:JSeq colour="-1" start="1" end="741" id="sq750"><ns3:features begin="188" end="207" type="CCGTGCACAATTAGGGGTTG" description="Search Results" featureGroup="B1C" score="0.0"/><ns3:features begin="208" end="229" type="GTGTAATATAGTGGGCCGCGCA" description="Search Results" featureGroup="LB" score="0.0"/><ns3:features begin="133" end="152" type="TGGCATACAGAAACCCCGTT" description="Search Results" featureGroup="crRNA_kDNA" score="0.0"/></ns3:JSeq><ns3:JSeq colour="-1" start="1" end="741" id="sq752"><ns3:features begin="188" end="207" type="CCGTGCACAATTAGGGGTTG" description="Search Results" featureGroup="B1C" score="0.0"/><ns3:features begin="133" end="152" type="TGGCATACAGAAACCCCGTT" description="Search Results" featureGroup="crRNA_kDNA" score="0.0"/></ns3:JSeq><ns3:JSeq colour="-1" start="1" end="763" id="sq754"><ns3:features begin="141" end="162" type="AGAAACCCCGTTCAAAAATCCC" description="Search Results" featureGroup="RevCom_LF" score="0.0"/><ns3:features begin="163" end="184" type="CCAAAATTCGCGTTTTTTGGCC" description="Search Results" featureGroup="F1" score="0.0"/><ns3:features begin="188" end="207" type="CCGTGCACAATTAGGGGTTG" description="Search Results" featureGroup="B1C" score="0.0"/><ns3:features begin="208" end="229" type="GTGTAATATAGTGGGCCGCGCA" description="Search Results" featureGroup="LB" score="0.0"/><ns3:features begin="117" end="135" type="TGCGAAAACCGAAAAATGG" description="Search Results" featureGroup="F2" score="0.0"/><ns3:features begin="133" end="152" type="TGGCATACAGAAACCCCGTT" description="Search Results" featureGroup="crRNA_kDNA" score="0.0"/></ns3:JSeq><ns3:JSeq colour="-1" start="1" end="741" id="sq756"><ns3:features begin="188" end="207" type="CCGTGCACAATTAGGGGTTG" description="Search Results" featureGroup="B1C" score="0.0"/><ns3:features begin="208" end="229" type="GTGTAATATAGTGGGCCGCGCA" description="Search Results" featureGroup="LB" score="0.0"/><ns3:features begin="133" end="152" type="TGGCATACAGAAACCCCGTT" description="Search Results" featureGroup="crRNA_kDNA" score="0.0"/></ns3:JSeq><ns3:JSeq colour="-1" start="1" end="749" id="sq758"><ns3:features begin="141" end="162" type="AGAAACCCCGTTCAAAAATCCC" description="Search Results" featureGroup="RevCom_LF" score="0.0"/><ns3:features begin="163" end="184" type="CCAAAATTCGCGTTTTTTGGCC" description="Search Results" featureGroup="F1" score="0.0"/><ns3:features begin="188" end="207" type="CCGTGCACAATTAGGGGTTG" description="Search Results" featureGroup="B1C" score="0.0"/><ns3:features begin="208" end="229" type="GTGTAATATAGTGGGCCGCGCA" description="Search Results" featureGroup="LB" score="0.0"/><ns3:features begin="117" end="135" type="TGCGAAAACCGAAAAATGG" description="Search Results" featureGroup="F2" score="0.0"/><ns3:features begin="133" end="152" type="TGGCATACAGAAACCCCGTT" description="Search Results" featureGroup="crRNA_kDNA" score="0.0"/></ns3:JSeq><ns3:JSeq colour="-1" start="1" end="752" id="sq760"><ns3:features begin="79" end="96" type="AATCGTACTCCCCGACAT" description="" featureGroup="F3" score="0.0"/><ns3:features begin="141" end="162" type="AGAAACCCCGTTCAAAAATCCC" description="Search Results" featureGroup="RevCom_LF" score="0.0"/><ns3:features begin="188" end="207" type="CCGTGCACAATTAGGGGTTG" description="Search Results" featureGroup="B1C" score="0.0"/><ns3:features begin="208" end="229" type="GTGTAATATAGTGGGCCGCGCA" description="Search Results" featureGroup="LB" score="0.0"/><ns3:features begin="133" end="152" type="TGGCATACAGAAACCCCGTT" description="Search Results" featureGroup="crRNA_kDNA" score="0.0"/></ns3:JSeq><ns3:JSeq colour="-1" start="1" end="750" id="sq762"><ns3:features begin="141" end="162" type="AGAAACCCCGTTCAAAAATCCC" description="Search Results" featureGroup="RevCom_LF" score="0.0"/><ns3:features begin="188" end="207" type="CCGTGCACAATTAGGGGTTG" description="Search Results" featureGroup="B1C" score="0.0"/><ns3:features begin="208" end="229" type="GTGTAATATAGTGGGCCGCGCA" description="Search Results" featureGroup="LB" score="0.0"/><ns3:features begin="133" end="152" type="TGGCATACAGAAACCCCGTT" description="Search Results" featureGroup="crRNA_kDNA" score="0.0"/></ns3:JSeq><ns3:JSeq colour="-1" start="1" end="758" id="sq764"><ns3:features begin="188" end="207" type="CCGTGCACAATTAGGGGTTG" description="Search Results" featureGroup="B1C" score="0.0"/><ns3:features begin="208" end="229" type="GTGTAATATAGTGGGCCGCGCA" description="Search Results" featureGroup="LB" score="0.0"/><ns3:features begin="133" end="152" type="TGGCATACAGAAACCCCGTT" description="Search Results" featureGroup="crRNA_kDNA" score="0.0"/></ns3:JSeq><ns3:JSeq colour="-1" start="1" end="740" id="sq766"><ns3:features begin="140" end="161" type="AGAAACCCCGTTCAAAAATCCC" description="Search Results" featureGroup="RevCom_LF" score="0.0"/><ns3:features begin="116" end="134" type="TGCGAAAACCGAAAAATGG" description="Search Results" featureGroup="F2" score="0.0"/><ns3:features begin="132" end="151" type="TGGCATACAGAAACCCCGTT" description="Search Results" featureGroup="crRNA_kDNA" score="0.0"/></ns3:JSeq><ns3:JSeq colour="-1" start="1" end="752" id="sq768"><ns3:features begin="188" end="207" type="CCGTGCACAATTAGGGGTTG" description="Search Results" featureGroup="B1C" score="0.0"/><ns3:features begin="133" end="152" type="TGGCATACAGAAACCCCGTT" description="Search Results" featureGroup="crRNA_kDNA" score="0.0"/></ns3:JSeq><ns3:JSeq colour="-1" start="1" end="742" id="sq770"><ns3:features begin="188" end="207" type="CCGTGCACAATTAGGGGTTG" description="Search Results" featureGroup="B1C" score="0.0"/><ns3:features begin="254" end="271" type="GAAACTGGCCTCTAAGGC" description="Search Results" featureGroup="B3C" score="0.0"/><ns3:features begin="208" end="229" type="GTGTAATATAGTGGGCCGCGCA" description="Search Results" featureGroup="LB" score="0.0"/><ns3:features begin="133" end="152" type="TGGCATACAGAAACCCCGTT" description="Search Results" featureGroup="crRNA_kDNA" score="0.0"/></ns3:JSeq><ns3:JSeq colour="-1" start="1" end="750" id="sq772"><ns3:features begin="141" end="162" type="AGAAACCCCGTTCAAAAATCCC" description="Search Results" featureGroup="RevCom_LF" score="0.0"/><ns3:features begin="188" end="207" type="CCGTGCACAATTAGGGGTTG" description="Search Results" featureGroup="B1C" score="0.0"/><ns3:features begin="208" end="229" type="GTGTAATATAGTGGGCCGCGCA" description="Search Results" featureGroup="LB" score="0.0"/><ns3:features begin="117" end="135" type="TGCGAAAACCGAAAAATGG" description="Search Results" featureGroup="F2" score="0.0"/><ns3:features begin="133" end="152" type="TGGCATACAGAAACCCCGTT" description="Search Results" featureGroup="crRNA_kDNA" score="0.0"/></ns3:JSeq><ns3:JSeq colour="-1" start="1" end="759" id="sq774"><ns3:features begin="188" end="207" type="CCGTGCACAATTAGGGGTTG" description="Search Results" featureGroup="B1C" score="0.0"/><ns3:features begin="208" end="229" type="GTGTAATATAGTGGGCCGCGCA" description="Search Results" featureGroup="LB" score="0.0"/><ns3:features begin="133" end="152" type="TGGCATACAGAAACCCCGTT" description="Search Results" featureGroup="crRNA_kDNA" score="0.0"/></ns3:JSeq><ns3:JSeq colour="-1" start="1" end="751" id="sq776"><ns3:features begin="141" end="162" type="AGAAACCCCGTTCAAAAATCCC" description="Search Results" featureGroup="RevCom_LF" score="0.0"/><ns3:features begin="163" end="184" type="CCAAAATTCGCGTTTTTTGGCC" description="Search Results" featureGroup="F1" score="0.0"/><ns3:features begin="188" end="207" type="CCGTGCACAATTAGGGGTTG" description="Search Results" featureGroup="B1C" score="0.0"/><ns3:features begin="208" end="229" type="GTGTAATATAGTGGGCCGCGCA" description="Search Results" featureGroup="LB" score="0.0"/><ns3:features begin="133" end="152" type="TGGCATACAGAAACCCCGTT" description="Search Results" featureGroup="crRNA_kDNA" score="0.0"/></ns3:JSeq><ns3:JSeq colour="-1" start="1" end="748" id="sq778"><ns3:features begin="141" end="162" type="AGAAACCCCGTTCAAAAATCCC" description="Search Results" featureGroup="RevCom_LF" score="0.0"/><ns3:features begin="188" end="207" type="CCGTGCACAATTAGGGGTTG" description="Search Results" featureGroup="B1C" score="0.0"/><ns3:features begin="254" end="271" type="GAAACTGGCCTCTAAGGC" description="Search Results" featureGroup="B3C" score="0.0"/><ns3:features begin="117" end="135" type="TGCGAAAACCGAAAAATGG" description="Search Results" featureGroup="F2" score="0.0"/><ns3:features begin="133" end="152" type="TGGCATACAGAAACCCCGTT" description="Search Results" featureGroup="crRNA_kDNA" score="0.0"/></ns3:JSeq><ns3:JSeq colour="-1" start="1" end="741" id="sq780"><ns3:features begin="188" end="207" type="CCGTGCACAATTAGGGGTTG" description="Search Results" featureGroup="B1C" score="0.0"/><ns3:features begin="208" end="229" type="GTGTAATATAGTGGGCCGCGCA" description="Search Results" featureGroup="LB" score="0.0"/><ns3:features begin="133" end="152" type="TGGCATACAGAAACCCCGTT" description="Search Results" featureGroup="crRNA_kDNA" score="0.0"/></ns3:JSeq><ns3:JSeq colour="-1" start="1" end="740" id="sq782"><ns3:features begin="141" end="162" type="AGAAACCCCGTTCAAAAATCCC" description="Search Results" featureGroup="RevCom_LF" score="0.0"/><ns3:features begin="163" end="184" type="CCAAAATTCGCGTTTTTTGGCC" description="Search Results" featureGroup="F1" score="0.0"/><ns3:features begin="188" end="207" type="CCGTGCACAATTAGGGGTTG" description="Search Results" featureGroup="B1C" score="0.0"/><ns3:features begin="254" end="271" type="GAAACTGGCCTCTAAGGC" description="Search Results" featureGroup="B3C" score="0.0"/><ns3:features begin="236" end="253" type="GCTGGGTTAGGATGTCGT" description="Search Results" featureGroup="B2C" score="0.0"/><ns3:features begin="208" end="229" type="GTGTAATATAGTGGGCCGCGCA" description="Search Results" featureGroup="LB" score="0.0"/><ns3:features begin="117" end="135" type="TGCGAAAACCGAAAAATGG" description="Search Results" featureGroup="F2" score="0.0"/><ns3:features begin="133" end="152" type="TGGCATACAGAAACCCCGTT" description="Search Results" featureGroup="crRNA_kDNA" score="0.0"/></ns3:JSeq><ns3:JSeq colour="-1" start="1" end="739" id="sq784"><ns3:features begin="141" end="162" type="AGAAACCCCGTTCAAAAATCCC" description="Search Results" featureGroup="RevCom_LF" score="0.0"/><ns3:features begin="188" end="207" type="CCGTGCACAATTAGGGGTTG" description="Search Results" featureGroup="B1C" score="0.0"/><ns3:features begin="254" end="271" type="GAAACTGGCCTCTAAGGC" description="Search Results" featureGroup="B3C" score="0.0"/><ns3:features begin="208" end="229" type="GTGTAATATAGTGGGCCGCGCA" description="Search Results" featureGroup="LB" score="0.0"/><ns3:features begin="133" end="152" type="TGGCATACAGAAACCCCGTT" description="Search Results" featureGroup="crRNA_kDNA" score="0.0"/></ns3:JSeq><ns3:JSeq colour="-1" start="1" end="742" id="sq786"><ns3:features begin="188" end="207" type="CCGTGCACAATTAGGGGTTG" description="Search Results" featureGroup="B1C" score="0.0"/><ns3:features begin="208" end="229" type="GTGTAATATAGTGGGCCGCGCA" description="Search Results" featureGroup="LB" score="0.0"/><ns3:features begin="133" end="152" type="TGGCATACAGAAACCCCGTT" description="Search Results" featureGroup="crRNA_kDNA" score="0.0"/></ns3:JSeq><ns3:JSeq colour="-1" start="1" end="740" id="sq788"><ns3:features begin="188" end="207" type="CCGTGCACAATTAGGGGTTG" description="Search Results" featureGroup="B1C" score="0.0"/><ns3:features begin="208" end="229" type="GTGTAATATAGTGGGCCGCGCA" description="Search Results" featureGroup="LB" score="0.0"/><ns3:features begin="117" end="135" type="TGCGAAAACCGAAAAATGG" description="Search Results" featureGroup="F2" score="0.0"/><ns3:features begin="133" end="152" type="TGGCATACAGAAACCCCGTT" description="Search Results" featureGroup="crRNA_kDNA" score="0.0"/></ns3:JSeq><ns3:JSeq colour="-1" start="1" end="748" id="sq790"><ns3:features begin="188" end="207" type="CCGTGCACAATTAGGGGTTG" description="Search Results" featureGroup="B1C" score="0.0"/><ns3:features begin="117" end="135" type="TGCGAAAACCGAAAAATGG" description="Search Results" featureGroup="F2" score="0.0"/><ns3:features begin="133" end="152" type="TGGCATACAGAAACCCCGTT" description="Search Results" featureGroup="crRNA_kDNA" score="0.0"/></ns3:JSeq><ns3:JSeq colour="-1" start="1" end="749" id="sq792"><ns3:features begin="141" end="162" type="AGAAACCCCGTTCAAAAATCCC" description="Search Results" featureGroup="RevCom_LF" score="0.0"/><ns3:features begin="188" end="207" type="CCGTGCACAATTAGGGGTTG" description="Search Results" featureGroup="B1C" score="0.0"/><ns3:features begin="133" end="152" type="TGGCATACAGAAACCCCGTT" description="Search Results" featureGroup="crRNA_kDNA" score="0.0"/></ns3:JSeq><ns3:JSeq colour="-1" start="1" end="741" id="sq794"><ns3:features begin="188" end="207" type="CCGTGCACAATTAGGGGTTG" description="Search Results" featureGroup="B1C" score="0.0"/><ns3:features begin="208" end="229" type="GTGTAATATAGTGGGCCGCGCA" description="Search Results" featureGroup="LB" score="0.0"/><ns3:features begin="133" end="152" type="TGGCATACAGAAACCCCGTT" description="Search Results" featureGroup="crRNA_kDNA" score="0.0"/></ns3:JSeq><ns3:JSeq colour="-1" start="1" end="749" id="sq796"><ns3:features begin="141" end="162" type="AGAAACCCCGTTCAAAAATCCC" description="Search Results" featureGroup="RevCom_LF" score="0.0"/><ns3:features begin="188" end="207" type="CCGTGCACAATTAGGGGTTG" description="Search Results" featureGroup="B1C" score="0.0"/><ns3:features begin="208" end="229" type="GTGTAATATAGTGGGCCGCGCA" description="Search Results" featureGroup="LB" score="0.0"/><ns3:features begin="117" end="135" type="TGCGAAAACCGAAAAATGG" description="Search Results" featureGroup="F2" score="0.0"/><ns3:features begin="133" end="152" type="TGGCATACAGAAACCCCGTT" description="Search Results" featureGroup="crRNA_kDNA" score="0.0"/></ns3:JSeq><ns3:JSeq colour="-1" start="1" end="739" id="sq798"><ns3:features begin="188" end="207" type="CCGTGCACAATTAGGGGTTG" description="Search Results" featureGroup="B1C" score="0.0"/><ns3:features begin="208" end="229" type="GTGTAATATAGTGGGCCGCGCA" description="Search Results" featureGroup="LB" score="0.0"/><ns3:features begin="133" end="152" type="TGGCATACAGAAACCCCGTT" description="Search Results" featureGroup="crRNA_kDNA" score="0.0"/></ns3:JSeq><ns3:JSeq colour="-1" start="1" end="738" id="sq800"><ns3:features begin="141" end="162" type="AGAAACCCCGTTCAAAAATCCC" description="Search Results" featureGroup="RevCom_LF" score="0.0"/><ns3:features begin="163" end="184" type="CCAAAATTCGCGTTTTTTGGCC" description="Search Results" featureGroup="F1" score="0.0"/><ns3:features begin="188" end="207" type="CCGTGCACAATTAGGGGTTG" description="Search Results" featureGroup="B1C" score="0.0"/><ns3:features begin="117" end="135" type="TGCGAAAACCGAAAAATGG" description="Search Results" featureGroup="F2" score="0.0"/><ns3:features begin="133" end="152" type="TGGCATACAGAAACCCCGTT" description="Search Results" featureGroup="crRNA_kDNA" score="0.0"/></ns3:JSeq><ns3:JSeq colour="-1" start="1" end="741" id="sq802"><ns3:features begin="188" end="207" type="CCGTGCACAATTAGGGGTTG" description="Search Results" featureGroup="B1C" score="0.0"/><ns3:features begin="208" end="229" type="GTGTAATATAGTGGGCCGCGCA" description="Search Results" featureGroup="LB" score="0.0"/><ns3:features begin="133" end="152" type="TGGCATACAGAAACCCCGTT" description="Search Results" featureGroup="crRNA_kDNA" score="0.0"/></ns3:JSeq><ns3:JSeq colour="-1" start="1" end="751" id="sq804"><ns3:features begin="188" end="207" type="CCGTGCACAATTAGGGGTTG" description="Search Results" featureGroup="B1C" score="0.0"/><ns3:features begin="208" end="229" type="GTGTAATATAGTGGGCCGCGCA" description="Search Results" featureGroup="LB" score="0.0"/><ns3:features begin="133" end="152" type="TGGCATACAGAAACCCCGTT" description="Search Results" featureGroup="crRNA_kDNA" score="0.0"/></ns3:JSeq><ns3:JSeq colour="-1" start="1" end="740" id="sq806"><ns3:features begin="141" end="162" type="AGAAACCCCGTTCAAAAATCCC" description="Search Results" featureGroup="RevCom_LF" score="0.0"/><ns3:features begin="188" end="207" type="CCGTGCACAATTAGGGGTTG" description="Search Results" featureGroup="B1C" score="0.0"/><ns3:features begin="208" end="229" type="GTGTAATATAGTGGGCCGCGCA" description="Search Results" featureGroup="LB" score="0.0"/><ns3:features begin="133" end="152" type="TGGCATACAGAAACCCCGTT" description="Search Results" featureGroup="crRNA_kDNA" score="0.0"/></ns3:JSeq><ns3:JSeq colour="-1" start="1" end="742" id="sq808"><ns3:features begin="188" end="207" type="CCGTGCACAATTAGGGGTTG" description="Search Results" featureGroup="B1C" score="0.0"/><ns3:features begin="208" end="229" type="GTGTAATATAGTGGGCCGCGCA" description="Search Results" featureGroup="LB" score="0.0"/><ns3:features begin="133" end="152" type="TGGCATACAGAAACCCCGTT" description="Search Results" featureGroup="crRNA_kDNA" score="0.0"/></ns3:JSeq><ns3:JSeq colour="-1" start="1" end="752" id="sq810"><ns3:features begin="141" end="162" type="AGAAACCCCGTTCAAAAATCCC" description="Search Results" featureGroup="RevCom_LF" score="0.0"/><ns3:features begin="188" end="207" type="CCGTGCACAATTAGGGGTTG" description="Search Results" featureGroup="B1C" score="0.0"/><ns3:features begin="208" end="229" type="GTGTAATATAGTGGGCCGCGCA" description="Search Results" featureGroup="LB" score="0.0"/><ns3:features begin="117" end="135" type="TGCGAAAACCGAAAAATGG" description="Search Results" featureGroup="F2" score="0.0"/><ns3:features begin="133" end="152" type="TGGCATACAGAAACCCCGTT" description="Search Results" featureGroup="crRNA_kDNA" score="0.0"/></ns3:JSeq><ns3:JSeq colour="-1" start="1" end="741" id="sq812"><ns3:features begin="141" end="162" type="AGAAACCCCGTTCAAAAATCCC" description="Search Results" featureGroup="RevCom_LF" score="0.0"/><ns3:features begin="163" end="184" type="CCAAAATTCGCGTTTTTTGGCC" description="Search Results" featureGroup="F1" score="0.0"/><ns3:features begin="188" end="207" type="CCGTGCACAATTAGGGGTTG" description="Search Results" featureGroup="B1C" score="0.0"/><ns3:features begin="208" end="229" type="GTGTAATATAGTGGGCCGCGCA" description="Search Results" featureGroup="LB" score="0.0"/><ns3:features begin="133" end="152" type="TGGCATACAGAAACCCCGTT" description="Search Results" featureGroup="crRNA_kDNA" score="0.0"/></ns3:JSeq><ns3:JSeq colour="-1" start="1" end="749" id="sq814"><ns3:features begin="188" end="207" type="CCGTGCACAATTAGGGGTTG" description="Search Results" featureGroup="B1C" score="0.0"/><ns3:features begin="133" end="152" type="TGGCATACAGAAACCCCGTT" description="Search Results" featureGroup="crRNA_kDNA" score="0.0"/></ns3:JSeq><ns3:JSeq colour="-1" start="1" end="741" id="sq816"><ns3:features begin="188" end="207" type="CCGTGCACAATTAGGGGTTG" description="Search Results" featureGroup="B1C" score="0.0"/><ns3:features begin="133" end="152" type="TGGCATACAGAAACCCCGTT" description="Search Results" featureGroup="crRNA_kDNA" score="0.0"/></ns3:JSeq><ns3:JSeq colour="-1" start="1" end="750" id="sq818"><ns3:features begin="188" end="207" type="CCGTGCACAATTAGGGGTTG" description="Search Results" featureGroup="B1C" score="0.0"/><ns3:features begin="208" end="229" type="GTGTAATATAGTGGGCCGCGCA" description="Search Results" featureGroup="LB" score="0.0"/><ns3:features begin="133" end="152" type="TGGCATACAGAAACCCCGTT" description="Search Results" featureGroup="crRNA_kDNA" score="0.0"/></ns3:JSeq><ns3:JSeq colour="-1" start="1" end="858" id="sq820"/><ns3:JSeq colour="-1" start="1" end="699" id="sq822"><ns3:features begin="8" end="29" type="GTGTAATATAGTGGGCCGCGCA" description="Search Results" featureGroup="LB" score="0.0"/><ns3:features begin="673" end="692" type="TGGCATACAGAAACCCCGTT" description="Search Results" featureGroup="crRNA_kDNA" score="0.0"/></ns3:JSeq><ns3:JSeq colour="-1" start="1" end="739" id="sq824"><ns3:features begin="188" end="207" type="CCGTGCACAATTAGGGGTTG" description="Search Results" featureGroup="B1C" score="0.0"/><ns3:features begin="133" end="152" type="TGGCATACAGAAACCCCGTT" description="Search Results" featureGroup="crRNA_kDNA" score="0.0"/></ns3:JSeq><ns3:JSeq colour="-1" start="1" end="745" id="sq826"><ns3:features begin="188" end="207" type="CCGTGCACAATTAGGGGTTG" description="Search Results" featureGroup="B1C" score="0.0"/><ns3:features begin="208" end="229" type="GTGTAATATAGTGGGCCGCGCA" description="Search Results" featureGroup="LB" score="0.0"/><ns3:features begin="133" end="152" type="TGGCATACAGAAACCCCGTT" description="Search Results" featureGroup="crRNA_kDNA" score="0.0"/></ns3:JSeq><ns3:JSeq colour="-1" start="1" end="740" id="sq828"><ns3:features begin="188" end="207" type="CCGTGCACAATTAGGGGTTG" description="Search Results" featureGroup="B1C" score="0.0"/><ns3:features begin="208" end="229" type="GTGTAATATAGTGGGCCGCGCA" description="Search Results" featureGroup="LB" score="0.0"/><ns3:features begin="133" end="152" type="TGGCATACAGAAACCCCGTT" description="Search Results" featureGroup="crRNA_kDNA" score="0.0"/></ns3:JSeq><ns3:JSeq colour="-1" start="1" end="738" id="sq830"><ns3:features begin="188" end="207" type="CCGTGCACAATTAGGGGTTG" description="Search Results" featureGroup="B1C" score="0.0"/><ns3:features begin="208" end="229" type="GTGTAATATAGTGGGCCGCGCA" description="Search Results" featureGroup="LB" score="0.0"/><ns3:features begin="133" end="152" type="TGGCATACAGAAACCCCGTT" description="Search Results" featureGroup="crRNA_kDNA" score="0.0"/></ns3:JSeq><ns3:JSeq colour="-1" start="1" end="750" id="sq832"><ns3:features begin="188" end="207" type="CCGTGCACAATTAGGGGTTG" description="Search Results" featureGroup="B1C" score="0.0"/><ns3:features begin="133" end="152" type="TGGCATACAGAAACCCCGTT" description="Search Results" featureGroup="crRNA_kDNA" score="0.0"/></ns3:JSeq><ns3:JSeq colour="-1" start="1" end="751" id="sq834"><ns3:features begin="188" end="207" type="CCGTGCACAATTAGGGGTTG" description="Search Results" featureGroup="B1C" score="0.0"/><ns3:features begin="208" end="229" type="GTGTAATATAGTGGGCCGCGCA" description="Search Results" featureGroup="LB" score="0.0"/><ns3:features begin="133" end="152" type="TGGCATACAGAAACCCCGTT" description="Search Results" featureGroup="crRNA_kDNA" score="0.0"/></ns3:JSeq><ns3:JSeq colour="-1" start="1" end="738" id="sq836"><ns3:features begin="141" end="162" type="AGAAACCCCGTTCAAAAATCCC" description="Search Results" featureGroup="RevCom_LF" score="0.0"/><ns3:features begin="163" end="184" type="CCAAAATTCGCGTTTTTTGGCC" description="Search Results" featureGroup="F1" score="0.0"/><ns3:features begin="188" end="207" type="CCGTGCACAATTAGGGGTTG" description="Search Results" featureGroup="B1C" score="0.0"/><ns3:features begin="208" end="229" type="GTGTAATATAGTGGGCCGCGCA" description="Search Results" featureGroup="LB" score="0.0"/><ns3:features begin="133" end="152" type="TGGCATACAGAAACCCCGTT" description="Search Results" featureGroup="crRNA_kDNA" score="0.0"/></ns3:JSeq><ns3:JSeq colour="-1" start="1" end="748" id="sq838"><ns3:features begin="141" end="162" type="AGAAACCCCGTTCAAAAATCCC" description="Search Results" featureGroup="RevCom_LF" score="0.0"/><ns3:features begin="188" end="207" type="CCGTGCACAATTAGGGGTTG" description="Search Results" featureGroup="B1C" score="0.0"/><ns3:features begin="208" end="229" type="GTGTAATATAGTGGGCCGCGCA" description="Search Results" featureGroup="LB" score="0.0"/><ns3:features begin="133" end="152" type="TGGCATACAGAAACCCCGTT" description="Search Results" featureGroup="crRNA_kDNA" score="0.0"/></ns3:JSeq><ns3:JSeq colour="-1" start="1" end="733" id="sq840"><ns3:features begin="188" end="207" type="CCGTGCACAATTAGGGGTTG" description="Search Results" featureGroup="B1C" score="0.0"/><ns3:features begin="208" end="229" type="GTGTAATATAGTGGGCCGCGCA" description="Search Results" featureGroup="LB" score="0.0"/><ns3:features begin="133" end="152" type="TGGCATACAGAAACCCCGTT" description="Search Results" featureGroup="crRNA_kDNA" score="0.0"/></ns3:JSeq><ns3:JSeq colour="-1" start="1" end="749" id="sq842"><ns3:features begin="188" end="207" type="CCGTGCACAATTAGGGGTTG" description="Search Results" featureGroup="B1C" score="0.0"/><ns3:features begin="208" end="229" type="GTGTAATATAGTGGGCCGCGCA" description="Search Results" featureGroup="LB" score="0.0"/><ns3:features begin="133" end="152" type="TGGCATACAGAAACCCCGTT" description="Search Results" featureGroup="crRNA_kDNA" score="0.0"/></ns3:JSeq><ns3:JSeq colour="-1" start="1" end="749" id="sq844"><ns3:features begin="188" end="207" type="CCGTGCACAATTAGGGGTTG" description="Search Results" featureGroup="B1C" score="0.0"/><ns3:features begin="208" end="229" type="GTGTAATATAGTGGGCCGCGCA" description="Search Results" featureGroup="LB" score="0.0"/><ns3:features begin="133" end="152" type="TGGCATACAGAAACCCCGTT" description="Search Results" featureGroup="crRNA_kDNA" score="0.0"/></ns3:JSeq><ns3:JSeq colour="-1" start="1" end="749" id="sq846"><ns3:features begin="141" end="162" type="AGAAACCCCGTTCAAAAATCCC" description="Search Results" featureGroup="RevCom_LF" score="0.0"/><ns3:features begin="188" end="207" type="CCGTGCACAATTAGGGGTTG" description="Search Results" featureGroup="B1C" score="0.0"/><ns3:features begin="208" end="229" type="GTGTAATATAGTGGGCCGCGCA" description="Search Results" featureGroup="LB" score="0.0"/><ns3:features begin="133" end="152" type="TGGCATACAGAAACCCCGTT" description="Search Results" featureGroup="crRNA_kDNA" score="0.0"/></ns3:JSeq><ns3:JSeq colour="-1" start="1" end="747" id="sq848"><ns3:features begin="188" end="207" type="CCGTGCACAATTAGGGGTTG" description="Search Results" featureGroup="B1C" score="0.0"/><ns3:features begin="208" end="229" type="GTGTAATATAGTGGGCCGCGCA" description="Search Results" featureGroup="LB" score="0.0"/><ns3:features begin="133" end="152" type="TGGCATACAGAAACCCCGTT" description="Search Results" featureGroup="crRNA_kDNA" score="0.0"/></ns3:JSeq><ns3:JSeq colour="-1" start="1" end="740" id="sq850"><ns3:features begin="188" end="207" type="CCGTGCACAATTAGGGGTTG" description="Search Results" featureGroup="B1C" score="0.0"/><ns3:features begin="208" end="229" type="GTGTAATATAGTGGGCCGCGCA" description="Search Results" featureGroup="LB" score="0.0"/><ns3:features begin="133" end="152" type="TGGCATACAGAAACCCCGTT" description="Search Results" featureGroup="crRNA_kDNA" score="0.0"/></ns3:JSeq><ns3:JSeq colour="-1" start="1" end="750" id="sq852"><ns3:features begin="188" end="207" type="CCGTGCACAATTAGGGGTTG" description="Search Results" featureGroup="B1C" score="0.0"/><ns3:features begin="208" end="229" type="GTGTAATATAGTGGGCCGCGCA" description="Search Results" featureGroup="LB" score="0.0"/><ns3:features begin="133" end="152" type="TGGCATACAGAAACCCCGTT" description="Search Results" featureGroup="crRNA_kDNA" score="0.0"/></ns3:JSeq><ns3:JSeq colour="-1" start="1" end="739" id="sq854"><ns3:features begin="188" end="207" type="CCGTGCACAATTAGGGGTTG" description="Search Results" featureGroup="B1C" score="0.0"/><ns3:features begin="208" end="229" type="GTGTAATATAGTGGGCCGCGCA" description="Search Results" featureGroup="LB" score="0.0"/><ns3:features begin="133" end="152" type="TGGCATACAGAAACCCCGTT" description="Search Results" featureGroup="crRNA_kDNA" score="0.0"/></ns3:JSeq><ns3:JSeq colour="-1" start="1" end="750" id="sq856"><ns3:features begin="188" end="207" type="CCGTGCACAATTAGGGGTTG" description="Search Results" featureGroup="B1C" score="0.0"/><ns3:features begin="133" end="152" type="TGGCATACAGAAACCCCGTT" description="Search Results" featureGroup="crRNA_kDNA" score="0.0"/></ns3:JSeq><ns3:JSeq colour="-1" start="1" end="738" id="sq858"><ns3:features begin="188" end="207" type="CCGTGCACAATTAGGGGTTG" description="Search Results" featureGroup="B1C" score="0.0"/><ns3:features begin="208" end="229" type="GTGTAATATAGTGGGCCGCGCA" description="Search Results" featureGroup="LB" score="0.0"/><ns3:features begin="133" end="152" type="TGGCATACAGAAACCCCGTT" description="Search Results" featureGroup="crRNA_kDNA" score="0.0"/></ns3:JSeq><ns3:JSeq colour="-1" start="1" end="750" id="sq860"><ns3:features begin="141" end="162" type="AGAAACCCCGTTCAAAAATCCC" description="Search Results" featureGroup="RevCom_LF" score="0.0"/><ns3:features begin="163" end="184" type="CCAAAATTCGCGTTTTTTGGCC" description="Search Results" featureGroup="F1" score="0.0"/><ns3:features begin="188" end="207" type="CCGTGCACAATTAGGGGTTG" description="Search Results" featureGroup="B1C" score="0.0"/><ns3:features begin="254" end="271" type="GAAACTGGCCTCTAAGGC" description="Search Results" featureGroup="B3C" score="0.0"/><ns3:features begin="208" end="229" type="GTGTAATATAGTGGGCCGCGCA" description="Search Results" featureGroup="LB" score="0.0"/><ns3:features begin="133" end="152" type="TGGCATACAGAAACCCCGTT" description="Search Results" featureGroup="crRNA_kDNA" score="0.0"/></ns3:JSeq><ns3:JSeq colour="-1" start="1" end="739" id="sq862"><ns3:features begin="188" end="207" type="CCGTGCACAATTAGGGGTTG" description="Search Results" featureGroup="B1C" score="0.0"/><ns3:features begin="208" end="229" type="GTGTAATATAGTGGGCCGCGCA" description="Search Results" featureGroup="LB" score="0.0"/><ns3:features begin="133" end="152" type="TGGCATACAGAAACCCCGTT" description="Search Results" featureGroup="crRNA_kDNA" score="0.0"/></ns3:JSeq><ns3:JSeq colour="-1" start="1" end="737" id="sq864"><ns3:features begin="188" end="207" type="CCGTGCACAATTAGGGGTTG" description="Search Results" featureGroup="B1C" score="0.0"/></ns3:JSeq><ns3:JSeq colour="-1" start="1" end="739" id="sq866"><ns3:features begin="188" end="207" type="CCGTGCACAATTAGGGGTTG" description="Search Results" featureGroup="B1C" score="0.0"/><ns3:features begin="133" end="152" type="TGGCATACAGAAACCCCGTT" description="Search Results" featureGroup="crRNA_kDNA" score="0.0"/></ns3:JSeq><ns3:JSeq colour="-1" start="1" end="737" id="sq868"><ns3:features begin="188" end="207" type="CCGTGCACAATTAGGGGTTG" description="Search Results" featureGroup="B1C" score="0.0"/><ns3:features begin="133" end="152" type="TGGCATACAGAAACCCCGTT" description="Search Results" featureGroup="crRNA_kDNA" score="0.0"/></ns3:JSeq><ns3:JSeq colour="-1" start="1" end="746" id="sq870"><ns3:features begin="188" end="207" type="CCGTGCACAATTAGGGGTTG" description="Search Results" featureGroup="B1C" score="0.0"/><ns3:features begin="208" end="229" type="GTGTAATATAGTGGGCCGCGCA" description="Search Results" featureGroup="LB" score="0.0"/><ns3:features begin="133" end="152" type="TGGCATACAGAAACCCCGTT" description="Search Results" featureGroup="crRNA_kDNA" score="0.0"/></ns3:JSeq><ns3:JSeq colour="-1" start="1" end="761" id="sq872"><ns3:features begin="188" end="207" type="CCGTGCACAATTAGGGGTTG" description="Search Results" featureGroup="B1C" score="0.0"/><ns3:features begin="208" end="229" type="GTGTAATATAGTGGGCCGCGCA" description="Search Results" featureGroup="LB" score="0.0"/><ns3:features begin="117" end="135" type="TGCGAAAACCGAAAAATGG" description="Search Results" featureGroup="F2" score="0.0"/><ns3:features begin="133" end="152" type="TGGCATACAGAAACCCCGTT" description="Search Results" featureGroup="crRNA_kDNA" score="0.0"/></ns3:JSeq><ns3:JSeq colour="-1" start="1" end="741" id="sq874"><ns3:features begin="188" end="207" type="CCGTGCACAATTAGGGGTTG" description="Search Results" featureGroup="B1C" score="0.0"/><ns3:features begin="208" end="229" type="GTGTAATATAGTGGGCCGCGCA" description="Search Results" featureGroup="LB" score="0.0"/><ns3:features begin="133" end="152" type="TGGCATACAGAAACCCCGTT" description="Search Results" featureGroup="crRNA_kDNA" score="0.0"/></ns3:JSeq><ns3:JSeq colour="-1" start="1" end="751" id="sq876"><ns3:features begin="141" end="162" type="AGAAACCCCGTTCAAAAATCCC" description="Search Results" featureGroup="RevCom_LF" score="0.0"/><ns3:features begin="188" end="207" type="CCGTGCACAATTAGGGGTTG" description="Search Results" featureGroup="B1C" score="0.0"/><ns3:features begin="208" end="229" type="GTGTAATATAGTGGGCCGCGCA" description="Search Results" featureGroup="LB" score="0.0"/><ns3:features begin="133" end="152" type="TGGCATACAGAAACCCCGTT" description="Search Results" featureGroup="crRNA_kDNA" score="0.0"/></ns3:JSeq><ns3:JSeq colour="-1" start="1" end="752" id="sq878"><ns3:features begin="188" end="207" type="CCGTGCACAATTAGGGGTTG" description="Search Results" featureGroup="B1C" score="0.0"/><ns3:features begin="208" end="229" type="GTGTAATATAGTGGGCCGCGCA" description="Search Results" featureGroup="LB" score="0.0"/><ns3:features begin="133" end="152" type="TGGCATACAGAAACCCCGTT" description="Search Results" featureGroup="crRNA_kDNA" score="0.0"/></ns3:JSeq><ns3:JSeq colour="-1" start="1" end="741" id="sq880"><ns3:features begin="188" end="207" type="CCGTGCACAATTAGGGGTTG" description="Search Results" featureGroup="B1C" score="0.0"/><ns3:features begin="208" end="229" type="GTGTAATATAGTGGGCCGCGCA" description="Search Results" featureGroup="LB" score="0.0"/><ns3:features begin="133" end="152" type="TGGCATACAGAAACCCCGTT" description="Search Results" featureGroup="crRNA_kDNA" score="0.0"/></ns3:JSeq><ns3:JSeq colour="-1" start="1" end="747" id="sq882"><ns3:features begin="141" end="162" type="AGAAACCCCGTTCAAAAATCCC" description="Search Results" featureGroup="RevCom_LF" score="0.0"/><ns3:features begin="188" end="207" type="CCGTGCACAATTAGGGGTTG" description="Search Results" featureGroup="B1C" score="0.0"/><ns3:features begin="133" end="152" type="TGGCATACAGAAACCCCGTT" description="Search Results" featureGroup="crRNA_kDNA" score="0.0"/></ns3:JSeq><ns3:JSeq colour="-1" start="1" end="750" id="sq884"><ns3:features begin="188" end="207" type="CCGTGCACAATTAGGGGTTG" description="Search Results" featureGroup="B1C" score="0.0"/><ns3:features begin="208" end="229" type="GTGTAATATAGTGGGCCGCGCA" description="Search Results" featureGroup="LB" score="0.0"/><ns3:features begin="133" end="152" type="TGGCATACAGAAACCCCGTT" description="Search Results" featureGroup="crRNA_kDNA" score="0.0"/></ns3:JSeq><ns3:JSeq colour="-1" start="1" end="758" id="sq886"><ns3:features begin="141" end="162" type="AGAAACCCCGTTCAAAAATCCC" description="Search Results" featureGroup="RevCom_LF" score="0.0"/><ns3:features begin="188" end="207" type="CCGTGCACAATTAGGGGTTG" description="Search Results" featureGroup="B1C" score="0.0"/><ns3:features begin="254" end="271" type="GAAACTGGCCTCTAAGGC" description="Search Results" featureGroup="B3C" score="0.0"/><ns3:features begin="208" end="229" type="GTGTAATATAGTGGGCCGCGCA" description="Search Results" featureGroup="LB" score="0.0"/><ns3:features begin="133" end="152" type="TGGCATACAGAAACCCCGTT" description="Search Results" featureGroup="crRNA_kDNA" score="0.0"/></ns3:JSeq><ns3:JSeq colour="-1" start="1" end="760" id="sq888"><ns3:features begin="188" end="207" type="CCGTGCACAATTAGGGGTTG" description="Search Results" featureGroup="B1C" score="0.0"/><ns3:features begin="133" end="152" type="TGGCATACAGAAACCCCGTT" description="Search Results" featureGroup="crRNA_kDNA" score="0.0"/></ns3:JSeq><ns3:JSeq colour="-1" start="1" end="749" id="sq890"><ns3:features begin="141" end="162" type="AGAAACCCCGTTCAAAAATCCC" description="Search Results" featureGroup="RevCom_LF" score="0.0"/><ns3:features begin="188" end="207" type="CCGTGCACAATTAGGGGTTG" description="Search Results" featureGroup="B1C" score="0.0"/><ns3:features begin="208" end="229" type="GTGTAATATAGTGGGCCGCGCA" description="Search Results" featureGroup="LB" score="0.0"/><ns3:features begin="133" end="152" type="TGGCATACAGAAACCCCGTT" description="Search Results" featureGroup="crRNA_kDNA" score="0.0"/></ns3:JSeq><ns3:JSeq colour="-1" start="1" end="737" id="sq892"><ns3:features begin="188" end="207" type="CCGTGCACAATTAGGGGTTG" description="Search Results" featureGroup="B1C" score="0.0"/><ns3:features begin="208" end="229" type="GTGTAATATAGTGGGCCGCGCA" description="Search Results" featureGroup="LB" score="0.0"/><ns3:features begin="133" end="152" type="TGGCATACAGAAACCCCGTT" description="Search Results" featureGroup="crRNA_kDNA" score="0.0"/></ns3:JSeq><ns3:JSeq colour="-1" start="1" end="749" id="sq894"><ns3:features begin="141" end="162" type="AGAAACCCCGTTCAAAAATCCC" description="Search Results" featureGroup="RevCom_LF" score="0.0"/><ns3:features begin="188" end="207" type="CCGTGCACAATTAGGGGTTG" description="Search Results" featureGroup="B1C" score="0.0"/><ns3:features begin="208" end="229" type="GTGTAATATAGTGGGCCGCGCA" description="Search Results" featureGroup="LB" score="0.0"/><ns3:features begin="133" end="152" type="TGGCATACAGAAACCCCGTT" description="Search Results" featureGroup="crRNA_kDNA" score="0.0"/></ns3:JSeq><ns3:JSeq colour="-1" start="1" end="752" id="sq896"><ns3:features begin="163" end="184" type="CCAAAATTCGCGTTTTTTGGCC" description="Search Results" featureGroup="F1" score="0.0"/><ns3:features begin="188" end="207" type="CCGTGCACAATTAGGGGTTG" description="Search Results" featureGroup="B1C" score="0.0"/><ns3:features begin="208" end="229" type="GTGTAATATAGTGGGCCGCGCA" description="Search Results" featureGroup="LB" score="0.0"/><ns3:features begin="133" end="152" type="TGGCATACAGAAACCCCGTT" description="Search Results" featureGroup="crRNA_kDNA" score="0.0"/></ns3:JSeq><ns3:JSeq colour="-1" start="1" end="749" id="sq898"><ns3:features begin="141" end="162" type="AGAAACCCCGTTCAAAAATCCC" description="Search Results" featureGroup="RevCom_LF" score="0.0"/><ns3:features begin="188" end="207" type="CCGTGCACAATTAGGGGTTG" description="Search Results" featureGroup="B1C" score="0.0"/><ns3:features begin="208" end="229" type="GTGTAATATAGTGGGCCGCGCA" description="Search Results" featureGroup="LB" score="0.0"/><ns3:features begin="133" end="152" type="TGGCATACAGAAACCCCGTT" description="Search Results" featureGroup="crRNA_kDNA" score="0.0"/></ns3:JSeq><ns3:JSeq colour="-1" start="1" end="761" id="sq900"><ns3:features begin="141" end="162" type="AGAAACCCCGTTCAAAAATCCC" description="Search Results" featureGroup="RevCom_LF" score="0.0"/><ns3:features begin="188" end="207" type="CCGTGCACAATTAGGGGTTG" description="Search Results" featureGroup="B1C" score="0.0"/><ns3:features begin="208" end="229" type="GTGTAATATAGTGGGCCGCGCA" description="Search Results" featureGroup="LB" score="0.0"/><ns3:features begin="133" end="152" type="TGGCATACAGAAACCCCGTT" description="Search Results" featureGroup="crRNA_kDNA" score="0.0"/></ns3:JSeq><ns3:JSeq colour="-1" start="1" end="750" id="sq902"><ns3:features begin="188" end="207" type="CCGTGCACAATTAGGGGTTG" description="Search Results" featureGroup="B1C" score="0.0"/><ns3:features begin="208" end="229" type="GTGTAATATAGTGGGCCGCGCA" description="Search Results" featureGroup="LB" score="0.0"/><ns3:features begin="133" end="152" type="TGGCATACAGAAACCCCGTT" description="Search Results" featureGroup="crRNA_kDNA" score="0.0"/></ns3:JSeq><ns3:JSeq colour="-1" start="1" end="740" id="sq904"><ns3:features begin="141" end="162" type="AGAAACCCCGTTCAAAAATCCC" description="Search Results" featureGroup="RevCom_LF" score="0.0"/><ns3:features begin="188" end="207" type="CCGTGCACAATTAGGGGTTG" description="Search Results" featureGroup="B1C" score="0.0"/><ns3:features begin="208" end="229" type="GTGTAATATAGTGGGCCGCGCA" description="Search Results" featureGroup="LB" score="0.0"/><ns3:features begin="133" end="152" type="TGGCATACAGAAACCCCGTT" description="Search Results" featureGroup="crRNA_kDNA" score="0.0"/></ns3:JSeq><ns3:JSeq colour="-1" start="1" end="741" id="sq906"><ns3:features begin="188" end="207" type="CCGTGCACAATTAGGGGTTG" description="Search Results" featureGroup="B1C" score="0.0"/><ns3:features begin="208" end="229" type="GTGTAATATAGTGGGCCGCGCA" description="Search Results" featureGroup="LB" score="0.0"/><ns3:features begin="133" end="152" type="TGGCATACAGAAACCCCGTT" description="Search Results" featureGroup="crRNA_kDNA" score="0.0"/></ns3:JSeq><ns3:JSeq colour="-1" start="1" end="740" id="sq908"><ns3:features begin="163" end="184" type="CCAAAATTCGCGTTTTTTGGCC" description="Search Results" featureGroup="F1" score="0.0"/><ns3:features begin="188" end="207" type="CCGTGCACAATTAGGGGTTG" description="Search Results" featureGroup="B1C" score="0.0"/><ns3:features begin="133" end="152" type="TGGCATACAGAAACCCCGTT" description="Search Results" featureGroup="crRNA_kDNA" score="0.0"/></ns3:JSeq><ns3:JSeq colour="-1" start="1" end="739" id="sq910"><ns3:features begin="141" end="162" type="AGAAACCCCGTTCAAAAATCCC" description="Search Results" featureGroup="RevCom_LF" score="0.0"/><ns3:features begin="188" end="207" type="CCGTGCACAATTAGGGGTTG" description="Search Results" featureGroup="B1C" score="0.0"/><ns3:features begin="133" end="152" type="TGGCATACAGAAACCCCGTT" description="Search Results" featureGroup="crRNA_kDNA" score="0.0"/></ns3:JSeq><ns3:JSeq colour="-1" start="1" end="747" id="sq912"><ns3:features begin="188" end="207" type="CCGTGCACAATTAGGGGTTG" description="Search Results" featureGroup="B1C" score="0.0"/><ns3:features begin="208" end="229" type="GTGTAATATAGTGGGCCGCGCA" description="Search Results" featureGroup="LB" score="0.0"/><ns3:features begin="133" end="152" type="TGGCATACAGAAACCCCGTT" description="Search Results" featureGroup="crRNA_kDNA" score="0.0"/></ns3:JSeq><ns3:JSeq colour="-1" start="1" end="761" id="sq914"><ns3:features begin="188" end="207" type="CCGTGCACAATTAGGGGTTG" description="Search Results" featureGroup="B1C" score="0.0"/><ns3:features begin="208" end="229" type="GTGTAATATAGTGGGCCGCGCA" description="Search Results" featureGroup="LB" score="0.0"/><ns3:features begin="133" end="152" type="TGGCATACAGAAACCCCGTT" description="Search Results" featureGroup="crRNA_kDNA" score="0.0"/></ns3:JSeq><ns3:JSeq colour="-1" start="1" end="749" id="sq916"><ns3:features begin="141" end="162" type="AGAAACCCCGTTCAAAAATCCC" description="Search Results" featureGroup="RevCom_LF" score="0.0"/><ns3:features begin="188" end="207" type="CCGTGCACAATTAGGGGTTG" description="Search Results" featureGroup="B1C" score="0.0"/><ns3:features begin="133" end="152" type="TGGCATACAGAAACCCCGTT" description="Search Results" featureGroup="crRNA_kDNA" score="0.0"/></ns3:JSeq><ns3:JSeq colour="-1" start="1" end="739" id="sq918"><ns3:features begin="141" end="162" type="AGAAACCCCGTTCAAAAATCCC" description="Search Results" featureGroup="RevCom_LF" score="0.0"/><ns3:features begin="188" end="207" type="CCGTGCACAATTAGGGGTTG" description="Search Results" featureGroup="B1C" score="0.0"/><ns3:features begin="208" end="229" type="GTGTAATATAGTGGGCCGCGCA" description="Search Results" featureGroup="LB" score="0.0"/><ns3:features begin="133" end="152" type="TGGCATACAGAAACCCCGTT" description="Search Results" featureGroup="crRNA_kDNA" score="0.0"/></ns3:JSeq><ns3:JSeq colour="-1" start="1" end="751" id="sq920"><ns3:features begin="163" end="184" type="CCAAAATTCGCGTTTTTTGGCC" description="Search Results" featureGroup="F1" score="0.0"/><ns3:features begin="188" end="207" type="CCGTGCACAATTAGGGGTTG" description="Search Results" featureGroup="B1C" score="0.0"/><ns3:features begin="208" end="229" type="GTGTAATATAGTGGGCCGCGCA" description="Search Results" featureGroup="LB" score="0.0"/><ns3:features begin="133" end="152" type="TGGCATACAGAAACCCCGTT" description="Search Results" featureGroup="crRNA_kDNA" score="0.0"/></ns3:JSeq><ns3:JSeq colour="-1" start="1" end="757" id="sq922"><ns3:features begin="141" end="162" type="AGAAACCCCGTTCAAAAATCCC" description="Search Results" featureGroup="RevCom_LF" score="0.0"/><ns3:features begin="188" end="207" type="CCGTGCACAATTAGGGGTTG" description="Search Results" featureGroup="B1C" score="0.0"/><ns3:features begin="133" end="152" type="TGGCATACAGAAACCCCGTT" description="Search Results" featureGroup="crRNA_kDNA" score="0.0"/></ns3:JSeq><ns3:JSeq colour="-1" start="1" end="748" id="sq924"><ns3:features begin="188" end="207" type="CCGTGCACAATTAGGGGTTG" description="Search Results" featureGroup="B1C" score="0.0"/><ns3:features begin="208" end="229" type="GTGTAATATAGTGGGCCGCGCA" description="Search Results" featureGroup="LB" score="0.0"/><ns3:features begin="133" end="152" type="TGGCATACAGAAACCCCGTT" description="Search Results" featureGroup="crRNA_kDNA" score="0.0"/></ns3:JSeq><ns3:JSeq colour="-1" start="1" end="750" id="sq926"><ns3:features begin="188" end="207" type="CCGTGCACAATTAGGGGTTG" description="Search Results" featureGroup="B1C" score="0.0"/><ns3:features begin="208" end="229" type="GTGTAATATAGTGGGCCGCGCA" description="Search Results" featureGroup="LB" score="0.0"/><ns3:features begin="133" end="152" type="TGGCATACAGAAACCCCGTT" description="Search Results" featureGroup="crRNA_kDNA" score="0.0"/></ns3:JSeq><ns3:JSeq colour="-1" start="1" end="739" id="sq928"><ns3:features begin="188" end="207" type="CCGTGCACAATTAGGGGTTG" description="Search Results" featureGroup="B1C" score="0.0"/><ns3:features begin="254" end="271" type="GAAACTGGCCTCTAAGGC" description="Search Results" featureGroup="B3C" score="0.0"/><ns3:features begin="208" end="229" type="GTGTAATATAGTGGGCCGCGCA" description="Search Results" featureGroup="LB" score="0.0"/><ns3:features begin="133" end="152" type="TGGCATACAGAAACCCCGTT" description="Search Results" featureGroup="crRNA_kDNA" score="0.0"/></ns3:JSeq><ns3:JSeq colour="-1" start="1" end="743" id="sq930"><ns3:features begin="188" end="207" type="CCGTGCACAATTAGGGGTTG" description="Search Results" featureGroup="B1C" score="0.0"/><ns3:features begin="208" end="229" type="GTGTAATATAGTGGGCCGCGCA" description="Search Results" featureGroup="LB" score="0.0"/><ns3:features begin="133" end="152" type="TGGCATACAGAAACCCCGTT" description="Search Results" featureGroup="crRNA_kDNA" score="0.0"/></ns3:JSeq><ns3:JSeq colour="-1" start="1" end="739" id="sq932"><ns3:features begin="188" end="207" type="CCGTGCACAATTAGGGGTTG" description="Search Results" featureGroup="B1C" score="0.0"/><ns3:features begin="208" end="229" type="GTGTAATATAGTGGGCCGCGCA" description="Search Results" featureGroup="LB" score="0.0"/><ns3:features begin="133" end="152" type="TGGCATACAGAAACCCCGTT" description="Search Results" featureGroup="crRNA_kDNA" score="0.0"/></ns3:JSeq><ns3:JSeq colour="-1" start="1" end="752" id="sq934"><ns3:features begin="188" end="207" type="CCGTGCACAATTAGGGGTTG" description="Search Results" featureGroup="B1C" score="0.0"/><ns3:features begin="208" end="229" type="GTGTAATATAGTGGGCCGCGCA" description="Search Results" featureGroup="LB" score="0.0"/><ns3:features begin="133" end="152" type="TGGCATACAGAAACCCCGTT" description="Search Results" featureGroup="crRNA_kDNA" score="0.0"/></ns3:JSeq><ns3:JSeq colour="-1" start="1" end="742" id="sq936"><ns3:features begin="188" end="207" type="CCGTGCACAATTAGGGGTTG" description="Search Results" featureGroup="B1C" score="0.0"/><ns3:features begin="254" end="271" type="GAAACTGGCCTCTAAGGC" description="Search Results" featureGroup="B3C" score="0.0"/><ns3:features begin="208" end="229" type="GTGTAATATAGTGGGCCGCGCA" description="Search Results" featureGroup="LB" score="0.0"/><ns3:features begin="133" end="152" type="TGGCATACAGAAACCCCGTT" description="Search Results" featureGroup="crRNA_kDNA" score="0.0"/></ns3:JSeq><ns3:JSeq colour="-1" start="1" end="741" id="sq938"><ns3:features begin="188" end="207" type="CCGTGCACAATTAGGGGTTG" description="Search Results" featureGroup="B1C" score="0.0"/><ns3:features begin="208" end="229" type="GTGTAATATAGTGGGCCGCGCA" description="Search Results" featureGroup="LB" score="0.0"/><ns3:features begin="133" end="152" type="TGGCATACAGAAACCCCGTT" description="Search Results" featureGroup="crRNA_kDNA" score="0.0"/></ns3:JSeq><ns3:JSeq colour="-1" start="1" end="749" id="sq940"><ns3:features begin="141" end="162" type="AGAAACCCCGTTCAAAAATCCC" description="Search Results" featureGroup="RevCom_LF" score="0.0"/><ns3:features begin="188" end="207" type="CCGTGCACAATTAGGGGTTG" description="Search Results" featureGroup="B1C" score="0.0"/><ns3:features begin="208" end="229" type="GTGTAATATAGTGGGCCGCGCA" description="Search Results" featureGroup="LB" score="0.0"/><ns3:features begin="133" end="152" type="TGGCATACAGAAACCCCGTT" description="Search Results" featureGroup="crRNA_kDNA" score="0.0"/></ns3:JSeq><ns3:JSeq colour="-1" start="1" end="749" id="sq942"><ns3:features begin="188" end="207" type="CCGTGCACAATTAGGGGTTG" description="Search Results" featureGroup="B1C" score="0.0"/><ns3:features begin="133" end="152" type="TGGCATACAGAAACCCCGTT" description="Search Results" featureGroup="crRNA_kDNA" score="0.0"/></ns3:JSeq><ns3:JSeq colour="-1" start="1" end="749" id="sq944"><ns3:features begin="141" end="162" type="AGAAACCCCGTTCAAAAATCCC" description="Search Results" featureGroup="RevCom_LF" score="0.0"/><ns3:features begin="163" end="184" type="CCAAAATTCGCGTTTTTTGGCC" description="Search Results" featureGroup="F1" score="0.0"/><ns3:features begin="188" end="207" type="CCGTGCACAATTAGGGGTTG" description="Search Results" featureGroup="B1C" score="0.0"/><ns3:features begin="208" end="229" type="GTGTAATATAGTGGGCCGCGCA" description="Search Results" featureGroup="LB" score="0.0"/><ns3:features begin="133" end="152" type="TGGCATACAGAAACCCCGTT" description="Search Results" featureGroup="crRNA_kDNA" score="0.0"/></ns3:JSeq><ns3:JSeq colour="-1" start="1" end="749" id="sq946"><ns3:features begin="188" end="207" type="CCGTGCACAATTAGGGGTTG" description="Search Results" featureGroup="B1C" score="0.0"/><ns3:features begin="208" end="229" type="GTGTAATATAGTGGGCCGCGCA" description="Search Results" featureGroup="LB" score="0.0"/><ns3:features begin="133" end="152" type="TGGCATACAGAAACCCCGTT" description="Search Results" featureGroup="crRNA_kDNA" score="0.0"/></ns3:JSeq><ns3:JSeq colour="-1" start="1" end="748" id="sq948"><ns3:features begin="141" end="162" type="AGAAACCCCGTTCAAAAATCCC" description="Search Results" featureGroup="RevCom_LF" score="0.0"/><ns3:features begin="188" end="207" type="CCGTGCACAATTAGGGGTTG" description="Search Results" featureGroup="B1C" score="0.0"/><ns3:features begin="254" end="271" type="GAAACTGGCCTCTAAGGC" description="Search Results" featureGroup="B3C" score="0.0"/><ns3:features begin="208" end="229" type="GTGTAATATAGTGGGCCGCGCA" description="Search Results" featureGroup="LB" score="0.0"/><ns3:features begin="133" end="152" type="TGGCATACAGAAACCCCGTT" description="Search Results" featureGroup="crRNA_kDNA" score="0.0"/></ns3:JSeq><ns3:JSeq colour="-1" start="1" end="750" id="sq950"><ns3:features begin="188" end="207" type="CCGTGCACAATTAGGGGTTG" description="Search Results" featureGroup="B1C" score="0.0"/><ns3:features begin="208" end="229" type="GTGTAATATAGTGGGCCGCGCA" description="Search Results" featureGroup="LB" score="0.0"/><ns3:features begin="133" end="152" type="TGGCATACAGAAACCCCGTT" description="Search Results" featureGroup="crRNA_kDNA" score="0.0"/></ns3:JSeq><ns3:JSeq colour="-1" start="1" end="742" id="sq952"><ns3:features begin="188" end="207" type="CCGTGCACAATTAGGGGTTG" description="Search Results" featureGroup="B1C" score="0.0"/><ns3:features begin="133" end="152" type="TGGCATACAGAAACCCCGTT" description="Search Results" featureGroup="crRNA_kDNA" score="0.0"/></ns3:JSeq><ns3:JSeq colour="-1" start="1" end="748" id="sq954"><ns3:features begin="141" end="162" type="AGAAACCCCGTTCAAAAATCCC" description="Search Results" featureGroup="RevCom_LF" score="0.0"/><ns3:features begin="163" end="184" type="CCAAAATTCGCGTTTTTTGGCC" description="Search Results" featureGroup="F1" score="0.0"/><ns3:features begin="208" end="229" type="GTGTAATATAGTGGGCCGCGCA" description="Search Results" featureGroup="LB" score="0.0"/><ns3:features begin="133" end="152" type="TGGCATACAGAAACCCCGTT" description="Search Results" featureGroup="crRNA_kDNA" score="0.0"/></ns3:JSeq><ns3:JSeq colour="-1" start="1" end="718" id="sq956"><ns3:features begin="188" end="207" type="CCGTGCACAATTAGGGGTTG" description="Search Results" featureGroup="B1C" score="0.0"/><ns3:features begin="133" end="152" type="TGGCATACAGAAACCCCGTT" description="Search Results" featureGroup="crRNA_kDNA" score="0.0"/></ns3:JSeq><ns3:JSeq colour="-1" start="1" end="760" id="sq958"><ns3:features begin="188" end="207" type="CCGTGCACAATTAGGGGTTG" description="Search Results" featureGroup="B1C" score="0.0"/><ns3:features begin="133" end="152" type="TGGCATACAGAAACCCCGTT" description="Search Results" featureGroup="crRNA_kDNA" score="0.0"/></ns3:JSeq><ns3:JSeq colour="-1" start="1" end="748" id="sq960"><ns3:features begin="163" end="184" type="CCAAAATTCGCGTTTTTTGGCC" description="Search Results" featureGroup="F1" score="0.0"/><ns3:features begin="188" end="207" type="CCGTGCACAATTAGGGGTTG" description="Search Results" featureGroup="B1C" score="0.0"/><ns3:features begin="208" end="229" type="GTGTAATATAGTGGGCCGCGCA" description="Search Results" featureGroup="LB" score="0.0"/><ns3:features begin="133" end="152" type="TGGCATACAGAAACCCCGTT" description="Search Results" featureGroup="crRNA_kDNA" score="0.0"/></ns3:JSeq><ns3:JSeq colour="-1" start="1" end="739" id="sq962"><ns3:features begin="188" end="207" type="CCGTGCACAATTAGGGGTTG" description="Search Results" featureGroup="B1C" score="0.0"/><ns3:features begin="208" end="229" type="GTGTAATATAGTGGGCCGCGCA" description="Search Results" featureGroup="LB" score="0.0"/><ns3:features begin="133" end="152" type="TGGCATACAGAAACCCCGTT" description="Search Results" featureGroup="crRNA_kDNA" score="0.0"/></ns3:JSeq><ns3:JSeq colour="-1" start="1" end="750" id="sq964"><ns3:features begin="188" end="207" type="CCGTGCACAATTAGGGGTTG" description="Search Results" featureGroup="B1C" score="0.0"/><ns3:features begin="208" end="229" type="GTGTAATATAGTGGGCCGCGCA" description="Search Results" featureGroup="LB" score="0.0"/><ns3:features begin="133" end="152" type="TGGCATACAGAAACCCCGTT" description="Search Results" featureGroup="crRNA_kDNA" score="0.0"/></ns3:JSeq><ns3:JSeq colour="-1" start="1" end="749" id="sq966"><ns3:features begin="188" end="207" type="CCGTGCACAATTAGGGGTTG" description="Search Results" featureGroup="B1C" score="0.0"/><ns3:features begin="208" end="229" type="GTGTAATATAGTGGGCCGCGCA" description="Search Results" featureGroup="LB" score="0.0"/><ns3:features begin="133" end="152" type="TGGCATACAGAAACCCCGTT" description="Search Results" featureGroup="crRNA_kDNA" score="0.0"/></ns3:JSeq><ns3:JSeq colour="-1" start="1" end="759" id="sq968"><ns3:features begin="141" end="162" type="AGAAACCCCGTTCAAAAATCCC" description="Search Results" featureGroup="RevCom_LF" score="0.0"/><ns3:features begin="163" end="184" type="CCAAAATTCGCGTTTTTTGGCC" description="Search Results" featureGroup="F1" score="0.0"/><ns3:features begin="188" end="207" type="CCGTGCACAATTAGGGGTTG" description="Search Results" featureGroup="B1C" score="0.0"/><ns3:features begin="208" end="229" type="GTGTAATATAGTGGGCCGCGCA" description="Search Results" featureGroup="LB" score="0.0"/><ns3:features begin="117" end="135" type="TGCGAAAACCGAAAAATGG" description="Search Results" featureGroup="F2" score="0.0"/><ns3:features begin="133" end="152" type="TGGCATACAGAAACCCCGTT" description="Search Results" featureGroup="crRNA_kDNA" score="0.0"/></ns3:JSeq><ns3:JSeq colour="-1" start="1" end="741" id="sq970"><ns3:features begin="188" end="207" type="CCGTGCACAATTAGGGGTTG" description="Search Results" featureGroup="B1C" score="0.0"/><ns3:features begin="208" end="229" type="GTGTAATATAGTGGGCCGCGCA" description="Search Results" featureGroup="LB" score="0.0"/><ns3:features begin="133" end="152" type="TGGCATACAGAAACCCCGTT" description="Search Results" featureGroup="crRNA_kDNA" score="0.0"/></ns3:JSeq><ns3:JSeq colour="-1" start="1" end="739" id="sq972"><ns3:features begin="141" end="162" type="AGAAACCCCGTTCAAAAATCCC" description="Search Results" featureGroup="RevCom_LF" score="0.0"/><ns3:features begin="163" end="184" type="CCAAAATTCGCGTTTTTTGGCC" description="Search Results" featureGroup="F1" score="0.0"/><ns3:features begin="188" end="207" type="CCGTGCACAATTAGGGGTTG" description="Search Results" featureGroup="B1C" score="0.0"/><ns3:features begin="208" end="229" type="GTGTAATATAGTGGGCCGCGCA" description="Search Results" featureGroup="LB" score="0.0"/><ns3:features begin="133" end="152" type="TGGCATACAGAAACCCCGTT" description="Search Results" featureGroup="crRNA_kDNA" score="0.0"/></ns3:JSeq><ns3:JSeq colour="-1" start="1" end="759" id="sq974"><ns3:features begin="141" end="162" type="AGAAACCCCGTTCAAAAATCCC" description="Search Results" featureGroup="RevCom_LF" score="0.0"/><ns3:features begin="163" end="184" type="CCAAAATTCGCGTTTTTTGGCC" description="Search Results" featureGroup="F1" score="0.0"/><ns3:features begin="188" end="207" type="CCGTGCACAATTAGGGGTTG" description="Search Results" featureGroup="B1C" score="0.0"/><ns3:features begin="133" end="152" type="TGGCATACAGAAACCCCGTT" description="Search Results" featureGroup="crRNA_kDNA" score="0.0"/></ns3:JSeq><ns3:JSeq colour="-1" start="1" end="753" id="sq976"><ns3:features begin="141" end="162" type="AGAAACCCCGTTCAAAAATCCC" description="Search Results" featureGroup="RevCom_LF" score="0.0"/><ns3:features begin="163" end="184" type="CCAAAATTCGCGTTTTTTGGCC" description="Search Results" featureGroup="F1" score="0.0"/><ns3:features begin="188" end="207" type="CCGTGCACAATTAGGGGTTG" description="Search Results" featureGroup="B1C" score="0.0"/><ns3:features begin="133" end="152" type="TGGCATACAGAAACCCCGTT" description="Search Results" featureGroup="crRNA_kDNA" score="0.0"/></ns3:JSeq><ns3:JSeq colour="-1" start="1" end="751" id="sq978"><ns3:features begin="188" end="207" type="CCGTGCACAATTAGGGGTTG" description="Search Results" featureGroup="B1C" score="0.0"/><ns3:features begin="208" end="229" type="GTGTAATATAGTGGGCCGCGCA" description="Search Results" featureGroup="LB" score="0.0"/><ns3:features begin="133" end="152" type="TGGCATACAGAAACCCCGTT" description="Search Results" featureGroup="crRNA_kDNA" score="0.0"/></ns3:JSeq><ns3:JSeq colour="-1" start="1" end="738" id="sq980"><ns3:features begin="188" end="207" type="CCGTGCACAATTAGGGGTTG" description="Search Results" featureGroup="B1C" score="0.0"/><ns3:features begin="208" end="229" type="GTGTAATATAGTGGGCCGCGCA" description="Search Results" featureGroup="LB" score="0.0"/><ns3:features begin="133" end="152" type="TGGCATACAGAAACCCCGTT" description="Search Results" featureGroup="crRNA_kDNA" score="0.0"/></ns3:JSeq><ns3:JSeq colour="-1" start="1" end="739" id="sq982"><ns3:features begin="188" end="207" type="CCGTGCACAATTAGGGGTTG" description="Search Results" featureGroup="B1C" score="0.0"/><ns3:features begin="208" end="229" type="GTGTAATATAGTGGGCCGCGCA" description="Search Results" featureGroup="LB" score="0.0"/><ns3:features begin="133" end="152" type="TGGCATACAGAAACCCCGTT" description="Search Results" featureGroup="crRNA_kDNA" score="0.0"/></ns3:JSeq><ns3:JSeq colour="-1" start="1" end="744" id="sq984"><ns3:features begin="141" end="162" type="AGAAACCCCGTTCAAAAATCCC" description="Search Results" featureGroup="RevCom_LF" score="0.0"/><ns3:features begin="188" end="207" type="CCGTGCACAATTAGGGGTTG" description="Search Results" featureGroup="B1C" score="0.0"/><ns3:features begin="208" end="229" type="GTGTAATATAGTGGGCCGCGCA" description="Search Results" featureGroup="LB" score="0.0"/><ns3:features begin="133" end="152" type="TGGCATACAGAAACCCCGTT" description="Search Results" featureGroup="crRNA_kDNA" score="0.0"/></ns3:JSeq><ns3:JSeq colour="-1" start="1" end="750" id="sq986"><ns3:features begin="188" end="207" type="CCGTGCACAATTAGGGGTTG" description="Search Results" featureGroup="B1C" score="0.0"/><ns3:features begin="208" end="229" type="GTGTAATATAGTGGGCCGCGCA" description="Search Results" featureGroup="LB" score="0.0"/><ns3:features begin="133" end="152" type="TGGCATACAGAAACCCCGTT" description="Search Results" featureGroup="crRNA_kDNA" score="0.0"/></ns3:JSeq><ns3:JSeq colour="-1" start="1" end="748" id="sq988"><ns3:features begin="188" end="207" type="CCGTGCACAATTAGGGGTTG" description="Search Results" featureGroup="B1C" score="0.0"/><ns3:features begin="208" end="229" type="GTGTAATATAGTGGGCCGCGCA" description="Search Results" featureGroup="LB" score="0.0"/><ns3:features begin="133" end="152" type="TGGCATACAGAAACCCCGTT" description="Search Results" featureGroup="crRNA_kDNA" score="0.0"/></ns3:JSeq><ns3:JSeq colour="-1" start="1" end="709" id="sq990"><ns3:features begin="188" end="207" type="CCGTGCACAATTAGGGGTTG" description="Search Results" featureGroup="B1C" score="0.0"/><ns3:features begin="208" end="229" type="GTGTAATATAGTGGGCCGCGCA" description="Search Results" featureGroup="LB" score="0.0"/><ns3:features begin="133" end="152" type="TGGCATACAGAAACCCCGTT" description="Search Results" featureGroup="crRNA_kDNA" score="0.0"/></ns3:JSeq><ns3:JSeq colour="-1" start="1" end="749" id="sq992"><ns3:features begin="188" end="207" type="CCGTGCACAATTAGGGGTTG" description="Search Results" featureGroup="B1C" score="0.0"/><ns3:features begin="208" end="229" type="GTGTAATATAGTGGGCCGCGCA" description="Search Results" featureGroup="LB" score="0.0"/><ns3:features begin="133" end="152" type="TGGCATACAGAAACCCCGTT" description="Search Results" featureGroup="crRNA_kDNA" score="0.0"/></ns3:JSeq><ns3:JSeq colour="-1" start="1" end="749" id="sq994"><ns3:features begin="141" end="162" type="AGAAACCCCGTTCAAAAATCCC" description="Search Results" featureGroup="RevCom_LF" score="0.0"/><ns3:features begin="163" end="184" type="CCAAAATTCGCGTTTTTTGGCC" description="Search Results" featureGroup="F1" score="0.0"/><ns3:features begin="188" end="207" type="CCGTGCACAATTAGGGGTTG" description="Search Results" featureGroup="B1C" score="0.0"/><ns3:features begin="133" end="152" type="TGGCATACAGAAACCCCGTT" description="Search Results" featureGroup="crRNA_kDNA" score="0.0"/></ns3:JSeq><ns3:JSeq colour="-1" start="1" end="751" id="sq996"><ns3:features begin="188" end="207" type="CCGTGCACAATTAGGGGTTG" description="Search Results" featureGroup="B1C" score="0.0"/><ns3:features begin="208" end="229" type="GTGTAATATAGTGGGCCGCGCA" description="Search Results" featureGroup="LB" score="0.0"/><ns3:features begin="133" end="152" type="TGGCATACAGAAACCCCGTT" description="Search Results" featureGroup="crRNA_kDNA" score="0.0"/></ns3:JSeq><ns3:JSeq colour="-1" start="1" end="741" id="sq998"><ns3:features begin="188" end="207" type="CCGTGCACAATTAGGGGTTG" description="Search Results" featureGroup="B1C" score="0.0"/><ns3:features begin="133" end="152" type="TGGCATACAGAAACCCCGTT" description="Search Results" featureGroup="crRNA_kDNA" score="0.0"/></ns3:JSeq><ns3:JSeq colour="-1" start="1" end="742" id="sq1000"><ns3:features begin="188" end="207" type="CCGTGCACAATTAGGGGTTG" description="Search Results" featureGroup="B1C" score="0.0"/><ns3:features begin="208" end="229" type="GTGTAATATAGTGGGCCGCGCA" description="Search Results" featureGroup="LB" score="0.0"/><ns3:features begin="133" end="152" type="TGGCATACAGAAACCCCGTT" description="Search Results" featureGroup="crRNA_kDNA" score="0.0"/></ns3:JSeq><ns3:JSeq colour="-1" start="1" end="739" id="sq1002"><ns3:features begin="188" end="207" type="CCGTGCACAATTAGGGGTTG" description="Search Results" featureGroup="B1C" score="0.0"/><ns3:features begin="254" end="271" type="GAAACTGGCCTCTAAGGC" description="Search Results" featureGroup="B3C" score="0.0"/><ns3:features begin="208" end="229" type="GTGTAATATAGTGGGCCGCGCA" description="Search Results" featureGroup="LB" score="0.0"/><ns3:features begin="133" end="152" type="TGGCATACAGAAACCCCGTT" description="Search Results" featureGroup="crRNA_kDNA" score="0.0"/></ns3:JSeq><ns3:JSeq colour="-1" start="1" end="750" id="sq1004"><ns3:features begin="188" end="207" type="CCGTGCACAATTAGGGGTTG" description="Search Results" featureGroup="B1C" score="0.0"/><ns3:features begin="133" end="152" type="TGGCATACAGAAACCCCGTT" description="Search Results" featureGroup="crRNA_kDNA" score="0.0"/></ns3:JSeq><ns3:JSeq colour="-1" start="1" end="750" id="sq1006"><ns3:features begin="188" end="207" type="CCGTGCACAATTAGGGGTTG" description="Search Results" featureGroup="B1C" score="0.0"/><ns3:features begin="208" end="229" type="GTGTAATATAGTGGGCCGCGCA" description="Search Results" featureGroup="LB" score="0.0"/><ns3:features begin="133" end="152" type="TGGCATACAGAAACCCCGTT" description="Search Results" featureGroup="crRNA_kDNA" score="0.0"/></ns3:JSeq><ns3:JSeq colour="-1" start="1" end="751" id="sq1008"><ns3:features begin="163" end="184" type="CCAAAATTCGCGTTTTTTGGCC" description="Search Results" featureGroup="F1" score="0.0"/><ns3:features begin="188" end="207" type="CCGTGCACAATTAGGGGTTG" description="Search Results" featureGroup="B1C" score="0.0"/><ns3:features begin="208" end="229" type="GTGTAATATAGTGGGCCGCGCA" description="Search Results" featureGroup="LB" score="0.0"/><ns3:features begin="133" end="152" type="TGGCATACAGAAACCCCGTT" description="Search Results" featureGroup="crRNA_kDNA" score="0.0"/></ns3:JSeq><ns3:JSeq colour="-1" start="1" end="749" id="sq1010"><ns3:features begin="188" end="207" type="CCGTGCACAATTAGGGGTTG" description="Search Results" featureGroup="B1C" score="0.0"/><ns3:features begin="208" end="229" type="GTGTAATATAGTGGGCCGCGCA" description="Search Results" featureGroup="LB" score="0.0"/><ns3:features begin="133" end="152" type="TGGCATACAGAAACCCCGTT" description="Search Results" featureGroup="crRNA_kDNA" score="0.0"/></ns3:JSeq><ns3:JSeq colour="-1" start="1" end="749" id="sq1012"><ns3:features begin="141" end="162" type="AGAAACCCCGTTCAAAAATCCC" description="Search Results" featureGroup="RevCom_LF" score="0.0"/><ns3:features begin="188" end="207" type="CCGTGCACAATTAGGGGTTG" description="Search Results" featureGroup="B1C" score="0.0"/><ns3:features begin="208" end="229" type="GTGTAATATAGTGGGCCGCGCA" description="Search Results" featureGroup="LB" score="0.0"/><ns3:features begin="133" end="152" type="TGGCATACAGAAACCCCGTT" description="Search Results" featureGroup="crRNA_kDNA" score="0.0"/></ns3:JSeq><ns3:JSeq colour="-1" start="1" end="759" id="sq1014"><ns3:features begin="141" end="162" type="AGAAACCCCGTTCAAAAATCCC" description="Search Results" featureGroup="RevCom_LF" score="0.0"/><ns3:features begin="188" end="207" type="CCGTGCACAATTAGGGGTTG" description="Search Results" featureGroup="B1C" score="0.0"/><ns3:features begin="208" end="229" type="GTGTAATATAGTGGGCCGCGCA" description="Search Results" featureGroup="LB" score="0.0"/><ns3:features begin="117" end="135" type="TGCGAAAACCGAAAAATGG" description="Search Results" featureGroup="F2" score="0.0"/><ns3:features begin="133" end="152" type="TGGCATACAGAAACCCCGTT" description="Search Results" featureGroup="crRNA_kDNA" score="0.0"/></ns3:JSeq><ns3:JSeq colour="-1" start="1" end="750" id="sq1016"><ns3:features begin="188" end="207" type="CCGTGCACAATTAGGGGTTG" description="Search Results" featureGroup="B1C" score="0.0"/><ns3:features begin="208" end="229" type="GTGTAATATAGTGGGCCGCGCA" description="Search Results" featureGroup="LB" score="0.0"/><ns3:features begin="133" end="152" type="TGGCATACAGAAACCCCGTT" description="Search Results" featureGroup="crRNA_kDNA" score="0.0"/></ns3:JSeq><ns3:JSeq colour="-1" start="1" end="739" id="sq1018"><ns3:features begin="188" end="207" type="CCGTGCACAATTAGGGGTTG" description="Search Results" featureGroup="B1C" score="0.0"/><ns3:features begin="208" end="229" type="GTGTAATATAGTGGGCCGCGCA" description="Search Results" featureGroup="LB" score="0.0"/><ns3:features begin="133" end="152" type="TGGCATACAGAAACCCCGTT" description="Search Results" featureGroup="crRNA_kDNA" score="0.0"/></ns3:JSeq><ns3:JSeq colour="-1" start="1" end="740" id="sq1020"><ns3:features begin="188" end="207" type="CCGTGCACAATTAGGGGTTG" description="Search Results" featureGroup="B1C" score="0.0"/><ns3:features begin="133" end="152" type="TGGCATACAGAAACCCCGTT" description="Search Results" featureGroup="crRNA_kDNA" score="0.0"/></ns3:JSeq><ns3:JSeq colour="-1" start="1" end="740" id="sq1022"><ns3:features begin="141" end="162" type="AGAAACCCCGTTCAAAAATCCC" description="Search Results" featureGroup="RevCom_LF" score="0.0"/><ns3:features begin="163" end="184" type="CCAAAATTCGCGTTTTTTGGCC" description="Search Results" featureGroup="F1" score="0.0"/><ns3:features begin="188" end="207" type="CCGTGCACAATTAGGGGTTG" description="Search Results" featureGroup="B1C" score="0.0"/><ns3:features begin="208" end="229" type="GTGTAATATAGTGGGCCGCGCA" description="Search Results" featureGroup="LB" score="0.0"/><ns3:features begin="133" end="152" type="TGGCATACAGAAACCCCGTT" description="Search Results" featureGroup="crRNA_kDNA" score="0.0"/></ns3:JSeq><ns3:JSeq colour="-1" start="1" end="740" id="sq1024"><ns3:features begin="188" end="207" type="CCGTGCACAATTAGGGGTTG" description="Search Results" featureGroup="B1C" score="0.0"/><ns3:features begin="254" end="271" type="GAAACTGGCCTCTAAGGC" description="Search Results" featureGroup="B3C" score="0.0"/><ns3:features begin="208" end="229" type="GTGTAATATAGTGGGCCGCGCA" description="Search Results" featureGroup="LB" score="0.0"/><ns3:features begin="133" end="152" type="TGGCATACAGAAACCCCGTT" description="Search Results" featureGroup="crRNA_kDNA" score="0.0"/></ns3:JSeq><ns3:JSeq colour="-1" start="1" end="750" id="sq1026"><ns3:features begin="141" end="162" type="AGAAACCCCGTTCAAAAATCCC" description="Search Results" featureGroup="RevCom_LF" score="0.0"/><ns3:features begin="188" end="207" type="CCGTGCACAATTAGGGGTTG" description="Search Results" featureGroup="B1C" score="0.0"/><ns3:features begin="208" end="229" type="GTGTAATATAGTGGGCCGCGCA" description="Search Results" featureGroup="LB" score="0.0"/><ns3:features begin="133" end="152" type="TGGCATACAGAAACCCCGTT" description="Search Results" featureGroup="crRNA_kDNA" score="0.0"/></ns3:JSeq><ns3:JSeq colour="-1" start="1" end="754" id="sq1028"><ns3:features begin="141" end="162" type="AGAAACCCCGTTCAAAAATCCC" description="Search Results" featureGroup="RevCom_LF" score="0.0"/><ns3:features begin="188" end="207" type="CCGTGCACAATTAGGGGTTG" description="Search Results" featureGroup="B1C" score="0.0"/><ns3:features begin="254" end="271" type="GAAACTGGCCTCTAAGGC" description="Search Results" featureGroup="B3C" score="0.0"/><ns3:features begin="208" end="229" type="GTGTAATATAGTGGGCCGCGCA" description="Search Results" featureGroup="LB" score="0.0"/><ns3:features begin="133" end="152" type="TGGCATACAGAAACCCCGTT" description="Search Results" featureGroup="crRNA_kDNA" score="0.0"/></ns3:JSeq><ns3:JSeq colour="-1" start="1" end="758" id="sq1030"><ns3:features begin="141" end="162" type="AGAAACCCCGTTCAAAAATCCC" description="Search Results" featureGroup="RevCom_LF" score="0.0"/><ns3:features begin="188" end="207" type="CCGTGCACAATTAGGGGTTG" description="Search Results" featureGroup="B1C" score="0.0"/><ns3:features begin="208" end="229" type="GTGTAATATAGTGGGCCGCGCA" description="Search Results" featureGroup="LB" score="0.0"/><ns3:features begin="133" end="152" type="TGGCATACAGAAACCCCGTT" description="Search Results" featureGroup="crRNA_kDNA" score="0.0"/></ns3:JSeq><ns3:JSeq colour="-1" start="1" end="739" id="sq1032"><ns3:features begin="188" end="207" type="CCGTGCACAATTAGGGGTTG" description="Search Results" featureGroup="B1C" score="0.0"/><ns3:features begin="208" end="229" type="GTGTAATATAGTGGGCCGCGCA" description="Search Results" featureGroup="LB" score="0.0"/><ns3:features begin="133" end="152" type="TGGCATACAGAAACCCCGTT" description="Search Results" featureGroup="crRNA_kDNA" score="0.0"/></ns3:JSeq><ns3:JSeq colour="-1" start="1" end="739" id="sq1034"><ns3:features begin="188" end="207" type="CCGTGCACAATTAGGGGTTG" description="Search Results" featureGroup="B1C" score="0.0"/><ns3:features begin="208" end="229" type="GTGTAATATAGTGGGCCGCGCA" description="Search Results" featureGroup="LB" score="0.0"/><ns3:features begin="133" end="152" type="TGGCATACAGAAACCCCGTT" description="Search Results" featureGroup="crRNA_kDNA" score="0.0"/></ns3:JSeq><ns3:JSeq colour="-1" start="1" end="737" id="sq1036"><ns3:features begin="188" end="207" type="CCGTGCACAATTAGGGGTTG" description="Search Results" featureGroup="B1C" score="0.0"/><ns3:features begin="208" end="229" type="GTGTAATATAGTGGGCCGCGCA" description="Search Results" featureGroup="LB" score="0.0"/><ns3:features begin="133" end="152" type="TGGCATACAGAAACCCCGTT" description="Search Results" featureGroup="crRNA_kDNA" score="0.0"/></ns3:JSeq><ns3:JSeq colour="-1" start="1" end="748" id="sq1038"><ns3:features begin="188" end="207" type="CCGTGCACAATTAGGGGTTG" description="Search Results" featureGroup="B1C" score="0.0"/><ns3:features begin="208" end="229" type="GTGTAATATAGTGGGCCGCGCA" description="Search Results" featureGroup="LB" score="0.0"/><ns3:features begin="133" end="152" type="TGGCATACAGAAACCCCGTT" description="Search Results" featureGroup="crRNA_kDNA" score="0.0"/></ns3:JSeq><ns3:JSeq colour="-1" start="1" end="739" id="sq1040"><ns3:features begin="141" end="162" type="AGAAACCCCGTTCAAAAATCCC" description="Search Results" featureGroup="RevCom_LF" score="0.0"/><ns3:features begin="188" end="207" type="CCGTGCACAATTAGGGGTTG" description="Search Results" featureGroup="B1C" score="0.0"/><ns3:features begin="208" end="229" type="GTGTAATATAGTGGGCCGCGCA" description="Search Results" featureGroup="LB" score="0.0"/><ns3:features begin="133" end="152" type="TGGCATACAGAAACCCCGTT" description="Search Results" featureGroup="crRNA_kDNA" score="0.0"/></ns3:JSeq><ns3:JSeq colour="-1" start="1" end="747" id="sq1042"><ns3:features begin="188" end="207" type="CCGTGCACAATTAGGGGTTG" description="Search Results" featureGroup="B1C" score="0.0"/><ns3:features begin="208" end="229" type="GTGTAATATAGTGGGCCGCGCA" description="Search Results" featureGroup="LB" score="0.0"/><ns3:features begin="133" end="152" type="TGGCATACAGAAACCCCGTT" description="Search Results" featureGroup="crRNA_kDNA" score="0.0"/></ns3:JSeq><ns3:JSeq colour="-1" start="1" end="740" id="sq1044"><ns3:features begin="188" end="207" type="CCGTGCACAATTAGGGGTTG" description="Search Results" featureGroup="B1C" score="0.0"/><ns3:features begin="208" end="229" type="GTGTAATATAGTGGGCCGCGCA" description="Search Results" featureGroup="LB" score="0.0"/><ns3:features begin="133" end="152" type="TGGCATACAGAAACCCCGTT" description="Search Results" featureGroup="crRNA_kDNA" score="0.0"/></ns3:JSeq><ns3:JSeq colour="-1" start="1" end="750" id="sq1046"><ns3:features begin="141" end="162" type="AGAAACCCCGTTCAAAAATCCC" description="Search Results" featureGroup="RevCom_LF" score="0.0"/><ns3:features begin="188" end="207" type="CCGTGCACAATTAGGGGTTG" description="Search Results" featureGroup="B1C" score="0.0"/><ns3:features begin="254" end="271" type="GAAACTGGCCTCTAAGGC" description="Search Results" featureGroup="B3C" score="0.0"/><ns3:features begin="133" end="152" type="TGGCATACAGAAACCCCGTT" description="Search Results" featureGroup="crRNA_kDNA" score="0.0"/></ns3:JSeq><ns3:JSeq colour="-1" start="1" end="738" id="sq1048"><ns3:features begin="163" end="184" type="CCAAAATTCGCGTTTTTTGGCC" description="Search Results" featureGroup="F1" score="0.0"/><ns3:features begin="188" end="207" type="CCGTGCACAATTAGGGGTTG" description="Search Results" featureGroup="B1C" score="0.0"/><ns3:features begin="208" end="229" type="GTGTAATATAGTGGGCCGCGCA" description="Search Results" featureGroup="LB" score="0.0"/><ns3:features begin="133" end="152" type="TGGCATACAGAAACCCCGTT" description="Search Results" featureGroup="crRNA_kDNA" score="0.0"/></ns3:JSeq><ns3:JSeq colour="-1" start="1" end="740" id="sq1050"><ns3:features begin="188" end="207" type="CCGTGCACAATTAGGGGTTG" description="Search Results" featureGroup="B1C" score="0.0"/><ns3:features begin="208" end="229" type="GTGTAATATAGTGGGCCGCGCA" description="Search Results" featureGroup="LB" score="0.0"/><ns3:features begin="133" end="152" type="TGGCATACAGAAACCCCGTT" description="Search Results" featureGroup="crRNA_kDNA" score="0.0"/></ns3:JSeq><ns3:JSeq colour="-1" start="1" end="741" id="sq1052"><ns3:features begin="188" end="207" type="CCGTGCACAATTAGGGGTTG" description="Search Results" featureGroup="B1C" score="0.0"/><ns3:features begin="254" end="271" type="GAAACTGGCCTCTAAGGC" description="Search Results" featureGroup="B3C" score="0.0"/><ns3:features begin="208" end="229" type="GTGTAATATAGTGGGCCGCGCA" description="Search Results" featureGroup="LB" score="0.0"/><ns3:features begin="133" end="152" type="TGGCATACAGAAACCCCGTT" description="Search Results" featureGroup="crRNA_kDNA" score="0.0"/></ns3:JSeq><ns3:JSeq colour="-1" start="1" end="748" id="sq1054"><ns3:features begin="188" end="207" type="CCGTGCACAATTAGGGGTTG" description="Search Results" featureGroup="B1C" score="0.0"/><ns3:features begin="208" end="229" type="GTGTAATATAGTGGGCCGCGCA" description="Search Results" featureGroup="LB" score="0.0"/><ns3:features begin="133" end="152" type="TGGCATACAGAAACCCCGTT" description="Search Results" featureGroup="crRNA_kDNA" score="0.0"/></ns3:JSeq><ns3:JSeq colour="-1" start="1" end="749" id="sq1056"><ns3:features begin="141" end="162" type="AGAAACCCCGTTCAAAAATCCC" description="Search Results" featureGroup="RevCom_LF" score="0.0"/><ns3:features begin="188" end="207" type="CCGTGCACAATTAGGGGTTG" description="Search Results" featureGroup="B1C" score="0.0"/><ns3:features begin="208" end="229" type="GTGTAATATAGTGGGCCGCGCA" description="Search Results" featureGroup="LB" score="0.0"/><ns3:features begin="133" end="152" type="TGGCATACAGAAACCCCGTT" description="Search Results" featureGroup="crRNA_kDNA" score="0.0"/></ns3:JSeq><ns3:JSeq colour="-1" start="1" end="742" id="sq1058"><ns3:features begin="141" end="162" type="AGAAACCCCGTTCAAAAATCCC" description="Search Results" featureGroup="RevCom_LF" score="0.0"/><ns3:features begin="188" end="207" type="CCGTGCACAATTAGGGGTTG" description="Search Results" featureGroup="B1C" score="0.0"/><ns3:features begin="254" end="271" type="GAAACTGGCCTCTAAGGC" description="Search Results" featureGroup="B3C" score="0.0"/><ns3:features begin="208" end="229" type="GTGTAATATAGTGGGCCGCGCA" description="Search Results" featureGroup="LB" score="0.0"/><ns3:features begin="133" end="152" type="TGGCATACAGAAACCCCGTT" description="Search Results" featureGroup="crRNA_kDNA" score="0.0"/></ns3:JSeq><ns3:JSeq colour="-1" start="1" end="740" id="sq1060"><ns3:features begin="188" end="207" type="CCGTGCACAATTAGGGGTTG" description="Search Results" featureGroup="B1C" score="0.0"/><ns3:features begin="208" end="229" type="GTGTAATATAGTGGGCCGCGCA" description="Search Results" featureGroup="LB" score="0.0"/><ns3:features begin="133" end="152" type="TGGCATACAGAAACCCCGTT" description="Search Results" featureGroup="crRNA_kDNA" score="0.0"/></ns3:JSeq><ns3:JSeq colour="-1" start="1" end="758" id="sq1062"><ns3:features begin="188" end="207" type="CCGTGCACAATTAGGGGTTG" description="Search Results" featureGroup="B1C" score="0.0"/><ns3:features begin="208" end="229" type="GTGTAATATAGTGGGCCGCGCA" description="Search Results" featureGroup="LB" score="0.0"/><ns3:features begin="133" end="152" type="TGGCATACAGAAACCCCGTT" description="Search Results" featureGroup="crRNA_kDNA" score="0.0"/></ns3:JSeq><ns3:JSeq colour="-1" start="1" end="737" id="sq1064"><ns3:features begin="188" end="207" type="CCGTGCACAATTAGGGGTTG" description="Search Results" featureGroup="B1C" score="0.0"/><ns3:features begin="208" end="229" type="GTGTAATATAGTGGGCCGCGCA" description="Search Results" featureGroup="LB" score="0.0"/><ns3:features begin="133" end="152" type="TGGCATACAGAAACCCCGTT" description="Search Results" featureGroup="crRNA_kDNA" score="0.0"/></ns3:JSeq><ns3:JSeq colour="-1" start="1" end="742" id="sq1066"><ns3:features begin="188" end="207" type="CCGTGCACAATTAGGGGTTG" description="Search Results" featureGroup="B1C" score="0.0"/><ns3:features begin="208" end="229" type="GTGTAATATAGTGGGCCGCGCA" description="Search Results" featureGroup="LB" score="0.0"/><ns3:features begin="133" end="152" type="TGGCATACAGAAACCCCGTT" description="Search Results" featureGroup="crRNA_kDNA" score="0.0"/></ns3:JSeq><ns3:JSeq colour="-1" start="1" end="753" id="sq1068"><ns3:features begin="163" end="184" type="CCAAAATTCGCGTTTTTTGGCC" description="Search Results" featureGroup="F1" score="0.0"/><ns3:features begin="188" end="207" type="CCGTGCACAATTAGGGGTTG" description="Search Results" featureGroup="B1C" score="0.0"/><ns3:features begin="208" end="229" type="GTGTAATATAGTGGGCCGCGCA" description="Search Results" featureGroup="LB" score="0.0"/><ns3:features begin="133" end="152" type="TGGCATACAGAAACCCCGTT" description="Search Results" featureGroup="crRNA_kDNA" score="0.0"/></ns3:JSeq><ns3:JSeq colour="-1" start="1" end="750" id="sq1070"><ns3:features begin="141" end="162" type="AGAAACCCCGTTCAAAAATCCC" description="Search Results" featureGroup="RevCom_LF" score="0.0"/><ns3:features begin="163" end="184" type="CCAAAATTCGCGTTTTTTGGCC" description="Search Results" featureGroup="F1" score="0.0"/><ns3:features begin="188" end="207" type="CCGTGCACAATTAGGGGTTG" description="Search Results" featureGroup="B1C" score="0.0"/><ns3:features begin="208" end="229" type="GTGTAATATAGTGGGCCGCGCA" description="Search Results" featureGroup="LB" score="0.0"/><ns3:features begin="133" end="152" type="TGGCATACAGAAACCCCGTT" description="Search Results" featureGroup="crRNA_kDNA" score="0.0"/></ns3:JSeq><ns3:JSeq colour="-1" start="1" end="742" id="sq1072"><ns3:features begin="188" end="207" type="CCGTGCACAATTAGGGGTTG" description="Search Results" featureGroup="B1C" score="0.0"/><ns3:features begin="208" end="229" type="GTGTAATATAGTGGGCCGCGCA" description="Search Results" featureGroup="LB" score="0.0"/><ns3:features begin="133" end="152" type="TGGCATACAGAAACCCCGTT" description="Search Results" featureGroup="crRNA_kDNA" score="0.0"/></ns3:JSeq><ns3:JSeq colour="-1" start="1" end="747" id="sq1074"><ns3:features begin="188" end="207" type="CCGTGCACAATTAGGGGTTG" description="Search Results" featureGroup="B1C" score="0.0"/><ns3:features begin="208" end="229" type="GTGTAATATAGTGGGCCGCGCA" description="Search Results" featureGroup="LB" score="0.0"/><ns3:features begin="133" end="152" type="TGGCATACAGAAACCCCGTT" description="Search Results" featureGroup="crRNA_kDNA" score="0.0"/></ns3:JSeq><ns3:JSeq colour="-1" start="1" end="739" id="sq1076"><ns3:features begin="188" end="207" type="CCGTGCACAATTAGGGGTTG" description="Search Results" featureGroup="B1C" score="0.0"/><ns3:features begin="133" end="152" type="TGGCATACAGAAACCCCGTT" description="Search Results" featureGroup="crRNA_kDNA" score="0.0"/></ns3:JSeq><ns3:JSeq colour="-1" start="1" end="750" id="sq1078"><ns3:features begin="163" end="184" type="CCAAAATTCGCGTTTTTTGGCC" description="Search Results" featureGroup="F1" score="0.0"/><ns3:features begin="188" end="207" type="CCGTGCACAATTAGGGGTTG" description="Search Results" featureGroup="B1C" score="0.0"/><ns3:features begin="208" end="229" type="GTGTAATATAGTGGGCCGCGCA" description="Search Results" featureGroup="LB" score="0.0"/><ns3:features begin="117" end="135" type="TGCGAAAACCGAAAAATGG" description="Search Results" featureGroup="F2" score="0.0"/><ns3:features begin="133" end="152" type="TGGCATACAGAAACCCCGTT" description="Search Results" featureGroup="crRNA_kDNA" score="0.0"/></ns3:JSeq><ns3:JSeq colour="-1" start="1" end="749" id="sq1080"><ns3:features begin="163" end="184" type="CCAAAATTCGCGTTTTTTGGCC" description="Search Results" featureGroup="F1" score="0.0"/><ns3:features begin="188" end="207" type="CCGTGCACAATTAGGGGTTG" description="Search Results" featureGroup="B1C" score="0.0"/><ns3:features begin="208" end="229" type="GTGTAATATAGTGGGCCGCGCA" description="Search Results" featureGroup="LB" score="0.0"/><ns3:features begin="133" end="152" type="TGGCATACAGAAACCCCGTT" description="Search Results" featureGroup="crRNA_kDNA" score="0.0"/></ns3:JSeq><ns3:JSeq colour="-1" start="1" end="750" id="sq1082"><ns3:features begin="188" end="207" type="CCGTGCACAATTAGGGGTTG" description="Search Results" featureGroup="B1C" score="0.0"/><ns3:features begin="208" end="229" type="GTGTAATATAGTGGGCCGCGCA" description="Search Results" featureGroup="LB" score="0.0"/><ns3:features begin="133" end="152" type="TGGCATACAGAAACCCCGTT" description="Search Results" featureGroup="crRNA_kDNA" score="0.0"/></ns3:JSeq><ns3:JSeq colour="-1" start="1" end="759" id="sq1084"><ns3:features begin="188" end="207" type="CCGTGCACAATTAGGGGTTG" description="Search Results" featureGroup="B1C" score="0.0"/><ns3:features begin="208" end="229" type="GTGTAATATAGTGGGCCGCGCA" description="Search Results" featureGroup="LB" score="0.0"/><ns3:features begin="133" end="152" type="TGGCATACAGAAACCCCGTT" description="Search Results" featureGroup="crRNA_kDNA" score="0.0"/></ns3:JSeq><ns3:JSeq colour="-1" start="1" end="750" id="sq1086"><ns3:features begin="188" end="207" type="CCGTGCACAATTAGGGGTTG" description="Search Results" featureGroup="B1C" score="0.0"/><ns3:features begin="133" end="152" type="TGGCATACAGAAACCCCGTT" description="Search Results" featureGroup="crRNA_kDNA" score="0.0"/></ns3:JSeq><ns3:JSeq colour="-1" start="1" end="751" id="sq1088"><ns3:features begin="188" end="207" type="CCGTGCACAATTAGGGGTTG" description="Search Results" featureGroup="B1C" score="0.0"/><ns3:features begin="208" end="229" type="GTGTAATATAGTGGGCCGCGCA" description="Search Results" featureGroup="LB" score="0.0"/><ns3:features begin="117" end="135" type="TGCGAAAACCGAAAAATGG" description="Search Results" featureGroup="F2" score="0.0"/><ns3:features begin="133" end="152" type="TGGCATACAGAAACCCCGTT" description="Search Results" featureGroup="crRNA_kDNA" score="0.0"/></ns3:JSeq><ns3:JSeq colour="-1" start="1" end="750" id="sq1090"><ns3:features begin="141" end="162" type="AGAAACCCCGTTCAAAAATCCC" description="Search Results" featureGroup="RevCom_LF" score="0.0"/><ns3:features begin="188" end="207" type="CCGTGCACAATTAGGGGTTG" description="Search Results" featureGroup="B1C" score="0.0"/><ns3:features begin="208" end="229" type="GTGTAATATAGTGGGCCGCGCA" description="Search Results" featureGroup="LB" score="0.0"/><ns3:features begin="133" end="152" type="TGGCATACAGAAACCCCGTT" description="Search Results" featureGroup="crRNA_kDNA" score="0.0"/></ns3:JSeq><ns3:JSeq colour="-1" start="1" end="741" id="sq1092"><ns3:features begin="188" end="207" type="CCGTGCACAATTAGGGGTTG" description="Search Results" featureGroup="B1C" score="0.0"/><ns3:features begin="133" end="152" type="TGGCATACAGAAACCCCGTT" description="Search Results" featureGroup="crRNA_kDNA" score="0.0"/></ns3:JSeq><ns3:JSeq colour="-1" start="1" end="742" id="sq1094"><ns3:features begin="141" end="162" type="AGAAACCCCGTTCAAAAATCCC" description="Search Results" featureGroup="RevCom_LF" score="0.0"/><ns3:features begin="163" end="184" type="CCAAAATTCGCGTTTTTTGGCC" description="Search Results" featureGroup="F1" score="0.0"/><ns3:features begin="188" end="207" type="CCGTGCACAATTAGGGGTTG" description="Search Results" featureGroup="B1C" score="0.0"/><ns3:features begin="133" end="152" type="TGGCATACAGAAACCCCGTT" description="Search Results" featureGroup="crRNA_kDNA" score="0.0"/></ns3:JSeq><ns3:JSeq colour="-1" start="1" end="748" id="sq1096"><ns3:features begin="188" end="207" type="CCGTGCACAATTAGGGGTTG" description="Search Results" featureGroup="B1C" score="0.0"/><ns3:features begin="208" end="229" type="GTGTAATATAGTGGGCCGCGCA" description="Search Results" featureGroup="LB" score="0.0"/><ns3:features begin="133" end="152" type="TGGCATACAGAAACCCCGTT" description="Search Results" featureGroup="crRNA_kDNA" score="0.0"/></ns3:JSeq><ns3:JSeq colour="-1" start="1" end="737" id="sq1098"><ns3:features begin="188" end="207" type="CCGTGCACAATTAGGGGTTG" description="Search Results" featureGroup="B1C" score="0.0"/><ns3:features begin="133" end="152" type="TGGCATACAGAAACCCCGTT" description="Search Results" featureGroup="crRNA_kDNA" score="0.0"/></ns3:JSeq><ns3:JSeq colour="-1" start="1" end="742" id="sq1100"><ns3:features begin="188" end="207" type="CCGTGCACAATTAGGGGTTG" description="Search Results" featureGroup="B1C" score="0.0"/><ns3:features begin="208" end="229" type="GTGTAATATAGTGGGCCGCGCA" description="Search Results" featureGroup="LB" score="0.0"/><ns3:features begin="133" end="152" type="TGGCATACAGAAACCCCGTT" description="Search Results" featureGroup="crRNA_kDNA" score="0.0"/></ns3:JSeq><ns3:JSeq colour="-1" start="1" end="738" id="sq1102"><ns3:features begin="188" end="207" type="CCGTGCACAATTAGGGGTTG" description="Search Results" featureGroup="B1C" score="0.0"/><ns3:features begin="208" end="229" type="GTGTAATATAGTGGGCCGCGCA" description="Search Results" featureGroup="LB" score="0.0"/><ns3:features begin="133" end="152" type="TGGCATACAGAAACCCCGTT" description="Search Results" featureGroup="crRNA_kDNA" score="0.0"/></ns3:JSeq><ns3:JSeq colour="-1" start="1" end="749" id="sq1104"><ns3:features begin="188" end="207" type="CCGTGCACAATTAGGGGTTG" description="Search Results" featureGroup="B1C" score="0.0"/><ns3:features begin="208" end="229" type="GTGTAATATAGTGGGCCGCGCA" description="Search Results" featureGroup="LB" score="0.0"/><ns3:features begin="133" end="152" type="TGGCATACAGAAACCCCGTT" description="Search Results" featureGroup="crRNA_kDNA" score="0.0"/></ns3:JSeq><ns3:JSeq colour="-1" start="1" end="739" id="sq1106"><ns3:features begin="188" end="207" type="CCGTGCACAATTAGGGGTTG" description="Search Results" featureGroup="B1C" score="0.0"/><ns3:features begin="208" end="229" type="GTGTAATATAGTGGGCCGCGCA" description="Search Results" featureGroup="LB" score="0.0"/><ns3:features begin="133" end="152" type="TGGCATACAGAAACCCCGTT" description="Search Results" featureGroup="crRNA_kDNA" score="0.0"/></ns3:JSeq><ns3:JSeq colour="-1" start="1" end="749" id="sq1108"><ns3:features begin="141" end="162" type="AGAAACCCCGTTCAAAAATCCC" description="Search Results" featureGroup="RevCom_LF" score="0.0"/><ns3:features begin="163" end="184" type="CCAAAATTCGCGTTTTTTGGCC" description="Search Results" featureGroup="F1" score="0.0"/><ns3:features begin="188" end="207" type="CCGTGCACAATTAGGGGTTG" description="Search Results" featureGroup="B1C" score="0.0"/><ns3:features begin="208" end="229" type="GTGTAATATAGTGGGCCGCGCA" description="Search Results" featureGroup="LB" score="0.0"/><ns3:features begin="133" end="152" type="TGGCATACAGAAACCCCGTT" description="Search Results" featureGroup="crRNA_kDNA" score="0.0"/></ns3:JSeq><ns3:JSeq colour="-1" start="1" end="751" id="sq1110"><ns3:features begin="141" end="162" type="AGAAACCCCGTTCAAAAATCCC" description="Search Results" featureGroup="RevCom_LF" score="0.0"/><ns3:features begin="188" end="207" type="CCGTGCACAATTAGGGGTTG" description="Search Results" featureGroup="B1C" score="0.0"/><ns3:features begin="133" end="152" type="TGGCATACAGAAACCCCGTT" description="Search Results" featureGroup="crRNA_kDNA" score="0.0"/></ns3:JSeq><ns3:JSeq colour="-1" start="1" end="751" id="sq1112"><ns3:features begin="141" end="162" type="AGAAACCCCGTTCAAAAATCCC" description="Search Results" featureGroup="RevCom_LF" score="0.0"/><ns3:features begin="188" end="207" type="CCGTGCACAATTAGGGGTTG" description="Search Results" featureGroup="B1C" score="0.0"/><ns3:features begin="208" end="229" type="GTGTAATATAGTGGGCCGCGCA" description="Search Results" featureGroup="LB" score="0.0"/><ns3:features begin="133" end="152" type="TGGCATACAGAAACCCCGTT" description="Search Results" featureGroup="crRNA_kDNA" score="0.0"/></ns3:JSeq><ns3:JSeq colour="-1" start="1" end="740" id="sq1114"><ns3:features begin="188" end="207" type="CCGTGCACAATTAGGGGTTG" description="Search Results" featureGroup="B1C" score="0.0"/><ns3:features begin="208" end="229" type="GTGTAATATAGTGGGCCGCGCA" description="Search Results" featureGroup="LB" score="0.0"/><ns3:features begin="133" end="152" type="TGGCATACAGAAACCCCGTT" description="Search Results" featureGroup="crRNA_kDNA" score="0.0"/></ns3:JSeq><ns3:JSeq colour="-1" start="1" end="750" id="sq1116"><ns3:features begin="141" end="162" type="AGAAACCCCGTTCAAAAATCCC" description="Search Results" featureGroup="RevCom_LF" score="0.0"/><ns3:features begin="188" end="207" type="CCGTGCACAATTAGGGGTTG" description="Search Results" featureGroup="B1C" score="0.0"/><ns3:features begin="208" end="229" type="GTGTAATATAGTGGGCCGCGCA" description="Search Results" featureGroup="LB" score="0.0"/><ns3:features begin="133" end="152" type="TGGCATACAGAAACCCCGTT" description="Search Results" featureGroup="crRNA_kDNA" score="0.0"/></ns3:JSeq><ns3:JSeq colour="-1" start="1" end="740" id="sq1118"><ns3:features begin="188" end="207" type="CCGTGCACAATTAGGGGTTG" description="Search Results" featureGroup="B1C" score="0.0"/><ns3:features begin="208" end="229" type="GTGTAATATAGTGGGCCGCGCA" description="Search Results" featureGroup="LB" score="0.0"/><ns3:features begin="133" end="152" type="TGGCATACAGAAACCCCGTT" description="Search Results" featureGroup="crRNA_kDNA" score="0.0"/></ns3:JSeq><ns3:JSeq colour="-1" start="1" end="739" id="sq1120"><ns3:features begin="141" end="162" type="AGAAACCCCGTTCAAAAATCCC" description="Search Results" featureGroup="RevCom_LF" score="0.0"/><ns3:features begin="188" end="207" type="CCGTGCACAATTAGGGGTTG" description="Search Results" featureGroup="B1C" score="0.0"/><ns3:features begin="208" end="229" type="GTGTAATATAGTGGGCCGCGCA" description="Search Results" featureGroup="LB" score="0.0"/><ns3:features begin="133" end="152" type="TGGCATACAGAAACCCCGTT" description="Search Results" featureGroup="crRNA_kDNA" score="0.0"/></ns3:JSeq><ns3:JSeq colour="-1" start="1" end="738" id="sq1122"><ns3:features begin="188" end="207" type="CCGTGCACAATTAGGGGTTG" description="Search Results" featureGroup="B1C" score="0.0"/><ns3:features begin="208" end="229" type="GTGTAATATAGTGGGCCGCGCA" description="Search Results" featureGroup="LB" score="0.0"/><ns3:features begin="133" end="152" type="TGGCATACAGAAACCCCGTT" description="Search Results" featureGroup="crRNA_kDNA" score="0.0"/></ns3:JSeq><ns3:JSeq colour="-1" start="1" end="739" id="sq1124"><ns3:features begin="188" end="207" type="CCGTGCACAATTAGGGGTTG" description="Search Results" featureGroup="B1C" score="0.0"/><ns3:features begin="208" end="229" type="GTGTAATATAGTGGGCCGCGCA" description="Search Results" featureGroup="LB" score="0.0"/><ns3:features begin="133" end="152" type="TGGCATACAGAAACCCCGTT" description="Search Results" featureGroup="crRNA_kDNA" score="0.0"/></ns3:JSeq><ns3:JSeq colour="-1" start="1" end="739" id="sq1126"><ns3:features begin="188" end="207" type="CCGTGCACAATTAGGGGTTG" description="Search Results" featureGroup="B1C" score="0.0"/><ns3:features begin="208" end="229" type="GTGTAATATAGTGGGCCGCGCA" description="Search Results" featureGroup="LB" score="0.0"/><ns3:features begin="133" end="152" type="TGGCATACAGAAACCCCGTT" description="Search Results" featureGroup="crRNA_kDNA" score="0.0"/></ns3:JSeq><ns3:JSeq colour="-1" start="1" end="739" id="sq1128"><ns3:features begin="141" end="162" type="AGAAACCCCGTTCAAAAATCCC" description="Search Results" featureGroup="RevCom_LF" score="0.0"/><ns3:features begin="188" end="207" type="CCGTGCACAATTAGGGGTTG" description="Search Results" featureGroup="B1C" score="0.0"/><ns3:features begin="208" end="229" type="GTGTAATATAGTGGGCCGCGCA" description="Search Results" featureGroup="LB" score="0.0"/><ns3:features begin="133" end="152" type="TGGCATACAGAAACCCCGTT" description="Search Results" featureGroup="crRNA_kDNA" score="0.0"/></ns3:JSeq><ns3:JSeq colour="-1" start="1" end="748" id="sq1130"><ns3:features begin="188" end="207" type="CCGTGCACAATTAGGGGTTG" description="Search Results" featureGroup="B1C" score="0.0"/><ns3:features begin="133" end="152" type="TGGCATACAGAAACCCCGTT" description="Search Results" featureGroup="crRNA_kDNA" score="0.0"/></ns3:JSeq><ns3:JSeq colour="-1" start="1" end="749" id="sq1132"><ns3:features begin="141" end="162" type="AGAAACCCCGTTCAAAAATCCC" description="Search Results" featureGroup="RevCom_LF" score="0.0"/><ns3:features begin="188" end="207" type="CCGTGCACAATTAGGGGTTG" description="Search Results" featureGroup="B1C" score="0.0"/><ns3:features begin="208" end="229" type="GTGTAATATAGTGGGCCGCGCA" description="Search Results" featureGroup="LB" score="0.0"/><ns3:features begin="133" end="152" type="TGGCATACAGAAACCCCGTT" description="Search Results" featureGroup="crRNA_kDNA" score="0.0"/></ns3:JSeq><ns3:JSeq colour="-1" start="1" end="742" id="sq1134"><ns3:features begin="188" end="207" type="CCGTGCACAATTAGGGGTTG" description="Search Results" featureGroup="B1C" score="0.0"/><ns3:features begin="208" end="229" type="GTGTAATATAGTGGGCCGCGCA" description="Search Results" featureGroup="LB" score="0.0"/><ns3:features begin="133" end="152" type="TGGCATACAGAAACCCCGTT" description="Search Results" featureGroup="crRNA_kDNA" score="0.0"/></ns3:JSeq><ns3:JSeq colour="-1" start="1" end="750" id="sq1136"><ns3:features begin="188" end="207" type="CCGTGCACAATTAGGGGTTG" description="Search Results" featureGroup="B1C" score="0.0"/><ns3:features begin="208" end="229" type="GTGTAATATAGTGGGCCGCGCA" description="Search Results" featureGroup="LB" score="0.0"/><ns3:features begin="133" end="152" type="TGGCATACAGAAACCCCGTT" description="Search Results" featureGroup="crRNA_kDNA" score="0.0"/></ns3:JSeq><ns3:JSeq colour="-1" start="1" end="750" id="sq1138"><ns3:features begin="188" end="207" type="CCGTGCACAATTAGGGGTTG" description="Search Results" featureGroup="B1C" score="0.0"/><ns3:features begin="208" end="229" type="GTGTAATATAGTGGGCCGCGCA" description="Search Results" featureGroup="LB" score="0.0"/><ns3:features begin="133" end="152" type="TGGCATACAGAAACCCCGTT" description="Search Results" featureGroup="crRNA_kDNA" score="0.0"/></ns3:JSeq><ns3:JSeq colour="-1" start="1" end="749" id="sq1140"><ns3:features begin="141" end="162" type="AGAAACCCCGTTCAAAAATCCC" description="Search Results" featureGroup="RevCom_LF" score="0.0"/><ns3:features begin="163" end="184" type="CCAAAATTCGCGTTTTTTGGCC" description="Search Results" featureGroup="F1" score="0.0"/><ns3:features begin="188" end="207" type="CCGTGCACAATTAGGGGTTG" description="Search Results" featureGroup="B1C" score="0.0"/><ns3:features begin="208" end="229" type="GTGTAATATAGTGGGCCGCGCA" description="Search Results" featureGroup="LB" score="0.0"/><ns3:features begin="133" end="152" type="TGGCATACAGAAACCCCGTT" description="Search Results" featureGroup="crRNA_kDNA" score="0.0"/></ns3:JSeq><ns3:JSeq colour="-1" start="1" end="737" id="sq1142"><ns3:features begin="141" end="162" type="AGAAACCCCGTTCAAAAATCCC" description="Search Results" featureGroup="RevCom_LF" score="0.0"/><ns3:features begin="188" end="207" type="CCGTGCACAATTAGGGGTTG" description="Search Results" featureGroup="B1C" score="0.0"/><ns3:features begin="208" end="229" type="GTGTAATATAGTGGGCCGCGCA" description="Search Results" featureGroup="LB" score="0.0"/><ns3:features begin="133" end="152" type="TGGCATACAGAAACCCCGTT" description="Search Results" featureGroup="crRNA_kDNA" score="0.0"/></ns3:JSeq><ns3:JSeq colour="-1" start="1" end="758" id="sq1144"><ns3:features begin="188" end="207" type="CCGTGCACAATTAGGGGTTG" description="Search Results" featureGroup="B1C" score="0.0"/><ns3:features begin="208" end="229" type="GTGTAATATAGTGGGCCGCGCA" description="Search Results" featureGroup="LB" score="0.0"/><ns3:features begin="133" end="152" type="TGGCATACAGAAACCCCGTT" description="Search Results" featureGroup="crRNA_kDNA" score="0.0"/></ns3:JSeq><ns3:JSeq colour="-1" start="1" end="739" id="sq1146"><ns3:features begin="188" end="207" type="CCGTGCACAATTAGGGGTTG" description="Search Results" featureGroup="B1C" score="0.0"/><ns3:features begin="208" end="229" type="GTGTAATATAGTGGGCCGCGCA" description="Search Results" featureGroup="LB" score="0.0"/><ns3:features begin="133" end="152" type="TGGCATACAGAAACCCCGTT" description="Search Results" featureGroup="crRNA_kDNA" score="0.0"/></ns3:JSeq><ns3:JSeq colour="-1" start="1" end="741" id="sq1148"><ns3:features begin="188" end="207" type="CCGTGCACAATTAGGGGTTG" description="Search Results" featureGroup="B1C" score="0.0"/><ns3:features begin="208" end="229" type="GTGTAATATAGTGGGCCGCGCA" description="Search Results" featureGroup="LB" score="0.0"/><ns3:features begin="133" end="152" type="TGGCATACAGAAACCCCGTT" description="Search Results" featureGroup="crRNA_kDNA" score="0.0"/></ns3:JSeq><ns3:JSeq colour="-1" start="1" end="742" id="sq1150"><ns3:features begin="141" end="162" type="AGAAACCCCGTTCAAAAATCCC" description="Search Results" featureGroup="RevCom_LF" score="0.0"/><ns3:features begin="188" end="207" type="CCGTGCACAATTAGGGGTTG" description="Search Results" featureGroup="B1C" score="0.0"/><ns3:features begin="254" end="271" type="GAAACTGGCCTCTAAGGC" description="Search Results" featureGroup="B3C" score="0.0"/><ns3:features begin="208" end="229" type="GTGTAATATAGTGGGCCGCGCA" description="Search Results" featureGroup="LB" score="0.0"/><ns3:features begin="133" end="152" type="TGGCATACAGAAACCCCGTT" description="Search Results" featureGroup="crRNA_kDNA" score="0.0"/></ns3:JSeq><ns3:JSeq colour="-1" start="1" end="760" id="sq1152"><ns3:features begin="188" end="207" type="CCGTGCACAATTAGGGGTTG" description="Search Results" featureGroup="B1C" score="0.0"/><ns3:features begin="208" end="229" type="GTGTAATATAGTGGGCCGCGCA" description="Search Results" featureGroup="LB" score="0.0"/><ns3:features begin="133" end="152" type="TGGCATACAGAAACCCCGTT" description="Search Results" featureGroup="crRNA_kDNA" score="0.0"/></ns3:JSeq><ns3:JSeq colour="-1" start="1" end="758" id="sq1154"><ns3:features begin="188" end="207" type="CCGTGCACAATTAGGGGTTG" description="Search Results" featureGroup="B1C" score="0.0"/><ns3:features begin="208" end="229" type="GTGTAATATAGTGGGCCGCGCA" description="Search Results" featureGroup="LB" score="0.0"/><ns3:features begin="133" end="152" type="TGGCATACAGAAACCCCGTT" description="Search Results" featureGroup="crRNA_kDNA" score="0.0"/></ns3:JSeq><ns3:JSeq colour="-1" start="1" end="749" id="sq1156"><ns3:features begin="141" end="162" type="AGAAACCCCGTTCAAAAATCCC" description="Search Results" featureGroup="RevCom_LF" score="0.0"/><ns3:features begin="188" end="207" type="CCGTGCACAATTAGGGGTTG" description="Search Results" featureGroup="B1C" score="0.0"/><ns3:features begin="208" end="229" type="GTGTAATATAGTGGGCCGCGCA" description="Search Results" featureGroup="LB" score="0.0"/><ns3:features begin="133" end="152" type="TGGCATACAGAAACCCCGTT" description="Search Results" featureGroup="crRNA_kDNA" score="0.0"/></ns3:JSeq><ns3:JSeq colour="-1" start="1" end="749" id="sq1158"><ns3:features begin="188" end="207" type="CCGTGCACAATTAGGGGTTG" description="Search Results" featureGroup="B1C" score="0.0"/><ns3:features begin="133" end="152" type="TGGCATACAGAAACCCCGTT" description="Search Results" featureGroup="crRNA_kDNA" score="0.0"/></ns3:JSeq><ns3:JSeq colour="-1" start="1" end="741" id="sq1160"><ns3:features begin="188" end="207" type="CCGTGCACAATTAGGGGTTG" description="Search Results" featureGroup="B1C" score="0.0"/><ns3:features begin="208" end="229" type="GTGTAATATAGTGGGCCGCGCA" description="Search Results" featureGroup="LB" score="0.0"/><ns3:features begin="133" end="152" type="TGGCATACAGAAACCCCGTT" description="Search Results" featureGroup="crRNA_kDNA" score="0.0"/></ns3:JSeq><ns3:JSeq colour="-1" start="1" end="747" id="sq1162"><ns3:features begin="141" end="162" type="AGAAACCCCGTTCAAAAATCCC" description="Search Results" featureGroup="RevCom_LF" score="0.0"/><ns3:features begin="188" end="207" type="CCGTGCACAATTAGGGGTTG" description="Search Results" featureGroup="B1C" score="0.0"/><ns3:features begin="208" end="229" type="GTGTAATATAGTGGGCCGCGCA" description="Search Results" featureGroup="LB" score="0.0"/><ns3:features begin="133" end="152" type="TGGCATACAGAAACCCCGTT" description="Search Results" featureGroup="crRNA_kDNA" score="0.0"/></ns3:JSeq><ns3:JSeq colour="-1" start="1" end="740" id="sq1164"><ns3:features begin="163" end="184" type="CCAAAATTCGCGTTTTTTGGCC" description="Search Results" featureGroup="F1" score="0.0"/><ns3:features begin="188" end="207" type="CCGTGCACAATTAGGGGTTG" description="Search Results" featureGroup="B1C" score="0.0"/><ns3:features begin="133" end="152" type="TGGCATACAGAAACCCCGTT" description="Search Results" featureGroup="crRNA_kDNA" score="0.0"/></ns3:JSeq><ns3:JSeq colour="-1" start="1" end="739" id="sq1166"><ns3:features begin="141" end="162" type="AGAAACCCCGTTCAAAAATCCC" description="Search Results" featureGroup="RevCom_LF" score="0.0"/><ns3:features begin="188" end="207" type="CCGTGCACAATTAGGGGTTG" description="Search Results" featureGroup="B1C" score="0.0"/><ns3:features begin="208" end="229" type="GTGTAATATAGTGGGCCGCGCA" description="Search Results" featureGroup="LB" score="0.0"/><ns3:features begin="133" end="152" type="TGGCATACAGAAACCCCGTT" description="Search Results" featureGroup="crRNA_kDNA" score="0.0"/></ns3:JSeq><ns3:JSeq colour="-1" start="1" end="749" id="sq1168"><ns3:features begin="163" end="184" type="CCAAAATTCGCGTTTTTTGGCC" description="Search Results" featureGroup="F1" score="0.0"/><ns3:features begin="188" end="207" type="CCGTGCACAATTAGGGGTTG" description="Search Results" featureGroup="B1C" score="0.0"/><ns3:features begin="254" end="271" type="GAAACTGGCCTCTAAGGC" description="Search Results" featureGroup="B3C" score="0.0"/><ns3:features begin="208" end="229" type="GTGTAATATAGTGGGCCGCGCA" description="Search Results" featureGroup="LB" score="0.0"/><ns3:features begin="133" end="152" type="TGGCATACAGAAACCCCGTT" description="Search Results" featureGroup="crRNA_kDNA" score="0.0"/></ns3:JSeq><ns3:JSeq colour="-1" start="1" end="740" id="sq1170"><ns3:features begin="188" end="207" type="CCGTGCACAATTAGGGGTTG" description="Search Results" featureGroup="B1C" score="0.0"/><ns3:features begin="208" end="229" type="GTGTAATATAGTGGGCCGCGCA" description="Search Results" featureGroup="LB" score="0.0"/><ns3:features begin="133" end="152" type="TGGCATACAGAAACCCCGTT" description="Search Results" featureGroup="crRNA_kDNA" score="0.0"/></ns3:JSeq><ns3:JSeq colour="-1" start="1" end="740" id="sq1172"><ns3:features begin="188" end="207" type="CCGTGCACAATTAGGGGTTG" description="Search Results" featureGroup="B1C" score="0.0"/><ns3:features begin="208" end="229" type="GTGTAATATAGTGGGCCGCGCA" description="Search Results" featureGroup="LB" score="0.0"/><ns3:features begin="133" end="152" type="TGGCATACAGAAACCCCGTT" description="Search Results" featureGroup="crRNA_kDNA" score="0.0"/></ns3:JSeq><ns3:JSeq colour="-1" start="1" end="750" id="sq1174"><ns3:features begin="141" end="162" type="AGAAACCCCGTTCAAAAATCCC" description="Search Results" featureGroup="RevCom_LF" score="0.0"/><ns3:features begin="188" end="207" type="CCGTGCACAATTAGGGGTTG" description="Search Results" featureGroup="B1C" score="0.0"/><ns3:features begin="208" end="229" type="GTGTAATATAGTGGGCCGCGCA" description="Search Results" featureGroup="LB" score="0.0"/><ns3:features begin="133" end="152" type="TGGCATACAGAAACCCCGTT" description="Search Results" featureGroup="crRNA_kDNA" score="0.0"/></ns3:JSeq><ns3:JSeq colour="-1" start="1" end="747" id="sq1176"><ns3:features begin="188" end="207" type="CCGTGCACAATTAGGGGTTG" description="Search Results" featureGroup="B1C" score="0.0"/><ns3:features begin="133" end="152" type="TGGCATACAGAAACCCCGTT" description="Search Results" featureGroup="crRNA_kDNA" score="0.0"/></ns3:JSeq><ns3:JSeq colour="-1" start="1" end="739" id="sq1178"><ns3:features begin="141" end="162" type="AGAAACCCCGTTCAAAAATCCC" description="Search Results" featureGroup="RevCom_LF" score="0.0"/><ns3:features begin="188" end="207" type="CCGTGCACAATTAGGGGTTG" description="Search Results" featureGroup="B1C" score="0.0"/><ns3:features begin="208" end="229" type="GTGTAATATAGTGGGCCGCGCA" description="Search Results" featureGroup="LB" score="0.0"/><ns3:features begin="133" end="152" type="TGGCATACAGAAACCCCGTT" description="Search Results" featureGroup="crRNA_kDNA" score="0.0"/></ns3:JSeq><ns3:JSeq colour="-1" start="1" end="749" id="sq1180"><ns3:features begin="141" end="162" type="AGAAACCCCGTTCAAAAATCCC" description="Search Results" featureGroup="RevCom_LF" score="0.0"/><ns3:features begin="163" end="184" type="CCAAAATTCGCGTTTTTTGGCC" description="Search Results" featureGroup="F1" score="0.0"/><ns3:features begin="188" end="207" type="CCGTGCACAATTAGGGGTTG" description="Search Results" featureGroup="B1C" score="0.0"/><ns3:features begin="133" end="152" type="TGGCATACAGAAACCCCGTT" description="Search Results" featureGroup="crRNA_kDNA" score="0.0"/></ns3:JSeq><ns3:JSeq colour="-1" start="1" end="739" id="sq1182"><ns3:features begin="188" end="207" type="CCGTGCACAATTAGGGGTTG" description="Search Results" featureGroup="B1C" score="0.0"/><ns3:features begin="133" end="152" type="TGGCATACAGAAACCCCGTT" description="Search Results" featureGroup="crRNA_kDNA" score="0.0"/></ns3:JSeq><ns3:JSeq colour="-1" start="1" end="749" id="sq1184"><ns3:features begin="188" end="207" type="CCGTGCACAATTAGGGGTTG" description="Search Results" featureGroup="B1C" score="0.0"/><ns3:features begin="208" end="229" type="GTGTAATATAGTGGGCCGCGCA" description="Search Results" featureGroup="LB" score="0.0"/><ns3:features begin="133" end="152" type="TGGCATACAGAAACCCCGTT" description="Search Results" featureGroup="crRNA_kDNA" score="0.0"/></ns3:JSeq><ns3:JSeq colour="-1" start="1" end="748" id="sq1186"><ns3:features begin="141" end="162" type="AGAAACCCCGTTCAAAAATCCC" description="Search Results" featureGroup="RevCom_LF" score="0.0"/><ns3:features begin="163" end="184" type="CCAAAATTCGCGTTTTTTGGCC" description="Search Results" featureGroup="F1" score="0.0"/><ns3:features begin="188" end="207" type="CCGTGCACAATTAGGGGTTG" description="Search Results" featureGroup="B1C" score="0.0"/><ns3:features begin="254" end="271" type="GAAACTGGCCTCTAAGGC" description="Search Results" featureGroup="B3C" score="0.0"/><ns3:features begin="236" end="253" type="GCTGGGTTAGGATGTCGT" description="Search Results" featureGroup="B2C" score="0.0"/><ns3:features begin="208" end="229" type="GTGTAATATAGTGGGCCGCGCA" description="Search Results" featureGroup="LB" score="0.0"/><ns3:features begin="133" end="152" type="TGGCATACAGAAACCCCGTT" description="Search Results" featureGroup="crRNA_kDNA" score="0.0"/></ns3:JSeq><ns3:JSeq colour="-1" start="1" end="749" id="sq1188"><ns3:features begin="141" end="162" type="AGAAACCCCGTTCAAAAATCCC" description="Search Results" featureGroup="RevCom_LF" score="0.0"/><ns3:features begin="188" end="207" type="CCGTGCACAATTAGGGGTTG" description="Search Results" featureGroup="B1C" score="0.0"/><ns3:features begin="208" end="229" type="GTGTAATATAGTGGGCCGCGCA" description="Search Results" featureGroup="LB" score="0.0"/><ns3:features begin="133" end="152" type="TGGCATACAGAAACCCCGTT" description="Search Results" featureGroup="crRNA_kDNA" score="0.0"/></ns3:JSeq><ns3:JSeq colour="-1" start="1" end="749" id="sq1190"><ns3:features begin="188" end="207" type="CCGTGCACAATTAGGGGTTG" description="Search Results" featureGroup="B1C" score="0.0"/><ns3:features begin="208" end="229" type="GTGTAATATAGTGGGCCGCGCA" description="Search Results" featureGroup="LB" score="0.0"/><ns3:features begin="133" end="152" type="TGGCATACAGAAACCCCGTT" description="Search Results" featureGroup="crRNA_kDNA" score="0.0"/></ns3:JSeq><ns3:JSeq colour="-1" start="1" end="739" id="sq1192"><ns3:features begin="188" end="207" type="CCGTGCACAATTAGGGGTTG" description="Search Results" featureGroup="B1C" score="0.0"/><ns3:features begin="208" end="229" type="GTGTAATATAGTGGGCCGCGCA" description="Search Results" featureGroup="LB" score="0.0"/><ns3:features begin="133" end="152" type="TGGCATACAGAAACCCCGTT" description="Search Results" featureGroup="crRNA_kDNA" score="0.0"/></ns3:JSeq><ns3:JSeq colour="-1" start="1" end="741" id="sq1194"><ns3:features begin="188" end="207" type="CCGTGCACAATTAGGGGTTG" description="Search Results" featureGroup="B1C" score="0.0"/><ns3:features begin="208" end="229" type="GTGTAATATAGTGGGCCGCGCA" description="Search Results" featureGroup="LB" score="0.0"/><ns3:features begin="133" end="152" type="TGGCATACAGAAACCCCGTT" description="Search Results" featureGroup="crRNA_kDNA" score="0.0"/></ns3:JSeq><ns3:JSeq colour="-1" start="1" end="739" id="sq1196"><ns3:features begin="188" end="207" type="CCGTGCACAATTAGGGGTTG" description="Search Results" featureGroup="B1C" score="0.0"/><ns3:features begin="208" end="229" type="GTGTAATATAGTGGGCCGCGCA" description="Search Results" featureGroup="LB" score="0.0"/><ns3:features begin="133" end="152" type="TGGCATACAGAAACCCCGTT" description="Search Results" featureGroup="crRNA_kDNA" score="0.0"/></ns3:JSeq><ns3:JSeq colour="-1" start="1" end="744" id="sq1198"><ns3:features begin="141" end="162" type="AGAAACCCCGTTCAAAAATCCC" description="Search Results" featureGroup="RevCom_LF" score="0.0"/><ns3:features begin="163" end="184" type="CCAAAATTCGCGTTTTTTGGCC" description="Search Results" featureGroup="F1" score="0.0"/><ns3:features begin="188" end="207" type="CCGTGCACAATTAGGGGTTG" description="Search Results" featureGroup="B1C" score="0.0"/><ns3:features begin="208" end="229" type="GTGTAATATAGTGGGCCGCGCA" description="Search Results" featureGroup="LB" score="0.0"/><ns3:features begin="133" end="152" type="TGGCATACAGAAACCCCGTT" description="Search Results" featureGroup="crRNA_kDNA" score="0.0"/></ns3:JSeq><ns3:JSeq colour="-1" start="1" end="752" id="sq1200"><ns3:features begin="141" end="162" type="AGAAACCCCGTTCAAAAATCCC" description="Search Results" featureGroup="RevCom_LF" score="0.0"/><ns3:features begin="188" end="207" type="CCGTGCACAATTAGGGGTTG" description="Search Results" featureGroup="B1C" score="0.0"/><ns3:features begin="208" end="229" type="GTGTAATATAGTGGGCCGCGCA" description="Search Results" featureGroup="LB" score="0.0"/><ns3:features begin="133" end="152" type="TGGCATACAGAAACCCCGTT" description="Search Results" featureGroup="crRNA_kDNA" score="0.0"/></ns3:JSeq><ns3:JSeq colour="-1" start="1" end="747" id="sq1202"><ns3:features begin="188" end="207" type="CCGTGCACAATTAGGGGTTG" description="Search Results" featureGroup="B1C" score="0.0"/><ns3:features begin="208" end="229" type="GTGTAATATAGTGGGCCGCGCA" description="Search Results" featureGroup="LB" score="0.0"/><ns3:features begin="133" end="152" type="TGGCATACAGAAACCCCGTT" description="Search Results" featureGroup="crRNA_kDNA" score="0.0"/></ns3:JSeq><ns3:JSeq colour="-1" start="1" end="738" id="sq1204"><ns3:features begin="141" end="162" type="AGAAACCCCGTTCAAAAATCCC" description="Search Results" featureGroup="RevCom_LF" score="0.0"/><ns3:features begin="188" end="207" type="CCGTGCACAATTAGGGGTTG" description="Search Results" featureGroup="B1C" score="0.0"/><ns3:features begin="208" end="229" type="GTGTAATATAGTGGGCCGCGCA" description="Search Results" featureGroup="LB" score="0.0"/><ns3:features begin="133" end="152" type="TGGCATACAGAAACCCCGTT" description="Search Results" featureGroup="crRNA_kDNA" score="0.0"/></ns3:JSeq><ns3:JSeq colour="-1" start="1" end="749" id="sq1206"><ns3:features begin="141" end="162" type="AGAAACCCCGTTCAAAAATCCC" description="Search Results" featureGroup="RevCom_LF" score="0.0"/><ns3:features begin="188" end="207" type="CCGTGCACAATTAGGGGTTG" description="Search Results" featureGroup="B1C" score="0.0"/><ns3:features begin="208" end="229" type="GTGTAATATAGTGGGCCGCGCA" description="Search Results" featureGroup="LB" score="0.0"/><ns3:features begin="133" end="152" type="TGGCATACAGAAACCCCGTT" description="Search Results" featureGroup="crRNA_kDNA" score="0.0"/></ns3:JSeq><ns3:JSeq colour="-1" start="1" end="746" id="sq1208"><ns3:features begin="188" end="207" type="CCGTGCACAATTAGGGGTTG" description="Search Results" featureGroup="B1C" score="0.0"/><ns3:features begin="208" end="229" type="GTGTAATATAGTGGGCCGCGCA" description="Search Results" featureGroup="LB" score="0.0"/><ns3:features begin="133" end="152" type="TGGCATACAGAAACCCCGTT" description="Search Results" featureGroup="crRNA_kDNA" score="0.0"/></ns3:JSeq><ns3:JSeq colour="-1" start="1" end="760" id="sq1210"><ns3:features begin="188" end="207" type="CCGTGCACAATTAGGGGTTG" description="Search Results" featureGroup="B1C" score="0.0"/><ns3:features begin="208" end="229" type="GTGTAATATAGTGGGCCGCGCA" description="Search Results" featureGroup="LB" score="0.0"/><ns3:features begin="133" end="152" type="TGGCATACAGAAACCCCGTT" description="Search Results" featureGroup="crRNA_kDNA" score="0.0"/></ns3:JSeq><ns3:JSeq colour="-1" start="1" end="749" id="sq1212"><ns3:features begin="188" end="207" type="CCGTGCACAATTAGGGGTTG" description="Search Results" featureGroup="B1C" score="0.0"/><ns3:features begin="208" end="229" type="GTGTAATATAGTGGGCCGCGCA" description="Search Results" featureGroup="LB" score="0.0"/><ns3:features begin="133" end="152" type="TGGCATACAGAAACCCCGTT" description="Search Results" featureGroup="crRNA_kDNA" score="0.0"/></ns3:JSeq><ns3:JSeq colour="-1" start="1" end="761" id="sq1214"><ns3:features begin="188" end="207" type="CCGTGCACAATTAGGGGTTG" description="Search Results" featureGroup="B1C" score="0.0"/><ns3:features begin="208" end="229" type="GTGTAATATAGTGGGCCGCGCA" description="Search Results" featureGroup="LB" score="0.0"/><ns3:features begin="133" end="152" type="TGGCATACAGAAACCCCGTT" description="Search Results" featureGroup="crRNA_kDNA" score="0.0"/></ns3:JSeq><ns3:JSeq colour="-1" start="1" end="741" id="sq1216"><ns3:features begin="141" end="162" type="AGAAACCCCGTTCAAAAATCCC" description="Search Results" featureGroup="RevCom_LF" score="0.0"/><ns3:features begin="188" end="207" type="CCGTGCACAATTAGGGGTTG" description="Search Results" featureGroup="B1C" score="0.0"/><ns3:features begin="133" end="152" type="TGGCATACAGAAACCCCGTT" description="Search Results" featureGroup="crRNA_kDNA" score="0.0"/></ns3:JSeq><ns3:JSeq colour="-1" start="1" end="751" id="sq1218"><ns3:features begin="141" end="162" type="AGAAACCCCGTTCAAAAATCCC" description="Search Results" featureGroup="RevCom_LF" score="0.0"/><ns3:features begin="188" end="207" type="CCGTGCACAATTAGGGGTTG" description="Search Results" featureGroup="B1C" score="0.0"/><ns3:features begin="208" end="229" type="GTGTAATATAGTGGGCCGCGCA" description="Search Results" featureGroup="LB" score="0.0"/><ns3:features begin="133" end="152" type="TGGCATACAGAAACCCCGTT" description="Search Results" featureGroup="crRNA_kDNA" score="0.0"/></ns3:JSeq><ns3:JSeq colour="-1" start="1" end="740" id="sq1220"><ns3:features begin="188" end="207" type="CCGTGCACAATTAGGGGTTG" description="Search Results" featureGroup="B1C" score="0.0"/><ns3:features begin="208" end="229" type="GTGTAATATAGTGGGCCGCGCA" description="Search Results" featureGroup="LB" score="0.0"/><ns3:features begin="133" end="152" type="TGGCATACAGAAACCCCGTT" description="Search Results" featureGroup="crRNA_kDNA" score="0.0"/></ns3:JSeq><ns3:JSeq colour="-1" start="1" end="750" id="sq1222"><ns3:features begin="141" end="162" type="AGAAACCCCGTTCAAAAATCCC" description="Search Results" featureGroup="RevCom_LF" score="0.0"/><ns3:features begin="188" end="207" type="CCGTGCACAATTAGGGGTTG" description="Search Results" featureGroup="B1C" score="0.0"/><ns3:features begin="208" end="229" type="GTGTAATATAGTGGGCCGCGCA" description="Search Results" featureGroup="LB" score="0.0"/><ns3:features begin="133" end="152" type="TGGCATACAGAAACCCCGTT" description="Search Results" featureGroup="crRNA_kDNA" score="0.0"/></ns3:JSeq><ns3:JSeq colour="-1" start="1" end="739" id="sq1224"><ns3:features begin="188" end="207" type="CCGTGCACAATTAGGGGTTG" description="Search Results" featureGroup="B1C" score="0.0"/><ns3:features begin="208" end="229" type="GTGTAATATAGTGGGCCGCGCA" description="Search Results" featureGroup="LB" score="0.0"/><ns3:features begin="133" end="152" type="TGGCATACAGAAACCCCGTT" description="Search Results" featureGroup="crRNA_kDNA" score="0.0"/></ns3:JSeq><ns3:JSeq colour="-1" start="1" end="737" id="sq1226"><ns3:features begin="188" end="207" type="CCGTGCACAATTAGGGGTTG" description="Search Results" featureGroup="B1C" score="0.0"/><ns3:features begin="208" end="229" type="GTGTAATATAGTGGGCCGCGCA" description="Search Results" featureGroup="LB" score="0.0"/><ns3:features begin="133" end="152" type="TGGCATACAGAAACCCCGTT" description="Search Results" featureGroup="crRNA_kDNA" score="0.0"/></ns3:JSeq><ns3:JSeq colour="-1" start="1" end="748" id="sq1228"><ns3:features begin="188" end="207" type="CCGTGCACAATTAGGGGTTG" description="Search Results" featureGroup="B1C" score="0.0"/><ns3:features begin="208" end="229" type="GTGTAATATAGTGGGCCGCGCA" description="Search Results" featureGroup="LB" score="0.0"/><ns3:features begin="133" end="152" type="TGGCATACAGAAACCCCGTT" description="Search Results" featureGroup="crRNA_kDNA" score="0.0"/></ns3:JSeq><ns3:JSeq colour="-1" start="1" end="741" id="sq1230"><ns3:features begin="188" end="207" type="CCGTGCACAATTAGGGGTTG" description="Search Results" featureGroup="B1C" score="0.0"/><ns3:features begin="254" end="271" type="GAAACTGGCCTCTAAGGC" description="Search Results" featureGroup="B3C" score="0.0"/><ns3:features begin="208" end="229" type="GTGTAATATAGTGGGCCGCGCA" description="Search Results" featureGroup="LB" score="0.0"/><ns3:features begin="133" end="152" type="TGGCATACAGAAACCCCGTT" description="Search Results" featureGroup="crRNA_kDNA" score="0.0"/></ns3:JSeq><ns3:JSeq colour="-1" start="1" end="752" id="sq1232"><ns3:features begin="141" end="162" type="AGAAACCCCGTTCAAAAATCCC" description="Search Results" featureGroup="RevCom_LF" score="0.0"/><ns3:features begin="188" end="207" type="CCGTGCACAATTAGGGGTTG" description="Search Results" featureGroup="B1C" score="0.0"/><ns3:features begin="208" end="229" type="GTGTAATATAGTGGGCCGCGCA" description="Search Results" featureGroup="LB" score="0.0"/><ns3:features begin="133" end="152" type="TGGCATACAGAAACCCCGTT" description="Search Results" featureGroup="crRNA_kDNA" score="0.0"/></ns3:JSeq><ns3:JSeq colour="-1" start="1" end="742" id="sq1234"><ns3:features begin="188" end="207" type="CCGTGCACAATTAGGGGTTG" description="Search Results" featureGroup="B1C" score="0.0"/><ns3:features begin="208" end="229" type="GTGTAATATAGTGGGCCGCGCA" description="Search Results" featureGroup="LB" score="0.0"/><ns3:features begin="133" end="152" type="TGGCATACAGAAACCCCGTT" description="Search Results" featureGroup="crRNA_kDNA" score="0.0"/></ns3:JSeq><ns3:JSeq colour="-1" start="1" end="750" id="sq1236"><ns3:features begin="188" end="207" type="CCGTGCACAATTAGGGGTTG" description="Search Results" featureGroup="B1C" score="0.0"/><ns3:features begin="208" end="229" type="GTGTAATATAGTGGGCCGCGCA" description="Search Results" featureGroup="LB" score="0.0"/><ns3:features begin="133" end="152" type="TGGCATACAGAAACCCCGTT" description="Search Results" featureGroup="crRNA_kDNA" score="0.0"/></ns3:JSeq><ns3:JSeq colour="-1" start="1" end="740" id="sq1238"><ns3:features begin="141" end="162" type="AGAAACCCCGTTCAAAAATCCC" description="Search Results" featureGroup="RevCom_LF" score="0.0"/><ns3:features begin="188" end="207" type="CCGTGCACAATTAGGGGTTG" description="Search Results" featureGroup="B1C" score="0.0"/><ns3:features begin="208" end="229" type="GTGTAATATAGTGGGCCGCGCA" description="Search Results" featureGroup="LB" score="0.0"/><ns3:features begin="133" end="152" type="TGGCATACAGAAACCCCGTT" description="Search Results" featureGroup="crRNA_kDNA" score="0.0"/></ns3:JSeq><ns3:JSeq colour="-1" start="1" end="751" id="sq1240"><ns3:features begin="141" end="162" type="AGAAACCCCGTTCAAAAATCCC" description="Search Results" featureGroup="RevCom_LF" score="0.0"/><ns3:features begin="188" end="207" type="CCGTGCACAATTAGGGGTTG" description="Search Results" featureGroup="B1C" score="0.0"/><ns3:features begin="208" end="229" type="GTGTAATATAGTGGGCCGCGCA" description="Search Results" featureGroup="LB" score="0.0"/><ns3:features begin="133" end="152" type="TGGCATACAGAAACCCCGTT" description="Search Results" featureGroup="crRNA_kDNA" score="0.0"/></ns3:JSeq><ns3:JSeq colour="-1" start="1" end="740" id="sq1242"><ns3:features begin="188" end="207" type="CCGTGCACAATTAGGGGTTG" description="Search Results" featureGroup="B1C" score="0.0"/><ns3:features begin="133" end="152" type="TGGCATACAGAAACCCCGTT" description="Search Results" featureGroup="crRNA_kDNA" score="0.0"/></ns3:JSeq><ns3:JSeq colour="-1" start="1" end="739" id="sq1244"><ns3:features begin="188" end="207" type="CCGTGCACAATTAGGGGTTG" description="Search Results" featureGroup="B1C" score="0.0"/><ns3:features begin="208" end="229" type="GTGTAATATAGTGGGCCGCGCA" description="Search Results" featureGroup="LB" score="0.0"/><ns3:features begin="133" end="152" type="TGGCATACAGAAACCCCGTT" description="Search Results" featureGroup="crRNA_kDNA" score="0.0"/></ns3:JSeq><ns3:JSeq colour="-1" start="1" end="749" id="sq1246"><ns3:features begin="188" end="207" type="CCGTGCACAATTAGGGGTTG" description="Search Results" featureGroup="B1C" score="0.0"/><ns3:features begin="208" end="229" type="GTGTAATATAGTGGGCCGCGCA" description="Search Results" featureGroup="LB" score="0.0"/></ns3:JSeq><ns3:JSeq colour="-1" start="1" end="750" id="sq1248"><ns3:features begin="188" end="207" type="CCGTGCACAATTAGGGGTTG" description="Search Results" featureGroup="B1C" score="0.0"/><ns3:features begin="208" end="229" type="GTGTAATATAGTGGGCCGCGCA" description="Search Results" featureGroup="LB" score="0.0"/><ns3:features begin="133" end="152" type="TGGCATACAGAAACCCCGTT" description="Search Results" featureGroup="crRNA_kDNA" score="0.0"/></ns3:JSeq><ns3:JSeq colour="-1" start="1" end="747" id="sq1250"><ns3:features begin="141" end="162" type="AGAAACCCCGTTCAAAAATCCC" description="Search Results" featureGroup="RevCom_LF" score="0.0"/><ns3:features begin="188" end="207" type="CCGTGCACAATTAGGGGTTG" description="Search Results" featureGroup="B1C" score="0.0"/><ns3:features begin="208" end="229" type="GTGTAATATAGTGGGCCGCGCA" description="Search Results" featureGroup="LB" score="0.0"/><ns3:features begin="133" end="152" type="TGGCATACAGAAACCCCGTT" description="Search Results" featureGroup="crRNA_kDNA" score="0.0"/></ns3:JSeq><ns3:JSeq colour="-1" start="1" end="750" id="sq1252"><ns3:features begin="141" end="162" type="AGAAACCCCGTTCAAAAATCCC" description="Search Results" featureGroup="RevCom_LF" score="0.0"/><ns3:features begin="188" end="207" type="CCGTGCACAATTAGGGGTTG" description="Search Results" featureGroup="B1C" score="0.0"/><ns3:features begin="208" end="229" type="GTGTAATATAGTGGGCCGCGCA" description="Search Results" featureGroup="LB" score="0.0"/><ns3:features begin="133" end="152" type="TGGCATACAGAAACCCCGTT" description="Search Results" featureGroup="crRNA_kDNA" score="0.0"/></ns3:JSeq><ns3:JSeq colour="-1" start="1" end="738" id="sq1254"><ns3:features begin="188" end="207" type="CCGTGCACAATTAGGGGTTG" description="Search Results" featureGroup="B1C" score="0.0"/><ns3:features begin="208" end="229" type="GTGTAATATAGTGGGCCGCGCA" description="Search Results" featureGroup="LB" score="0.0"/><ns3:features begin="133" end="152" type="TGGCATACAGAAACCCCGTT" description="Search Results" featureGroup="crRNA_kDNA" score="0.0"/></ns3:JSeq><ns3:JSeq colour="-1" start="1" end="761" id="sq1256"><ns3:features begin="188" end="207" type="CCGTGCACAATTAGGGGTTG" description="Search Results" featureGroup="B1C" score="0.0"/><ns3:features begin="208" end="229" type="GTGTAATATAGTGGGCCGCGCA" description="Search Results" featureGroup="LB" score="0.0"/><ns3:features begin="133" end="152" type="TGGCATACAGAAACCCCGTT" description="Search Results" featureGroup="crRNA_kDNA" score="0.0"/></ns3:JSeq><ns3:JSeq colour="-1" start="1" end="740" id="sq1258"><ns3:features begin="141" end="162" type="AGAAACCCCGTTCAAAAATCCC" description="Search Results" featureGroup="RevCom_LF" score="0.0"/><ns3:features begin="188" end="207" type="CCGTGCACAATTAGGGGTTG" description="Search Results" featureGroup="B1C" score="0.0"/><ns3:features begin="254" end="271" type="GAAACTGGCCTCTAAGGC" description="Search Results" featureGroup="B3C" score="0.0"/><ns3:features begin="208" end="229" type="GTGTAATATAGTGGGCCGCGCA" description="Search Results" featureGroup="LB" score="0.0"/><ns3:features begin="133" end="152" type="TGGCATACAGAAACCCCGTT" description="Search Results" featureGroup="crRNA_kDNA" score="0.0"/></ns3:JSeq><ns3:JSeq colour="-1" start="1" end="757" id="sq1260"><ns3:features begin="188" end="207" type="CCGTGCACAATTAGGGGTTG" description="Search Results" featureGroup="B1C" score="0.0"/><ns3:features begin="208" end="229" type="GTGTAATATAGTGGGCCGCGCA" description="Search Results" featureGroup="LB" score="0.0"/><ns3:features begin="133" end="152" type="TGGCATACAGAAACCCCGTT" description="Search Results" featureGroup="crRNA_kDNA" score="0.0"/></ns3:JSeq><ns3:JSeq colour="-1" start="1" end="739" id="sq1262"><ns3:features begin="188" end="207" type="CCGTGCACAATTAGGGGTTG" description="Search Results" featureGroup="B1C" score="0.0"/><ns3:features begin="133" end="152" type="TGGCATACAGAAACCCCGTT" description="Search Results" featureGroup="crRNA_kDNA" score="0.0"/></ns3:JSeq><ns3:JSeq colour="-1" start="1" end="748" id="sq1264"><ns3:features begin="141" end="162" type="AGAAACCCCGTTCAAAAATCCC" description="Search Results" featureGroup="RevCom_LF" score="0.0"/><ns3:features begin="188" end="207" type="CCGTGCACAATTAGGGGTTG" description="Search Results" featureGroup="B1C" score="0.0"/><ns3:features begin="208" end="229" type="GTGTAATATAGTGGGCCGCGCA" description="Search Results" featureGroup="LB" score="0.0"/><ns3:features begin="133" end="152" type="TGGCATACAGAAACCCCGTT" description="Search Results" featureGroup="crRNA_kDNA" score="0.0"/></ns3:JSeq><ns3:JSeq colour="-1" start="1" end="739" id="sq1266"><ns3:features begin="188" end="207" type="CCGTGCACAATTAGGGGTTG" description="Search Results" featureGroup="B1C" score="0.0"/><ns3:features begin="208" end="229" type="GTGTAATATAGTGGGCCGCGCA" description="Search Results" featureGroup="LB" score="0.0"/><ns3:features begin="133" end="152" type="TGGCATACAGAAACCCCGTT" description="Search Results" featureGroup="crRNA_kDNA" score="0.0"/></ns3:JSeq><ns3:JSeq colour="-1" start="1" end="752" id="sq1268"><ns3:features begin="163" end="184" type="CCAAAATTCGCGTTTTTTGGCC" description="Search Results" featureGroup="F1" score="0.0"/><ns3:features begin="188" end="207" type="CCGTGCACAATTAGGGGTTG" description="Search Results" featureGroup="B1C" score="0.0"/><ns3:features begin="133" end="152" type="TGGCATACAGAAACCCCGTT" description="Search Results" featureGroup="crRNA_kDNA" score="0.0"/></ns3:JSeq><ns3:JSeq colour="-1" start="1" end="750" id="sq1270"><ns3:features begin="188" end="207" type="CCGTGCACAATTAGGGGTTG" description="Search Results" featureGroup="B1C" score="0.0"/><ns3:features begin="208" end="229" type="GTGTAATATAGTGGGCCGCGCA" description="Search Results" featureGroup="LB" score="0.0"/><ns3:features begin="133" end="152" type="TGGCATACAGAAACCCCGTT" description="Search Results" featureGroup="crRNA_kDNA" score="0.0"/></ns3:JSeq><ns3:JSeq colour="-1" start="1" end="739" id="sq1272"><ns3:features begin="188" end="207" type="CCGTGCACAATTAGGGGTTG" description="Search Results" featureGroup="B1C" score="0.0"/><ns3:features begin="208" end="229" type="GTGTAATATAGTGGGCCGCGCA" description="Search Results" featureGroup="LB" score="0.0"/><ns3:features begin="133" end="152" type="TGGCATACAGAAACCCCGTT" description="Search Results" featureGroup="crRNA_kDNA" score="0.0"/></ns3:JSeq><ns3:JSeq colour="-1" start="1" end="742" id="sq1274"><ns3:features begin="141" end="162" type="AGAAACCCCGTTCAAAAATCCC" description="Search Results" featureGroup="RevCom_LF" score="0.0"/><ns3:features begin="188" end="207" type="CCGTGCACAATTAGGGGTTG" description="Search Results" featureGroup="B1C" score="0.0"/><ns3:features begin="208" end="229" type="GTGTAATATAGTGGGCCGCGCA" description="Search Results" featureGroup="LB" score="0.0"/><ns3:features begin="133" end="152" type="TGGCATACAGAAACCCCGTT" description="Search Results" featureGroup="crRNA_kDNA" score="0.0"/></ns3:JSeq><ns3:JSeq colour="-1" start="1" end="740" id="sq1276"><ns3:features begin="188" end="207" type="CCGTGCACAATTAGGGGTTG" description="Search Results" featureGroup="B1C" score="0.0"/><ns3:features begin="133" end="152" type="TGGCATACAGAAACCCCGTT" description="Search Results" featureGroup="crRNA_kDNA" score="0.0"/></ns3:JSeq><ns3:JSeq colour="-1" start="1" end="757" id="sq1278"><ns3:features begin="188" end="207" type="CCGTGCACAATTAGGGGTTG" description="Search Results" featureGroup="B1C" score="0.0"/><ns3:features begin="208" end="229" type="GTGTAATATAGTGGGCCGCGCA" description="Search Results" featureGroup="LB" score="0.0"/><ns3:features begin="133" end="152" type="TGGCATACAGAAACCCCGTT" description="Search Results" featureGroup="crRNA_kDNA" score="0.0"/></ns3:JSeq><ns3:JSeq colour="-1" start="1" end="739" id="sq1280"><ns3:features begin="188" end="207" type="CCGTGCACAATTAGGGGTTG" description="Search Results" featureGroup="B1C" score="0.0"/><ns3:features begin="208" end="229" type="GTGTAATATAGTGGGCCGCGCA" description="Search Results" featureGroup="LB" score="0.0"/><ns3:features begin="132" end="151" type="TGGCATACAGAAACCCCGTT" description="Search Results" featureGroup="crRNA_kDNA" score="0.0"/></ns3:JSeq><ns3:JSeq colour="-1" start="1" end="749" id="sq1282"><ns3:features begin="188" end="207" type="CCGTGCACAATTAGGGGTTG" description="Search Results" featureGroup="B1C" score="0.0"/><ns3:features begin="208" end="229" type="GTGTAATATAGTGGGCCGCGCA" description="Search Results" featureGroup="LB" score="0.0"/><ns3:features begin="133" end="152" type="TGGCATACAGAAACCCCGTT" description="Search Results" featureGroup="crRNA_kDNA" score="0.0"/></ns3:JSeq><ns3:JSeq colour="-1" start="1" end="740" id="sq1284"><ns3:features begin="141" end="162" type="AGAAACCCCGTTCAAAAATCCC" description="Search Results" featureGroup="RevCom_LF" score="0.0"/><ns3:features begin="188" end="207" type="CCGTGCACAATTAGGGGTTG" description="Search Results" featureGroup="B1C" score="0.0"/><ns3:features begin="133" end="152" type="TGGCATACAGAAACCCCGTT" description="Search Results" featureGroup="crRNA_kDNA" score="0.0"/></ns3:JSeq><ns3:JSeq colour="-1" start="1" end="740" id="sq1286"><ns3:features begin="188" end="207" type="CCGTGCACAATTAGGGGTTG" description="Search Results" featureGroup="B1C" score="0.0"/><ns3:features begin="208" end="229" type="GTGTAATATAGTGGGCCGCGCA" description="Search Results" featureGroup="LB" score="0.0"/><ns3:features begin="133" end="152" type="TGGCATACAGAAACCCCGTT" description="Search Results" featureGroup="crRNA_kDNA" score="0.0"/></ns3:JSeq><ns3:JSeq colour="-1" start="1" end="750" id="sq1288"><ns3:features begin="141" end="162" type="AGAAACCCCGTTCAAAAATCCC" description="Search Results" featureGroup="RevCom_LF" score="0.0"/><ns3:features begin="163" end="184" type="CCAAAATTCGCGTTTTTTGGCC" description="Search Results" featureGroup="F1" score="0.0"/><ns3:features begin="188" end="207" type="CCGTGCACAATTAGGGGTTG" description="Search Results" featureGroup="B1C" score="0.0"/><ns3:features begin="254" end="271" type="GAAACTGGCCTCTAAGGC" description="Search Results" featureGroup="B3C" score="0.0"/><ns3:features begin="133" end="152" type="TGGCATACAGAAACCCCGTT" description="Search Results" featureGroup="crRNA_kDNA" score="0.0"/></ns3:JSeq><ns3:JSeq colour="-1" start="1" end="747" id="sq1290"><ns3:features begin="188" end="207" type="CCGTGCACAATTAGGGGTTG" description="Search Results" featureGroup="B1C" score="0.0"/><ns3:features begin="208" end="229" type="GTGTAATATAGTGGGCCGCGCA" description="Search Results" featureGroup="LB" score="0.0"/><ns3:features begin="133" end="152" type="TGGCATACAGAAACCCCGTT" description="Search Results" featureGroup="crRNA_kDNA" score="0.0"/></ns3:JSeq><ns3:JSeq colour="-1" start="1" end="750" id="sq1292"><ns3:features begin="188" end="207" type="CCGTGCACAATTAGGGGTTG" description="Search Results" featureGroup="B1C" score="0.0"/><ns3:features begin="208" end="229" type="GTGTAATATAGTGGGCCGCGCA" description="Search Results" featureGroup="LB" score="0.0"/><ns3:features begin="133" end="152" type="TGGCATACAGAAACCCCGTT" description="Search Results" featureGroup="crRNA_kDNA" score="0.0"/></ns3:JSeq><ns3:JSeq colour="-1" start="1" end="738" id="sq1294"><ns3:features begin="188" end="207" type="CCGTGCACAATTAGGGGTTG" description="Search Results" featureGroup="B1C" score="0.0"/><ns3:features begin="133" end="152" type="TGGCATACAGAAACCCCGTT" description="Search Results" featureGroup="crRNA_kDNA" score="0.0"/></ns3:JSeq><ns3:JSeq colour="-1" start="1" end="742" id="sq1296"><ns3:features begin="141" end="162" type="AGAAACCCCGTTCAAAAATCCC" description="Search Results" featureGroup="RevCom_LF" score="0.0"/><ns3:features begin="188" end="207" type="CCGTGCACAATTAGGGGTTG" description="Search Results" featureGroup="B1C" score="0.0"/><ns3:features begin="133" end="152" type="TGGCATACAGAAACCCCGTT" description="Search Results" featureGroup="crRNA_kDNA" score="0.0"/></ns3:JSeq><ns3:JSeq colour="-1" start="1" end="749" id="sq1298"><ns3:features begin="188" end="207" type="CCGTGCACAATTAGGGGTTG" description="Search Results" featureGroup="B1C" score="0.0"/><ns3:features begin="208" end="229" type="GTGTAATATAGTGGGCCGCGCA" description="Search Results" featureGroup="LB" score="0.0"/><ns3:features begin="133" end="152" type="TGGCATACAGAAACCCCGTT" description="Search Results" featureGroup="crRNA_kDNA" score="0.0"/></ns3:JSeq><ns3:JSeq colour="-1" start="1" end="761" id="sq1300"><ns3:features begin="141" end="162" type="AGAAACCCCGTTCAAAAATCCC" description="Search Results" featureGroup="RevCom_LF" score="0.0"/><ns3:features begin="188" end="207" type="CCGTGCACAATTAGGGGTTG" description="Search Results" featureGroup="B1C" score="0.0"/><ns3:features begin="208" end="229" type="GTGTAATATAGTGGGCCGCGCA" description="Search Results" featureGroup="LB" score="0.0"/><ns3:features begin="133" end="152" type="TGGCATACAGAAACCCCGTT" description="Search Results" featureGroup="crRNA_kDNA" score="0.0"/></ns3:JSeq><ns3:JSeq colour="-1" start="1" end="747" id="sq1302"><ns3:features begin="188" end="207" type="CCGTGCACAATTAGGGGTTG" description="Search Results" featureGroup="B1C" score="0.0"/><ns3:features begin="208" end="229" type="GTGTAATATAGTGGGCCGCGCA" description="Search Results" featureGroup="LB" score="0.0"/><ns3:features begin="134" end="153" type="TGGCATACAGAAACCCCGTT" description="Search Results" featureGroup="crRNA_kDNA" score="0.0"/></ns3:JSeq><ns3:JSeq colour="-1" start="1" end="740" id="sq1304"><ns3:features begin="188" end="207" type="CCGTGCACAATTAGGGGTTG" description="Search Results" featureGroup="B1C" score="0.0"/><ns3:features begin="208" end="229" type="GTGTAATATAGTGGGCCGCGCA" description="Search Results" featureGroup="LB" score="0.0"/></ns3:JSeq><ns3:JSeq colour="-1" start="1" end="741" id="sq1306"><ns3:features begin="188" end="207" type="CCGTGCACAATTAGGGGTTG" description="Search Results" featureGroup="B1C" score="0.0"/><ns3:features begin="208" end="229" type="GTGTAATATAGTGGGCCGCGCA" description="Search Results" featureGroup="LB" score="0.0"/><ns3:features begin="133" end="152" type="TGGCATACAGAAACCCCGTT" description="Search Results" featureGroup="crRNA_kDNA" score="0.0"/></ns3:JSeq><ns3:JSeq colour="-1" start="1" end="750" id="sq1308"><ns3:features begin="188" end="207" type="CCGTGCACAATTAGGGGTTG" description="Search Results" featureGroup="B1C" score="0.0"/><ns3:features begin="208" end="229" type="GTGTAATATAGTGGGCCGCGCA" description="Search Results" featureGroup="LB" score="0.0"/><ns3:features begin="133" end="152" type="TGGCATACAGAAACCCCGTT" description="Search Results" featureGroup="crRNA_kDNA" score="0.0"/></ns3:JSeq><ns3:JSeq colour="-1" start="1" end="740" id="sq1310"><ns3:features begin="188" end="207" type="CCGTGCACAATTAGGGGTTG" description="Search Results" featureGroup="B1C" score="0.0"/><ns3:features begin="208" end="229" type="GTGTAATATAGTGGGCCGCGCA" description="Search Results" featureGroup="LB" score="0.0"/><ns3:features begin="133" end="152" type="TGGCATACAGAAACCCCGTT" description="Search Results" featureGroup="crRNA_kDNA" score="0.0"/></ns3:JSeq><ns3:JSeq colour="-1" start="1" end="749" id="sq1312"><ns3:features begin="188" end="207" type="CCGTGCACAATTAGGGGTTG" description="Search Results" featureGroup="B1C" score="0.0"/><ns3:features begin="208" end="229" type="GTGTAATATAGTGGGCCGCGCA" description="Search Results" featureGroup="LB" score="0.0"/><ns3:features begin="133" end="152" type="TGGCATACAGAAACCCCGTT" description="Search Results" featureGroup="crRNA_kDNA" score="0.0"/></ns3:JSeq><ns3:JSeq colour="-1" start="1" end="742" id="sq1314"><ns3:features begin="188" end="207" type="CCGTGCACAATTAGGGGTTG" description="Search Results" featureGroup="B1C" score="0.0"/><ns3:features begin="208" end="229" type="GTGTAATATAGTGGGCCGCGCA" description="Search Results" featureGroup="LB" score="0.0"/><ns3:features begin="133" end="152" type="TGGCATACAGAAACCCCGTT" description="Search Results" featureGroup="crRNA_kDNA" score="0.0"/></ns3:JSeq><ns3:JSeq colour="-1" start="1" end="748" id="sq1316"><ns3:features begin="141" end="162" type="AGAAACCCCGTTCAAAAATCCC" description="Search Results" featureGroup="RevCom_LF" score="0.0"/><ns3:features begin="188" end="207" type="CCGTGCACAATTAGGGGTTG" description="Search Results" featureGroup="B1C" score="0.0"/><ns3:features begin="208" end="229" type="GTGTAATATAGTGGGCCGCGCA" description="Search Results" featureGroup="LB" score="0.0"/><ns3:features begin="133" end="152" type="TGGCATACAGAAACCCCGTT" description="Search Results" featureGroup="crRNA_kDNA" score="0.0"/></ns3:JSeq><ns3:JSeq colour="-1" start="1" end="739" id="sq1318"><ns3:features begin="141" end="162" type="AGAAACCCCGTTCAAAAATCCC" description="Search Results" featureGroup="RevCom_LF" score="0.0"/><ns3:features begin="188" end="207" type="CCGTGCACAATTAGGGGTTG" description="Search Results" featureGroup="B1C" score="0.0"/><ns3:features begin="133" end="152" type="TGGCATACAGAAACCCCGTT" description="Search Results" featureGroup="crRNA_kDNA" score="0.0"/></ns3:JSeq><ns3:JSeq colour="-1" start="1" end="748" id="sq1320"><ns3:features begin="188" end="207" type="CCGTGCACAATTAGGGGTTG" description="Search Results" featureGroup="B1C" score="0.0"/><ns3:features begin="208" end="229" type="GTGTAATATAGTGGGCCGCGCA" description="Search Results" featureGroup="LB" score="0.0"/><ns3:features begin="133" end="152" type="TGGCATACAGAAACCCCGTT" description="Search Results" featureGroup="crRNA_kDNA" score="0.0"/></ns3:JSeq><ns3:JSeq colour="-1" start="1" end="760" id="sq1322"><ns3:features begin="141" end="162" type="AGAAACCCCGTTCAAAAATCCC" description="Search Results" featureGroup="RevCom_LF" score="0.0"/><ns3:features begin="163" end="184" type="CCAAAATTCGCGTTTTTTGGCC" description="Search Results" featureGroup="F1" score="0.0"/><ns3:features begin="188" end="207" type="CCGTGCACAATTAGGGGTTG" description="Search Results" featureGroup="B1C" score="0.0"/><ns3:features begin="208" end="229" type="GTGTAATATAGTGGGCCGCGCA" description="Search Results" featureGroup="LB" score="0.0"/><ns3:features begin="133" end="152" type="TGGCATACAGAAACCCCGTT" description="Search Results" featureGroup="crRNA_kDNA" score="0.0"/></ns3:JSeq><ns3:JSeq colour="-1" start="1" end="740" id="sq1324"><ns3:features begin="141" end="162" type="AGAAACCCCGTTCAAAAATCCC" description="Search Results" featureGroup="RevCom_LF" score="0.0"/><ns3:features begin="188" end="207" type="CCGTGCACAATTAGGGGTTG" description="Search Results" featureGroup="B1C" score="0.0"/><ns3:features begin="208" end="229" type="GTGTAATATAGTGGGCCGCGCA" description="Search Results" featureGroup="LB" score="0.0"/><ns3:features begin="133" end="152" type="TGGCATACAGAAACCCCGTT" description="Search Results" featureGroup="crRNA_kDNA" score="0.0"/></ns3:JSeq><ns3:JSeq colour="-1" start="1" end="748" id="sq1326"><ns3:features begin="188" end="207" type="CCGTGCACAATTAGGGGTTG" description="Search Results" featureGroup="B1C" score="0.0"/><ns3:features begin="133" end="152" type="TGGCATACAGAAACCCCGTT" description="Search Results" featureGroup="crRNA_kDNA" score="0.0"/></ns3:JSeq><ns3:JSeq colour="-1" start="1" end="749" id="sq1328"><ns3:features begin="188" end="207" type="CCGTGCACAATTAGGGGTTG" description="Search Results" featureGroup="B1C" score="0.0"/><ns3:features begin="133" end="152" type="TGGCATACAGAAACCCCGTT" description="Search Results" featureGroup="crRNA_kDNA" score="0.0"/></ns3:JSeq><ns3:JSeq colour="-1" start="1" end="741" id="sq1330"><ns3:features begin="141" end="162" type="AGAAACCCCGTTCAAAAATCCC" description="Search Results" featureGroup="RevCom_LF" score="0.0"/><ns3:features begin="163" end="184" type="CCAAAATTCGCGTTTTTTGGCC" description="Search Results" featureGroup="F1" score="0.0"/><ns3:features begin="188" end="207" type="CCGTGCACAATTAGGGGTTG" description="Search Results" featureGroup="B1C" score="0.0"/><ns3:features begin="208" end="229" type="GTGTAATATAGTGGGCCGCGCA" description="Search Results" featureGroup="LB" score="0.0"/><ns3:features begin="117" end="135" type="TGCGAAAACCGAAAAATGG" description="Search Results" featureGroup="F2" score="0.0"/><ns3:features begin="133" end="152" type="TGGCATACAGAAACCCCGTT" description="Search Results" featureGroup="crRNA_kDNA" score="0.0"/></ns3:JSeq><ns3:JSeq colour="-1" start="1" end="749" id="sq1332"><ns3:features begin="188" end="207" type="CCGTGCACAATTAGGGGTTG" description="Search Results" featureGroup="B1C" score="0.0"/><ns3:features begin="208" end="229" type="GTGTAATATAGTGGGCCGCGCA" description="Search Results" featureGroup="LB" score="0.0"/><ns3:features begin="133" end="152" type="TGGCATACAGAAACCCCGTT" description="Search Results" featureGroup="crRNA_kDNA" score="0.0"/></ns3:JSeq><ns3:JSeq colour="-1" start="1" end="741" id="sq1334"><ns3:features begin="188" end="207" type="CCGTGCACAATTAGGGGTTG" description="Search Results" featureGroup="B1C" score="0.0"/><ns3:features begin="208" end="229" type="GTGTAATATAGTGGGCCGCGCA" description="Search Results" featureGroup="LB" score="0.0"/><ns3:features begin="133" end="152" type="TGGCATACAGAAACCCCGTT" description="Search Results" featureGroup="crRNA_kDNA" score="0.0"/></ns3:JSeq><ns3:JSeq colour="-1" start="1" end="739" id="sq1336"><ns3:features begin="188" end="207" type="CCGTGCACAATTAGGGGTTG" description="Search Results" featureGroup="B1C" score="0.0"/><ns3:features begin="208" end="229" type="GTGTAATATAGTGGGCCGCGCA" description="Search Results" featureGroup="LB" score="0.0"/><ns3:features begin="133" end="152" type="TGGCATACAGAAACCCCGTT" description="Search Results" featureGroup="crRNA_kDNA" score="0.0"/></ns3:JSeq><ns3:JSeq colour="-1" start="1" end="739" id="sq1338"><ns3:features begin="188" end="207" type="CCGTGCACAATTAGGGGTTG" description="Search Results" featureGroup="B1C" score="0.0"/><ns3:features begin="208" end="229" type="GTGTAATATAGTGGGCCGCGCA" description="Search Results" featureGroup="LB" score="0.0"/><ns3:features begin="133" end="152" type="TGGCATACAGAAACCCCGTT" description="Search Results" featureGroup="crRNA_kDNA" score="0.0"/></ns3:JSeq><ns3:JSeq colour="-1" start="1" end="738" id="sq1340"><ns3:features begin="141" end="162" type="AGAAACCCCGTTCAAAAATCCC" description="Search Results" featureGroup="RevCom_LF" score="0.0"/><ns3:features begin="163" end="184" type="CCAAAATTCGCGTTTTTTGGCC" description="Search Results" featureGroup="F1" score="0.0"/><ns3:features begin="188" end="207" type="CCGTGCACAATTAGGGGTTG" description="Search Results" featureGroup="B1C" score="0.0"/><ns3:features begin="208" end="229" type="GTGTAATATAGTGGGCCGCGCA" description="Search Results" featureGroup="LB" score="0.0"/><ns3:features begin="133" end="152" type="TGGCATACAGAAACCCCGTT" description="Search Results" featureGroup="crRNA_kDNA" score="0.0"/></ns3:JSeq><ns3:JSeq colour="-1" start="1" end="753" id="sq1342"><ns3:features begin="141" end="162" type="AGAAACCCCGTTCAAAAATCCC" description="Search Results" featureGroup="RevCom_LF" score="0.0"/><ns3:features begin="163" end="184" type="CCAAAATTCGCGTTTTTTGGCC" description="Search Results" featureGroup="F1" score="0.0"/><ns3:features begin="188" end="207" type="CCGTGCACAATTAGGGGTTG" description="Search Results" featureGroup="B1C" score="0.0"/><ns3:features begin="254" end="271" type="GAAACTGGCCTCTAAGGC" description="Search Results" featureGroup="B3C" score="0.0"/><ns3:features begin="208" end="229" type="GTGTAATATAGTGGGCCGCGCA" description="Search Results" featureGroup="LB" score="0.0"/><ns3:features begin="133" end="152" type="TGGCATACAGAAACCCCGTT" description="Search Results" featureGroup="crRNA_kDNA" score="0.0"/></ns3:JSeq><ns3:JSeq colour="-1" start="1" end="739" id="sq1344"><ns3:features begin="188" end="207" type="CCGTGCACAATTAGGGGTTG" description="Search Results" featureGroup="B1C" score="0.0"/><ns3:features begin="208" end="229" type="GTGTAATATAGTGGGCCGCGCA" description="Search Results" featureGroup="LB" score="0.0"/><ns3:features begin="133" end="152" type="TGGCATACAGAAACCCCGTT" description="Search Results" featureGroup="crRNA_kDNA" score="0.0"/></ns3:JSeq><ns3:JSeq colour="-1" start="1" end="742" id="sq1346"><ns3:features begin="188" end="207" type="CCGTGCACAATTAGGGGTTG" description="Search Results" featureGroup="B1C" score="0.0"/><ns3:features begin="208" end="229" type="GTGTAATATAGTGGGCCGCGCA" description="Search Results" featureGroup="LB" score="0.0"/><ns3:features begin="133" end="152" type="TGGCATACAGAAACCCCGTT" description="Search Results" featureGroup="crRNA_kDNA" score="0.0"/></ns3:JSeq><ns3:JSeq colour="-1" start="1" end="740" id="sq1348"><ns3:features begin="188" end="207" type="CCGTGCACAATTAGGGGTTG" description="Search Results" featureGroup="B1C" score="0.0"/><ns3:features begin="208" end="229" type="GTGTAATATAGTGGGCCGCGCA" description="Search Results" featureGroup="LB" score="0.0"/><ns3:features begin="133" end="152" type="TGGCATACAGAAACCCCGTT" description="Search Results" featureGroup="crRNA_kDNA" score="0.0"/></ns3:JSeq><ns3:JSeq colour="-1" start="1" end="748" id="sq1350"><ns3:features begin="188" end="207" type="CCGTGCACAATTAGGGGTTG" description="Search Results" featureGroup="B1C" score="0.0"/><ns3:features begin="208" end="229" type="GTGTAATATAGTGGGCCGCGCA" description="Search Results" featureGroup="LB" score="0.0"/><ns3:features begin="133" end="152" type="TGGCATACAGAAACCCCGTT" description="Search Results" featureGroup="crRNA_kDNA" score="0.0"/></ns3:JSeq><ns3:JSeq colour="-1" start="1" end="739" id="sq1352"><ns3:features begin="141" end="162" type="AGAAACCCCGTTCAAAAATCCC" description="Search Results" featureGroup="RevCom_LF" score="0.0"/><ns3:features begin="188" end="207" type="CCGTGCACAATTAGGGGTTG" description="Search Results" featureGroup="B1C" score="0.0"/><ns3:features begin="208" end="229" type="GTGTAATATAGTGGGCCGCGCA" description="Search Results" featureGroup="LB" score="0.0"/><ns3:features begin="133" end="152" type="TGGCATACAGAAACCCCGTT" description="Search Results" featureGroup="crRNA_kDNA" score="0.0"/></ns3:JSeq><ns3:JSeq colour="-1" start="1" end="742" id="sq1354"><ns3:features begin="188" end="207" type="CCGTGCACAATTAGGGGTTG" description="Search Results" featureGroup="B1C" score="0.0"/><ns3:features begin="208" end="229" type="GTGTAATATAGTGGGCCGCGCA" description="Search Results" featureGroup="LB" score="0.0"/><ns3:features begin="133" end="152" type="TGGCATACAGAAACCCCGTT" description="Search Results" featureGroup="crRNA_kDNA" score="0.0"/></ns3:JSeq><ns3:JSeq colour="-1" start="1" end="737" id="sq1356"><ns3:features begin="188" end="207" type="CCGTGCACAATTAGGGGTTG" description="Search Results" featureGroup="B1C" score="0.0"/><ns3:features begin="208" end="229" type="GTGTAATATAGTGGGCCGCGCA" description="Search Results" featureGroup="LB" score="0.0"/><ns3:features begin="133" end="152" type="TGGCATACAGAAACCCCGTT" description="Search Results" featureGroup="crRNA_kDNA" score="0.0"/></ns3:JSeq><ns3:JSeq colour="-1" start="1" end="746" id="sq1358"><ns3:features begin="188" end="207" type="CCGTGCACAATTAGGGGTTG" description="Search Results" featureGroup="B1C" score="0.0"/><ns3:features begin="208" end="229" type="GTGTAATATAGTGGGCCGCGCA" description="Search Results" featureGroup="LB" score="0.0"/><ns3:features begin="133" end="152" type="TGGCATACAGAAACCCCGTT" description="Search Results" featureGroup="crRNA_kDNA" score="0.0"/></ns3:JSeq><ns3:JSeq colour="-1" start="1" end="750" id="sq1360"><ns3:features begin="188" end="207" type="CCGTGCACAATTAGGGGTTG" description="Search Results" featureGroup="B1C" score="0.0"/><ns3:features begin="208" end="229" type="GTGTAATATAGTGGGCCGCGCA" description="Search Results" featureGroup="LB" score="0.0"/><ns3:features begin="133" end="152" type="TGGCATACAGAAACCCCGTT" description="Search Results" featureGroup="crRNA_kDNA" score="0.0"/></ns3:JSeq><ns3:JSeq colour="-1" start="1" end="751" id="sq1362"><ns3:features begin="188" end="207" type="CCGTGCACAATTAGGGGTTG" description="Search Results" featureGroup="B1C" score="0.0"/><ns3:features begin="208" end="229" type="GTGTAATATAGTGGGCCGCGCA" description="Search Results" featureGroup="LB" score="0.0"/><ns3:features begin="133" end="152" type="TGGCATACAGAAACCCCGTT" description="Search Results" featureGroup="crRNA_kDNA" score="0.0"/></ns3:JSeq><ns3:JSeq colour="-1" start="1" end="741" id="sq1364"><ns3:features begin="188" end="207" type="CCGTGCACAATTAGGGGTTG" description="Search Results" featureGroup="B1C" score="0.0"/><ns3:features begin="133" end="152" type="TGGCATACAGAAACCCCGTT" description="Search Results" featureGroup="crRNA_kDNA" score="0.0"/></ns3:JSeq><ns3:JSeq colour="-1" start="1" end="741" id="sq1366"><ns3:features begin="141" end="162" type="AGAAACCCCGTTCAAAAATCCC" description="Search Results" featureGroup="RevCom_LF" score="0.0"/><ns3:features begin="188" end="207" type="CCGTGCACAATTAGGGGTTG" description="Search Results" featureGroup="B1C" score="0.0"/><ns3:features begin="208" end="229" type="GTGTAATATAGTGGGCCGCGCA" description="Search Results" featureGroup="LB" score="0.0"/><ns3:features begin="133" end="152" type="TGGCATACAGAAACCCCGTT" description="Search Results" featureGroup="crRNA_kDNA" score="0.0"/></ns3:JSeq><ns3:JSeq colour="-1" start="1" end="740" id="sq1368"><ns3:features begin="188" end="207" type="CCGTGCACAATTAGGGGTTG" description="Search Results" featureGroup="B1C" score="0.0"/><ns3:features begin="208" end="229" type="GTGTAATATAGTGGGCCGCGCA" description="Search Results" featureGroup="LB" score="0.0"/><ns3:features begin="133" end="152" type="TGGCATACAGAAACCCCGTT" description="Search Results" featureGroup="crRNA_kDNA" score="0.0"/></ns3:JSeq><ns3:JSeq colour="-1" start="1" end="751" id="sq1370"><ns3:features begin="141" end="162" type="AGAAACCCCGTTCAAAAATCCC" description="Search Results" featureGroup="RevCom_LF" score="0.0"/><ns3:features begin="188" end="207" type="CCGTGCACAATTAGGGGTTG" description="Search Results" featureGroup="B1C" score="0.0"/><ns3:features begin="208" end="229" type="GTGTAATATAGTGGGCCGCGCA" description="Search Results" featureGroup="LB" score="0.0"/><ns3:features begin="133" end="152" type="TGGCATACAGAAACCCCGTT" description="Search Results" featureGroup="crRNA_kDNA" score="0.0"/></ns3:JSeq><ns3:JSeq colour="-1" start="1" end="750" id="sq1372"><ns3:features begin="188" end="207" type="CCGTGCACAATTAGGGGTTG" description="Search Results" featureGroup="B1C" score="0.0"/><ns3:features begin="208" end="229" type="GTGTAATATAGTGGGCCGCGCA" description="Search Results" featureGroup="LB" score="0.0"/><ns3:features begin="133" end="152" type="TGGCATACAGAAACCCCGTT" description="Search Results" featureGroup="crRNA_kDNA" score="0.0"/></ns3:JSeq><ns3:JSeq colour="-1" start="1" end="749" id="sq1374"><ns3:features begin="142" end="163" type="AGAAACCCCGTTCAAAAATCCC" description="Search Results" featureGroup="RevCom_LF" score="0.0"/><ns3:features begin="188" end="207" type="CCGTGCACAATTAGGGGTTG" description="Search Results" featureGroup="B1C" score="0.0"/><ns3:features begin="208" end="229" type="GTGTAATATAGTGGGCCGCGCA" description="Search Results" featureGroup="LB" score="0.0"/><ns3:features begin="118" end="136" type="TGCGAAAACCGAAAAATGG" description="Search Results" featureGroup="F2" score="0.0"/><ns3:features begin="134" end="153" type="TGGCATACAGAAACCCCGTT" description="Search Results" featureGroup="crRNA_kDNA" score="0.0"/></ns3:JSeq><ns3:JSeq colour="-1" start="1" end="742" id="sq1376"><ns3:features begin="188" end="207" type="CCGTGCACAATTAGGGGTTG" description="Search Results" featureGroup="B1C" score="0.0"/><ns3:features begin="208" end="229" type="GTGTAATATAGTGGGCCGCGCA" description="Search Results" featureGroup="LB" score="0.0"/><ns3:features begin="133" end="152" type="TGGCATACAGAAACCCCGTT" description="Search Results" featureGroup="crRNA_kDNA" score="0.0"/></ns3:JSeq><ns3:JSeq colour="-1" start="1" end="746" id="sq1378"><ns3:features begin="141" end="162" type="AGAAACCCCGTTCAAAAATCCC" description="Search Results" featureGroup="RevCom_LF" score="0.0"/><ns3:features begin="188" end="207" type="CCGTGCACAATTAGGGGTTG" description="Search Results" featureGroup="B1C" score="0.0"/><ns3:features begin="133" end="152" type="TGGCATACAGAAACCCCGTT" description="Search Results" featureGroup="crRNA_kDNA" score="0.0"/></ns3:JSeq><ns3:JSeq colour="-1" start="1" end="738" id="sq1380"><ns3:features begin="188" end="207" type="CCGTGCACAATTAGGGGTTG" description="Search Results" featureGroup="B1C" score="0.0"/><ns3:features begin="208" end="229" type="GTGTAATATAGTGGGCCGCGCA" description="Search Results" featureGroup="LB" score="0.0"/><ns3:features begin="133" end="152" type="TGGCATACAGAAACCCCGTT" description="Search Results" featureGroup="crRNA_kDNA" score="0.0"/></ns3:JSeq><ns3:JSeq colour="-1" start="1" end="750" id="sq1382"><ns3:features begin="188" end="207" type="CCGTGCACAATTAGGGGTTG" description="Search Results" featureGroup="B1C" score="0.0"/><ns3:features begin="208" end="229" type="GTGTAATATAGTGGGCCGCGCA" description="Search Results" featureGroup="LB" score="0.0"/><ns3:features begin="133" end="152" type="TGGCATACAGAAACCCCGTT" description="Search Results" featureGroup="crRNA_kDNA" score="0.0"/></ns3:JSeq><ns3:JSeq colour="-1" start="1" end="750" id="sq1384"><ns3:features begin="188" end="207" type="CCGTGCACAATTAGGGGTTG" description="Search Results" featureGroup="B1C" score="0.0"/><ns3:features begin="208" end="229" type="GTGTAATATAGTGGGCCGCGCA" description="Search Results" featureGroup="LB" score="0.0"/><ns3:features begin="133" end="152" type="TGGCATACAGAAACCCCGTT" description="Search Results" featureGroup="crRNA_kDNA" score="0.0"/></ns3:JSeq><ns3:JSeq colour="-1" start="1" end="741" id="sq1386"><ns3:features begin="163" end="184" type="CCAAAATTCGCGTTTTTTGGCC" description="Search Results" featureGroup="F1" score="0.0"/><ns3:features begin="188" end="207" type="CCGTGCACAATTAGGGGTTG" description="Search Results" featureGroup="B1C" score="0.0"/><ns3:features begin="208" end="229" type="GTGTAATATAGTGGGCCGCGCA" description="Search Results" featureGroup="LB" score="0.0"/><ns3:features begin="133" end="152" type="TGGCATACAGAAACCCCGTT" description="Search Results" featureGroup="crRNA_kDNA" score="0.0"/></ns3:JSeq><ns3:JSeq colour="-1" start="1" end="759" id="sq1388"><ns3:features begin="188" end="207" type="CCGTGCACAATTAGGGGTTG" description="Search Results" featureGroup="B1C" score="0.0"/><ns3:features begin="208" end="229" type="GTGTAATATAGTGGGCCGCGCA" description="Search Results" featureGroup="LB" score="0.0"/><ns3:features begin="133" end="152" type="TGGCATACAGAAACCCCGTT" description="Search Results" featureGroup="crRNA_kDNA" score="0.0"/></ns3:JSeq><ns3:JSeq colour="-1" start="1" end="749" id="sq1390"><ns3:features begin="141" end="162" type="AGAAACCCCGTTCAAAAATCCC" description="Search Results" featureGroup="RevCom_LF" score="0.0"/><ns3:features begin="188" end="207" type="CCGTGCACAATTAGGGGTTG" description="Search Results" featureGroup="B1C" score="0.0"/><ns3:features begin="208" end="229" type="GTGTAATATAGTGGGCCGCGCA" description="Search Results" featureGroup="LB" score="0.0"/><ns3:features begin="133" end="152" type="TGGCATACAGAAACCCCGTT" description="Search Results" featureGroup="crRNA_kDNA" score="0.0"/></ns3:JSeq><ns3:JSeq colour="-1" start="1" end="739" id="sq1392"><ns3:features begin="163" end="184" type="CCAAAATTCGCGTTTTTTGGCC" description="Search Results" featureGroup="F1" score="0.0"/><ns3:features begin="188" end="207" type="CCGTGCACAATTAGGGGTTG" description="Search Results" featureGroup="B1C" score="0.0"/><ns3:features begin="208" end="229" type="GTGTAATATAGTGGGCCGCGCA" description="Search Results" featureGroup="LB" score="0.0"/><ns3:features begin="133" end="152" type="TGGCATACAGAAACCCCGTT" description="Search Results" featureGroup="crRNA_kDNA" score="0.0"/></ns3:JSeq><ns3:JSeq colour="-1" start="1" end="738" id="sq1394"><ns3:features begin="188" end="207" type="CCGTGCACAATTAGGGGTTG" description="Search Results" featureGroup="B1C" score="0.0"/><ns3:features begin="208" end="229" type="GTGTAATATAGTGGGCCGCGCA" description="Search Results" featureGroup="LB" score="0.0"/><ns3:features begin="133" end="152" type="TGGCATACAGAAACCCCGTT" description="Search Results" featureGroup="crRNA_kDNA" score="0.0"/></ns3:JSeq><ns3:JSeq colour="-1" start="1" end="751" id="sq1396"><ns3:features begin="188" end="207" type="CCGTGCACAATTAGGGGTTG" description="Search Results" featureGroup="B1C" score="0.0"/><ns3:features begin="208" end="229" type="GTGTAATATAGTGGGCCGCGCA" description="Search Results" featureGroup="LB" score="0.0"/><ns3:features begin="133" end="152" type="TGGCATACAGAAACCCCGTT" description="Search Results" featureGroup="crRNA_kDNA" score="0.0"/></ns3:JSeq><ns3:JSeq colour="-1" start="1" end="740" id="sq1398"><ns3:features begin="188" end="207" type="CCGTGCACAATTAGGGGTTG" description="Search Results" featureGroup="B1C" score="0.0"/><ns3:features begin="208" end="229" type="GTGTAATATAGTGGGCCGCGCA" description="Search Results" featureGroup="LB" score="0.0"/><ns3:features begin="133" end="152" type="TGGCATACAGAAACCCCGTT" description="Search Results" featureGroup="crRNA_kDNA" score="0.0"/></ns3:JSeq><ns3:JSeq colour="-1" start="1" end="741" id="sq1400"><ns3:features begin="188" end="207" type="CCGTGCACAATTAGGGGTTG" description="Search Results" featureGroup="B1C" score="0.0"/><ns3:features begin="133" end="152" type="TGGCATACAGAAACCCCGTT" description="Search Results" featureGroup="crRNA_kDNA" score="0.0"/></ns3:JSeq><ns3:JSeq colour="-1" start="1" end="750" id="sq1402"><ns3:features begin="188" end="207" type="CCGTGCACAATTAGGGGTTG" description="Search Results" featureGroup="B1C" score="0.0"/><ns3:features begin="133" end="152" type="TGGCATACAGAAACCCCGTT" description="Search Results" featureGroup="crRNA_kDNA" score="0.0"/></ns3:JSeq><ns3:JSeq colour="-1" start="1" end="740" id="sq1404"><ns3:features begin="188" end="207" type="CCGTGCACAATTAGGGGTTG" description="Search Results" featureGroup="B1C" score="0.0"/><ns3:features begin="208" end="229" type="GTGTAATATAGTGGGCCGCGCA" description="Search Results" featureGroup="LB" score="0.0"/><ns3:features begin="133" end="152" type="TGGCATACAGAAACCCCGTT" description="Search Results" featureGroup="crRNA_kDNA" score="0.0"/></ns3:JSeq><ns3:JSeq colour="-1" start="1" end="747" id="sq1406"><ns3:features begin="141" end="162" type="AGAAACCCCGTTCAAAAATCCC" description="Search Results" featureGroup="RevCom_LF" score="0.0"/><ns3:features begin="163" end="184" type="CCAAAATTCGCGTTTTTTGGCC" description="Search Results" featureGroup="F1" score="0.0"/><ns3:features begin="188" end="207" type="CCGTGCACAATTAGGGGTTG" description="Search Results" featureGroup="B1C" score="0.0"/><ns3:features begin="208" end="229" type="GTGTAATATAGTGGGCCGCGCA" description="Search Results" featureGroup="LB" score="0.0"/><ns3:features begin="133" end="152" type="TGGCATACAGAAACCCCGTT" description="Search Results" featureGroup="crRNA_kDNA" score="0.0"/></ns3:JSeq><ns3:JSeq colour="-1" start="1" end="738" id="sq1408"><ns3:features begin="188" end="207" type="CCGTGCACAATTAGGGGTTG" description="Search Results" featureGroup="B1C" score="0.0"/><ns3:features begin="208" end="229" type="GTGTAATATAGTGGGCCGCGCA" description="Search Results" featureGroup="LB" score="0.0"/><ns3:features begin="133" end="152" type="TGGCATACAGAAACCCCGTT" description="Search Results" featureGroup="crRNA_kDNA" score="0.0"/></ns3:JSeq><ns3:JSeq colour="-1" start="1" end="709" id="sq1410"><ns3:features begin="163" end="184" type="CCAAAATTCGCGTTTTTTGGCC" description="Search Results" featureGroup="F1" score="0.0"/><ns3:features begin="188" end="207" type="CCGTGCACAATTAGGGGTTG" description="Search Results" featureGroup="B1C" score="0.0"/><ns3:features begin="133" end="152" type="TGGCATACAGAAACCCCGTT" description="Search Results" featureGroup="crRNA_kDNA" score="0.0"/></ns3:JSeq><ns3:JSeq colour="-1" start="1" end="744" id="sq1412"><ns3:features begin="188" end="207" type="CCGTGCACAATTAGGGGTTG" description="Search Results" featureGroup="B1C" score="0.0"/><ns3:features begin="208" end="229" type="GTGTAATATAGTGGGCCGCGCA" description="Search Results" featureGroup="LB" score="0.0"/><ns3:features begin="133" end="152" type="TGGCATACAGAAACCCCGTT" description="Search Results" featureGroup="crRNA_kDNA" score="0.0"/></ns3:JSeq><ns3:JSeq colour="-1" start="1" end="753" id="sq1414"><ns3:features begin="141" end="162" type="AGAAACCCCGTTCAAAAATCCC" description="Search Results" featureGroup="RevCom_LF" score="0.0"/><ns3:features begin="163" end="184" type="CCAAAATTCGCGTTTTTTGGCC" description="Search Results" featureGroup="F1" score="0.0"/><ns3:features begin="188" end="207" type="CCGTGCACAATTAGGGGTTG" description="Search Results" featureGroup="B1C" score="0.0"/><ns3:features begin="208" end="229" type="GTGTAATATAGTGGGCCGCGCA" description="Search Results" featureGroup="LB" score="0.0"/><ns3:features begin="133" end="152" type="TGGCATACAGAAACCCCGTT" description="Search Results" featureGroup="crRNA_kDNA" score="0.0"/></ns3:JSeq><ns3:JSeq colour="-1" start="1" end="739" id="sq1416"><ns3:features begin="188" end="207" type="CCGTGCACAATTAGGGGTTG" description="Search Results" featureGroup="B1C" score="0.0"/><ns3:features begin="133" end="152" type="TGGCATACAGAAACCCCGTT" description="Search Results" featureGroup="crRNA_kDNA" score="0.0"/></ns3:JSeq><ns3:JSeq colour="-1" start="1" end="751" id="sq1418"><ns3:features begin="188" end="207" type="CCGTGCACAATTAGGGGTTG" description="Search Results" featureGroup="B1C" score="0.0"/><ns3:features begin="208" end="229" type="GTGTAATATAGTGGGCCGCGCA" description="Search Results" featureGroup="LB" score="0.0"/><ns3:features begin="133" end="152" type="TGGCATACAGAAACCCCGTT" description="Search Results" featureGroup="crRNA_kDNA" score="0.0"/></ns3:JSeq><ns3:JSeq colour="-1" start="1" end="709" id="sq1420"><ns3:features begin="188" end="207" type="CCGTGCACAATTAGGGGTTG" description="Search Results" featureGroup="B1C" score="0.0"/><ns3:features begin="208" end="229" type="GTGTAATATAGTGGGCCGCGCA" description="Search Results" featureGroup="LB" score="0.0"/><ns3:features begin="133" end="152" type="TGGCATACAGAAACCCCGTT" description="Search Results" featureGroup="crRNA_kDNA" score="0.0"/></ns3:JSeq><ns3:JSeq colour="-1" start="1" end="733" id="sq1422"><ns3:features begin="188" end="207" type="CCGTGCACAATTAGGGGTTG" description="Search Results" featureGroup="B1C" score="0.0"/><ns3:features begin="208" end="229" type="GTGTAATATAGTGGGCCGCGCA" description="Search Results" featureGroup="LB" score="0.0"/><ns3:features begin="133" end="152" type="TGGCATACAGAAACCCCGTT" description="Search Results" featureGroup="crRNA_kDNA" score="0.0"/></ns3:JSeq><ns3:JSeq colour="-1" start="1" end="748" id="sq1424"><ns3:features begin="141" end="162" type="AGAAACCCCGTTCAAAAATCCC" description="Search Results" featureGroup="RevCom_LF" score="0.0"/><ns3:features begin="188" end="207" type="CCGTGCACAATTAGGGGTTG" description="Search Results" featureGroup="B1C" score="0.0"/><ns3:features begin="208" end="229" type="GTGTAATATAGTGGGCCGCGCA" description="Search Results" featureGroup="LB" score="0.0"/><ns3:features begin="133" end="152" type="TGGCATACAGAAACCCCGTT" description="Search Results" featureGroup="crRNA_kDNA" score="0.0"/></ns3:JSeq><ns3:JSeq colour="-1" start="1" end="739" id="sq1426"><ns3:features begin="188" end="207" type="CCGTGCACAATTAGGGGTTG" description="Search Results" featureGroup="B1C" score="0.0"/><ns3:features begin="208" end="229" type="GTGTAATATAGTGGGCCGCGCA" description="Search Results" featureGroup="LB" score="0.0"/><ns3:features begin="133" end="152" type="TGGCATACAGAAACCCCGTT" description="Search Results" featureGroup="crRNA_kDNA" score="0.0"/></ns3:JSeq><ns3:JSeq colour="-1" start="1" end="760" id="sq1428"><ns3:features begin="141" end="162" type="AGAAACCCCGTTCAAAAATCCC" description="Search Results" featureGroup="RevCom_LF" score="0.0"/><ns3:features begin="188" end="207" type="CCGTGCACAATTAGGGGTTG" description="Search Results" featureGroup="B1C" score="0.0"/><ns3:features begin="208" end="229" type="GTGTAATATAGTGGGCCGCGCA" description="Search Results" featureGroup="LB" score="0.0"/><ns3:features begin="133" end="152" type="TGGCATACAGAAACCCCGTT" description="Search Results" featureGroup="crRNA_kDNA" score="0.0"/></ns3:JSeq><ns3:JSeq colour="-1" start="1" end="740" id="sq1430"><ns3:features begin="188" end="207" type="CCGTGCACAATTAGGGGTTG" description="Search Results" featureGroup="B1C" score="0.0"/><ns3:features begin="254" end="271" type="GAAACTGGCCTCTAAGGC" description="Search Results" featureGroup="B3C" score="0.0"/><ns3:features begin="208" end="229" type="GTGTAATATAGTGGGCCGCGCA" description="Search Results" featureGroup="LB" score="0.0"/><ns3:features begin="133" end="152" type="TGGCATACAGAAACCCCGTT" description="Search Results" featureGroup="crRNA_kDNA" score="0.0"/></ns3:JSeq><ns3:JSeq colour="-1" start="1" end="750" id="sq1432"><ns3:features begin="141" end="162" type="AGAAACCCCGTTCAAAAATCCC" description="Search Results" featureGroup="RevCom_LF" score="0.0"/><ns3:features begin="188" end="207" type="CCGTGCACAATTAGGGGTTG" description="Search Results" featureGroup="B1C" score="0.0"/><ns3:features begin="208" end="229" type="GTGTAATATAGTGGGCCGCGCA" description="Search Results" featureGroup="LB" score="0.0"/><ns3:features begin="133" end="152" type="TGGCATACAGAAACCCCGTT" description="Search Results" featureGroup="crRNA_kDNA" score="0.0"/></ns3:JSeq><ns3:JSeq colour="-1" start="1" end="748" id="sq1434"><ns3:features begin="188" end="207" type="CCGTGCACAATTAGGGGTTG" description="Search Results" featureGroup="B1C" score="0.0"/><ns3:features begin="208" end="229" type="GTGTAATATAGTGGGCCGCGCA" description="Search Results" featureGroup="LB" score="0.0"/><ns3:features begin="133" end="152" type="TGGCATACAGAAACCCCGTT" description="Search Results" featureGroup="crRNA_kDNA" score="0.0"/></ns3:JSeq><ns3:JSeq colour="-1" start="1" end="757" id="sq1436"><ns3:features begin="141" end="162" type="AGAAACCCCGTTCAAAAATCCC" description="Search Results" featureGroup="RevCom_LF" score="0.0"/><ns3:features begin="188" end="207" type="CCGTGCACAATTAGGGGTTG" description="Search Results" featureGroup="B1C" score="0.0"/><ns3:features begin="208" end="229" type="GTGTAATATAGTGGGCCGCGCA" description="Search Results" featureGroup="LB" score="0.0"/><ns3:features begin="133" end="152" type="TGGCATACAGAAACCCCGTT" description="Search Results" featureGroup="crRNA_kDNA" score="0.0"/></ns3:JSeq><ns3:JSeq colour="-1" start="1" end="738" id="sq1438"><ns3:features begin="188" end="207" type="CCGTGCACAATTAGGGGTTG" description="Search Results" featureGroup="B1C" score="0.0"/><ns3:features begin="208" end="229" type="GTGTAATATAGTGGGCCGCGCA" description="Search Results" featureGroup="LB" score="0.0"/><ns3:features begin="133" end="152" type="TGGCATACAGAAACCCCGTT" description="Search Results" featureGroup="crRNA_kDNA" score="0.0"/></ns3:JSeq><ns3:JSeq colour="-1" start="1" end="744" id="sq1440"><ns3:features begin="188" end="207" type="CCGTGCACAATTAGGGGTTG" description="Search Results" featureGroup="B1C" score="0.0"/><ns3:features begin="208" end="229" type="GTGTAATATAGTGGGCCGCGCA" description="Search Results" featureGroup="LB" score="0.0"/><ns3:features begin="133" end="152" type="TGGCATACAGAAACCCCGTT" description="Search Results" featureGroup="crRNA_kDNA" score="0.0"/></ns3:JSeq><ns3:JSeq colour="-1" start="1" end="750" id="sq1442"><ns3:features begin="141" end="162" type="AGAAACCCCGTTCAAAAATCCC" description="Search Results" featureGroup="RevCom_LF" score="0.0"/><ns3:features begin="188" end="207" type="CCGTGCACAATTAGGGGTTG" description="Search Results" featureGroup="B1C" score="0.0"/><ns3:features begin="208" end="229" type="GTGTAATATAGTGGGCCGCGCA" description="Search Results" featureGroup="LB" score="0.0"/><ns3:features begin="133" end="152" type="TGGCATACAGAAACCCCGTT" description="Search Results" featureGroup="crRNA_kDNA" score="0.0"/></ns3:JSeq><ns3:JSeq colour="-1" start="1" end="748" id="sq1444"><ns3:features begin="188" end="207" type="CCGTGCACAATTAGGGGTTG" description="Search Results" featureGroup="B1C" score="0.0"/><ns3:features begin="208" end="229" type="GTGTAATATAGTGGGCCGCGCA" description="Search Results" featureGroup="LB" score="0.0"/><ns3:features begin="133" end="152" type="TGGCATACAGAAACCCCGTT" description="Search Results" featureGroup="crRNA_kDNA" score="0.0"/></ns3:JSeq><ns3:JSeq colour="-1" start="1" end="741" id="sq1446"><ns3:features begin="141" end="162" type="AGAAACCCCGTTCAAAAATCCC" description="Search Results" featureGroup="RevCom_LF" score="0.0"/><ns3:features begin="188" end="207" type="CCGTGCACAATTAGGGGTTG" description="Search Results" featureGroup="B1C" score="0.0"/><ns3:features begin="254" end="271" type="GAAACTGGCCTCTAAGGC" description="Search Results" featureGroup="B3C" score="0.0"/><ns3:features begin="208" end="229" type="GTGTAATATAGTGGGCCGCGCA" description="Search Results" featureGroup="LB" score="0.0"/><ns3:features begin="133" end="152" type="TGGCATACAGAAACCCCGTT" description="Search Results" featureGroup="crRNA_kDNA" score="0.0"/></ns3:JSeq><ns3:JSeq colour="-1" start="1" end="720" id="sq1448"><ns3:features begin="188" end="207" type="CCGTGCACAATTAGGGGTTG" description="Search Results" featureGroup="B1C" score="0.0"/><ns3:features begin="133" end="152" type="TGGCATACAGAAACCCCGTT" description="Search Results" featureGroup="crRNA_kDNA" score="0.0"/></ns3:JSeq><ns3:JSeq colour="-1" start="1" end="745" id="sq1450"><ns3:features begin="188" end="207" type="CCGTGCACAATTAGGGGTTG" description="Search Results" featureGroup="B1C" score="0.0"/><ns3:features begin="208" end="229" type="GTGTAATATAGTGGGCCGCGCA" description="Search Results" featureGroup="LB" score="0.0"/><ns3:features begin="133" end="152" type="TGGCATACAGAAACCCCGTT" description="Search Results" featureGroup="crRNA_kDNA" score="0.0"/></ns3:JSeq><ns3:JSeq colour="-1" start="1" end="742" id="sq1452"><ns3:features begin="141" end="162" type="AGAAACCCCGTTCAAAAATCCC" description="Search Results" featureGroup="RevCom_LF" score="0.0"/><ns3:features begin="188" end="207" type="CCGTGCACAATTAGGGGTTG" description="Search Results" featureGroup="B1C" score="0.0"/><ns3:features begin="208" end="229" type="GTGTAATATAGTGGGCCGCGCA" description="Search Results" featureGroup="LB" score="0.0"/><ns3:features begin="133" end="152" type="TGGCATACAGAAACCCCGTT" description="Search Results" featureGroup="crRNA_kDNA" score="0.0"/></ns3:JSeq><ns3:JSeq colour="-1" start="1" end="750" id="sq1454"><ns3:features begin="188" end="207" type="CCGTGCACAATTAGGGGTTG" description="Search Results" featureGroup="B1C" score="0.0"/><ns3:features begin="208" end="229" type="GTGTAATATAGTGGGCCGCGCA" description="Search Results" featureGroup="LB" score="0.0"/><ns3:features begin="133" end="152" type="TGGCATACAGAAACCCCGTT" description="Search Results" featureGroup="crRNA_kDNA" score="0.0"/></ns3:JSeq><ns3:JSeq colour="-1" start="1" end="750" id="sq1456"><ns3:features begin="141" end="162" type="AGAAACCCCGTTCAAAAATCCC" description="Search Results" featureGroup="RevCom_LF" score="0.0"/><ns3:features begin="188" end="207" type="CCGTGCACAATTAGGGGTTG" description="Search Results" featureGroup="B1C" score="0.0"/><ns3:features begin="208" end="229" type="GTGTAATATAGTGGGCCGCGCA" description="Search Results" featureGroup="LB" score="0.0"/><ns3:features begin="133" end="152" type="TGGCATACAGAAACCCCGTT" description="Search Results" featureGroup="crRNA_kDNA" score="0.0"/></ns3:JSeq><ns3:JSeq colour="-1" start="1" end="749" id="sq1458"><ns3:features begin="188" end="207" type="CCGTGCACAATTAGGGGTTG" description="Search Results" featureGroup="B1C" score="0.0"/><ns3:features begin="208" end="229" type="GTGTAATATAGTGGGCCGCGCA" description="Search Results" featureGroup="LB" score="0.0"/><ns3:features begin="133" end="152" type="TGGCATACAGAAACCCCGTT" description="Search Results" featureGroup="crRNA_kDNA" score="0.0"/></ns3:JSeq><ns3:JSeq colour="-1" start="1" end="740" id="sq1460"><ns3:features begin="141" end="162" type="AGAAACCCCGTTCAAAAATCCC" description="Search Results" featureGroup="RevCom_LF" score="0.0"/><ns3:features begin="188" end="207" type="CCGTGCACAATTAGGGGTTG" description="Search Results" featureGroup="B1C" score="0.0"/><ns3:features begin="208" end="229" type="GTGTAATATAGTGGGCCGCGCA" description="Search Results" featureGroup="LB" score="0.0"/><ns3:features begin="133" end="152" type="TGGCATACAGAAACCCCGTT" description="Search Results" featureGroup="crRNA_kDNA" score="0.0"/></ns3:JSeq><ns3:JSeq colour="-1" start="1" end="749" id="sq1462"><ns3:features begin="188" end="207" type="CCGTGCACAATTAGGGGTTG" description="Search Results" featureGroup="B1C" score="0.0"/><ns3:features begin="208" end="229" type="GTGTAATATAGTGGGCCGCGCA" description="Search Results" featureGroup="LB" score="0.0"/><ns3:features begin="133" end="152" type="TGGCATACAGAAACCCCGTT" description="Search Results" featureGroup="crRNA_kDNA" score="0.0"/></ns3:JSeq><ns3:JSeq colour="-1" start="1" end="748" id="sq1464"><ns3:features begin="188" end="207" type="CCGTGCACAATTAGGGGTTG" description="Search Results" featureGroup="B1C" score="0.0"/><ns3:features begin="208" end="229" type="GTGTAATATAGTGGGCCGCGCA" description="Search Results" featureGroup="LB" score="0.0"/><ns3:features begin="133" end="152" type="TGGCATACAGAAACCCCGTT" description="Search Results" featureGroup="crRNA_kDNA" score="0.0"/></ns3:JSeq><ns3:JSeq colour="-1" start="1" end="749" id="sq1466"><ns3:features begin="188" end="207" type="CCGTGCACAATTAGGGGTTG" description="Search Results" featureGroup="B1C" score="0.0"/><ns3:features begin="208" end="229" type="GTGTAATATAGTGGGCCGCGCA" description="Search Results" featureGroup="LB" score="0.0"/><ns3:features begin="133" end="152" type="TGGCATACAGAAACCCCGTT" description="Search Results" featureGroup="crRNA_kDNA" score="0.0"/></ns3:JSeq><ns3:JSeq colour="-1" start="1" end="623" id="sq1468"><ns3:features begin="373" end="392" type="CCGTGCACAATTAGGGGTTG" description="Search Results" featureGroup="B1C" score="0.0"/><ns3:features begin="315" end="334" type="TGGCATACAGAAACCCCGTT" description="Search Results" featureGroup="crRNA_kDNA" score="0.0"/></ns3:JSeq><ns3:JSeq colour="-1" start="1" end="739" id="sq1470"><ns3:features begin="8" end="29" type="GTGTAATATAGTGGGCCGCGCA" description="Search Results" featureGroup="LB" score="0.0"/><ns3:features begin="656" end="674" type="TGCGAAAACCGAAAAATGG" description="Search Results" featureGroup="F2" score="0.0"/><ns3:features begin="672" end="691" type="TGGCATACAGAAACCCCGTT" description="Search Results" featureGroup="crRNA_kDNA" score="0.0"/></ns3:JSeq><ns3:JSeq colour="-1" start="1" end="733" id="sq1472"><ns3:features begin="8" end="29" type="GTGTAATATAGTGGGCCGCGCA" description="Search Results" featureGroup="LB" score="0.0"/><ns3:features begin="650" end="668" type="TGCGAAAACCGAAAAATGG" description="Search Results" featureGroup="F2" score="0.0"/><ns3:features begin="666" end="685" type="TGGCATACAGAAACCCCGTT" description="Search Results" featureGroup="crRNA_kDNA" score="0.0"/></ns3:JSeq><ns3:JSeq colour="-1" start="1" end="734" id="sq1474"><ns3:features begin="8" end="29" type="GTGTAATATAGTGGGCCGCGCA" description="Search Results" featureGroup="LB" score="0.0"/><ns3:features begin="651" end="669" type="TGCGAAAACCGAAAAATGG" description="Search Results" featureGroup="F2" score="0.0"/><ns3:features begin="667" end="686" type="TGGCATACAGAAACCCCGTT" description="Search Results" featureGroup="crRNA_kDNA" score="0.0"/></ns3:JSeq><ns3:JSeq colour="-1" start="1" end="739" id="sq1476"><ns3:features begin="8" end="29" type="GTGTAATATAGTGGGCCGCGCA" description="Search Results" featureGroup="LB" score="0.0"/><ns3:features begin="672" end="691" type="TGGCATACAGAAACCCCGTT" description="Search Results" featureGroup="crRNA_kDNA" score="0.0"/></ns3:JSeq><ns3:JSeq colour="-1" start="1" end="747" id="sq1478"><ns3:features begin="8" end="29" type="GTGTAATATAGTGGGCCGCGCA" description="Search Results" featureGroup="LB" score="0.0"/><ns3:features begin="680" end="699" type="TGGCATACAGAAACCCCGTT" description="Search Results" featureGroup="crRNA_kDNA" score="0.0"/></ns3:JSeq><ns3:JSeq colour="-1" start="1" end="749" id="sq1480"><ns3:features begin="8" end="29" type="GTGTAATATAGTGGGCCGCGCA" description="Search Results" featureGroup="LB" score="0.0"/><ns3:features begin="666" end="684" type="TGCGAAAACCGAAAAATGG" description="Search Results" featureGroup="F2" score="0.0"/><ns3:features begin="682" end="701" type="TGGCATACAGAAACCCCGTT" description="Search Results" featureGroup="crRNA_kDNA" score="0.0"/></ns3:JSeq><ns3:JSeq colour="-1" start="1" end="732" id="sq1482"><ns3:features begin="8" end="29" type="GTGTAATATAGTGGGCCGCGCA" description="Search Results" featureGroup="LB" score="0.0"/><ns3:features begin="649" end="667" type="TGCGAAAACCGAAAAATGG" description="Search Results" featureGroup="F2" score="0.0"/><ns3:features begin="665" end="684" type="TGGCATACAGAAACCCCGTT" description="Search Results" featureGroup="crRNA_kDNA" score="0.0"/></ns3:JSeq><ns3:JSeq colour="-1" start="1" end="740" id="sq1484"><ns3:features begin="8" end="29" type="GTGTAATATAGTGGGCCGCGCA" description="Search Results" featureGroup="LB" score="0.0"/><ns3:features begin="672" end="691" type="TGGCATACAGAAACCCCGTT" description="Search Results" featureGroup="crRNA_kDNA" score="0.0"/></ns3:JSeq><ns3:JSeq colour="-1" start="1" end="749" id="sq1486"><ns3:features begin="712" end="733" type="CCAAAATTCGCGTTTTTTGGCC" description="Search Results" featureGroup="F1" score="0.0"/><ns3:features begin="8" end="29" type="GTGTAATATAGTGGGCCGCGCA" description="Search Results" featureGroup="LB" score="0.0"/><ns3:features begin="666" end="684" type="TGCGAAAACCGAAAAATGG" description="Search Results" featureGroup="F2" score="0.0"/><ns3:features begin="682" end="701" type="TGGCATACAGAAACCCCGTT" description="Search Results" featureGroup="crRNA_kDNA" score="0.0"/></ns3:JSeq><ns3:JSeq colour="-1" start="1" end="751" id="sq1488"><ns3:features begin="713" end="734" type="CCAAAATTCGCGTTTTTTGGCC" description="Search Results" featureGroup="F1" score="0.0"/><ns3:features begin="8" end="29" type="GTGTAATATAGTGGGCCGCGCA" description="Search Results" featureGroup="LB" score="0.0"/><ns3:features begin="683" end="702" type="TGGCATACAGAAACCCCGTT" description="Search Results" featureGroup="crRNA_kDNA" score="0.0"/></ns3:JSeq><ns3:JSeq colour="-1" start="1" end="740" id="sq1490"><ns3:features begin="8" end="29" type="GTGTAATATAGTGGGCCGCGCA" description="Search Results" featureGroup="LB" score="0.0"/><ns3:features begin="673" end="692" type="TGGCATACAGAAACCCCGTT" description="Search Results" featureGroup="crRNA_kDNA" score="0.0"/></ns3:JSeq><ns3:JSeq colour="-1" start="1" end="734" id="sq1492"><ns3:features begin="8" end="29" type="GTGTAATATAGTGGGCCGCGCA" description="Search Results" featureGroup="LB" score="0.0"/><ns3:features begin="651" end="669" type="TGCGAAAACCGAAAAATGG" description="Search Results" featureGroup="F2" score="0.0"/><ns3:features begin="667" end="686" type="TGGCATACAGAAACCCCGTT" description="Search Results" featureGroup="crRNA_kDNA" score="0.0"/></ns3:JSeq><ns3:JSeq colour="-1" start="1" end="742" id="sq1494"><ns3:features begin="8" end="29" type="GTGTAATATAGTGGGCCGCGCA" description="Search Results" featureGroup="LB" score="0.0"/><ns3:features begin="675" end="694" type="TGGCATACAGAAACCCCGTT" description="Search Results" featureGroup="crRNA_kDNA" score="0.0"/></ns3:JSeq><ns3:JSeq colour="-1" start="1" end="750" id="sq1496"><ns3:features begin="54" end="71" type="GAAACTGGCCTCTAAGGC" description="Search Results" featureGroup="B3C" score="0.0"/><ns3:features begin="8" end="29" type="GTGTAATATAGTGGGCCGCGCA" description="Search Results" featureGroup="LB" score="0.0"/><ns3:features begin="667" end="685" type="TGCGAAAACCGAAAAATGG" description="Search Results" featureGroup="F2" score="0.0"/><ns3:features begin="683" end="702" type="TGGCATACAGAAACCCCGTT" description="Search Results" featureGroup="crRNA_kDNA" score="0.0"/></ns3:JSeq><ns3:JSeq colour="-1" start="1" end="733" id="sq1498"><ns3:features begin="8" end="29" type="GTGTAATATAGTGGGCCGCGCA" description="Search Results" featureGroup="LB" score="0.0"/><ns3:features begin="649" end="667" type="TGCGAAAACCGAAAAATGG" description="Search Results" featureGroup="F2" score="0.0"/><ns3:features begin="665" end="684" type="TGGCATACAGAAACCCCGTT" description="Search Results" featureGroup="crRNA_kDNA" score="0.0"/></ns3:JSeq><ns3:JSeq colour="-1" start="1" end="749" id="sq1500"><ns3:features begin="8" end="29" type="GTGTAATATAGTGGGCCGCGCA" description="Search Results" featureGroup="LB" score="0.0"/><ns3:features begin="682" end="701" type="TGGCATACAGAAACCCCGTT" description="Search Results" featureGroup="crRNA_kDNA" score="0.0"/></ns3:JSeq><ns3:JSeq colour="-1" start="1" end="750" id="sq1502"><ns3:features begin="54" end="71" type="GAAACTGGCCTCTAAGGC" description="Search Results" featureGroup="B3C" score="0.0"/><ns3:features begin="8" end="29" type="GTGTAATATAGTGGGCCGCGCA" description="Search Results" featureGroup="LB" score="0.0"/><ns3:features begin="667" end="685" type="TGCGAAAACCGAAAAATGG" description="Search Results" featureGroup="F2" score="0.0"/><ns3:features begin="683" end="702" type="TGGCATACAGAAACCCCGTT" description="Search Results" featureGroup="crRNA_kDNA" score="0.0"/></ns3:JSeq><ns3:JSeq colour="-1" start="1" end="750" id="sq1504"><ns3:features begin="54" end="71" type="GAAACTGGCCTCTAAGGC" description="Search Results" featureGroup="B3C" score="0.0"/><ns3:features begin="8" end="29" type="GTGTAATATAGTGGGCCGCGCA" description="Search Results" featureGroup="LB" score="0.0"/><ns3:features begin="667" end="685" type="TGCGAAAACCGAAAAATGG" description="Search Results" featureGroup="F2" score="0.0"/><ns3:features begin="683" end="702" type="TGGCATACAGAAACCCCGTT" description="Search Results" featureGroup="crRNA_kDNA" score="0.0"/></ns3:JSeq><ns3:JSeq colour="-1" start="1" end="750" id="sq1506"><ns3:features begin="54" end="71" type="GAAACTGGCCTCTAAGGC" description="Search Results" featureGroup="B3C" score="0.0"/><ns3:features begin="8" end="29" type="GTGTAATATAGTGGGCCGCGCA" description="Search Results" featureGroup="LB" score="0.0"/><ns3:features begin="667" end="685" type="TGCGAAAACCGAAAAATGG" description="Search Results" featureGroup="F2" score="0.0"/><ns3:features begin="683" end="702" type="TGGCATACAGAAACCCCGTT" description="Search Results" featureGroup="crRNA_kDNA" score="0.0"/></ns3:JSeq><ns3:JSeq colour="-1" start="1" end="741" id="sq1508"><ns3:features begin="658" end="676" type="TGCGAAAACCGAAAAATGG" description="Search Results" featureGroup="F2" score="0.0"/><ns3:features begin="674" end="693" type="TGGCATACAGAAACCCCGTT" description="Search Results" featureGroup="crRNA_kDNA" score="0.0"/></ns3:JSeq><ns3:JSeq colour="-1" start="1" end="750" id="sq1510"><ns3:features begin="54" end="71" type="GAAACTGGCCTCTAAGGC" description="Search Results" featureGroup="B3C" score="0.0"/><ns3:features begin="8" end="29" type="GTGTAATATAGTGGGCCGCGCA" description="Search Results" featureGroup="LB" score="0.0"/><ns3:features begin="667" end="685" type="TGCGAAAACCGAAAAATGG" description="Search Results" featureGroup="F2" score="0.0"/><ns3:features begin="683" end="702" type="TGGCATACAGAAACCCCGTT" description="Search Results" featureGroup="crRNA_kDNA" score="0.0"/></ns3:JSeq><ns3:JSeq colour="-1" start="1" end="749" id="sq1512"/><ns3:JSeq colour="-1" start="1" end="749" id="sq1514"><ns3:features begin="188" end="207" type="CCGTGCACAATTAGGGGTTG" description="Search Results" featureGroup="B1C" score="0.0"/></ns3:JSeq><ns3:JSeq colour="-1" start="1" end="709" id="sq1516"><ns3:features begin="188" end="207" type="CCGTGCACAATTAGGGGTTG" description="Search Results" featureGroup="B1C" score="0.0"/></ns3:JSeq><ns3:JSeq colour="-1" start="1" end="739" id="sq1518"><ns3:features begin="188" end="207" type="CCGTGCACAATTAGGGGTTG" description="Search Results" featureGroup="B1C" score="0.0"/><ns3:features begin="133" end="152" type="TGGCATACAGAAACCCCGTT" description="Search Results" featureGroup="crRNA_kDNA" score="0.0"/></ns3:JSeq><ns3:JSeq colour="-1" start="1" end="740" id="sq1520"><ns3:features begin="188" end="207" type="CCGTGCACAATTAGGGGTTG" description="Search Results" featureGroup="B1C" score="0.0"/></ns3:JSeq><ns3:JSeq colour="-1" start="1" end="740" id="sq1522"><ns3:features begin="188" end="207" type="CCGTGCACAATTAGGGGTTG" description="Search Results" featureGroup="B1C" score="0.0"/></ns3:JSeq><ns3:JSeq colour="-1" start="1" end="750" id="sq1524"><ns3:features begin="188" end="207" type="CCGTGCACAATTAGGGGTTG" description="Search Results" featureGroup="B1C" score="0.0"/></ns3:JSeq><ns3:JSeq colour="-1" start="1" end="740" id="sq1526"><ns3:features begin="188" end="207" type="CCGTGCACAATTAGGGGTTG" description="Search Results" featureGroup="B1C" score="0.0"/></ns3:JSeq><ns3:JSeq colour="-1" start="1" end="739" id="sq1528"><ns3:features begin="188" end="207" type="CCGTGCACAATTAGGGGTTG" description="Search Results" featureGroup="B1C" score="0.0"/></ns3:JSeq><ns3:JSeq colour="-1" start="1" end="748" id="sq1530"><ns3:features begin="163" end="184" type="CCAAAATTCGCGTTTTTTGGCC" description="Search Results" featureGroup="F1" score="0.0"/><ns3:features begin="188" end="207" type="CCGTGCACAATTAGGGGTTG" description="Search Results" featureGroup="B1C" score="0.0"/></ns3:JSeq><ns3:JSeq colour="-1" start="1" end="743" id="sq1532"><ns3:features begin="163" end="184" type="CCAAAATTCGCGTTTTTTGGCC" description="Search Results" featureGroup="F1" score="0.0"/><ns3:features begin="188" end="207" type="CCGTGCACAATTAGGGGTTG" description="Search Results" featureGroup="B1C" score="0.0"/></ns3:JSeq><ns3:JSeq colour="-1" start="1" end="742" id="sq1534"><ns3:features begin="188" end="207" type="CCGTGCACAATTAGGGGTTG" description="Search Results" featureGroup="B1C" score="0.0"/></ns3:JSeq><ns3:JSeq colour="-1" start="1" end="748" id="sq1536"><ns3:features begin="188" end="207" type="CCGTGCACAATTAGGGGTTG" description="Search Results" featureGroup="B1C" score="0.0"/></ns3:JSeq><ns3:JSeq colour="-1" start="1" end="749" id="sq1538"><ns3:features begin="188" end="207" type="CCGTGCACAATTAGGGGTTG" description="Search Results" featureGroup="B1C" score="0.0"/></ns3:JSeq><ns3:JSeq colour="-1" start="1" end="739" id="sq1540"><ns3:features begin="188" end="207" type="CCGTGCACAATTAGGGGTTG" description="Search Results" featureGroup="B1C" score="0.0"/><ns3:features begin="133" end="152" type="TGGCATACAGAAACCCCGTT" description="Search Results" featureGroup="crRNA_kDNA" score="0.0"/></ns3:JSeq><ns3:JSeq colour="-1" start="1" end="740" id="sq1542"><ns3:features begin="188" end="207" type="CCGTGCACAATTAGGGGTTG" description="Search Results" featureGroup="B1C" score="0.0"/><ns3:features begin="133" end="152" type="TGGCATACAGAAACCCCGTT" description="Search Results" featureGroup="crRNA_kDNA" score="0.0"/></ns3:JSeq><ns3:JSeq colour="-1" start="1" end="741" id="sq1544"><ns3:features begin="188" end="207" type="CCGTGCACAATTAGGGGTTG" description="Search Results" featureGroup="B1C" score="0.0"/></ns3:JSeq><ns3:JSeq colour="-1" start="1" end="750" id="sq1546"><ns3:features begin="188" end="207" type="CCGTGCACAATTAGGGGTTG" description="Search Results" featureGroup="B1C" score="0.0"/></ns3:JSeq><ns3:JSeq colour="-1" start="1" end="738" id="sq1548"><ns3:features begin="188" end="207" type="CCGTGCACAATTAGGGGTTG" description="Search Results" featureGroup="B1C" score="0.0"/></ns3:JSeq><ns3:JSeq colour="-1" start="1" end="741" id="sq1550"><ns3:features begin="188" end="207" type="CCGTGCACAATTAGGGGTTG" description="Search Results" featureGroup="B1C" score="0.0"/><ns3:features begin="133" end="152" type="TGGCATACAGAAACCCCGTT" description="Search Results" featureGroup="crRNA_kDNA" score="0.0"/></ns3:JSeq><ns3:JSeq colour="-1" start="1" end="810" id="sq1552"><ns3:features begin="188" end="207" type="CCGTGCACAATTAGGGGTTG" description="Search Results" featureGroup="B1C" score="0.0"/></ns3:JSeq><ns3:JSeq colour="-1" start="1" end="802" id="sq1554"><ns3:features begin="188" end="207" type="CCGTGCACAATTAGGGGTTG" description="Search Results" featureGroup="B1C" score="0.0"/></ns3:JSeq><ns3:JSeq colour="-1" start="1" end="809" id="sq1556"><ns3:features begin="188" end="207" type="CCGTGCACAATTAGGGGTTG" description="Search Results" featureGroup="B1C" score="0.0"/></ns3:JSeq><ns3:JSeq colour="-1" start="1" end="808" id="sq1558"><ns3:features begin="188" end="207" type="CCGTGCACAATTAGGGGTTG" description="Search Results" featureGroup="B1C" score="0.0"/></ns3:JSeq><ns3:JSeq colour="-1" start="1" end="808" id="sq1560"><ns3:features begin="163" end="184" type="CCAAAATTCGCGTTTTTTGGCC" description="Search Results" featureGroup="F1" score="0.0"/><ns3:features begin="188" end="207" type="CCGTGCACAATTAGGGGTTG" description="Search Results" featureGroup="B1C" score="0.0"/></ns3:JSeq><ns3:JSeq colour="-1" start="1" end="820" id="sq1562"><ns3:features begin="188" end="207" type="CCGTGCACAATTAGGGGTTG" description="Search Results" featureGroup="B1C" score="0.0"/></ns3:JSeq><ns3:JSeq colour="-1" start="1" end="797" id="sq1564"><ns3:features begin="188" end="207" type="CCGTGCACAATTAGGGGTTG" description="Search Results" featureGroup="B1C" score="0.0"/></ns3:JSeq><ns3:JSeq colour="-1" start="1" end="780" id="sq1566"><ns3:features begin="188" end="207" type="CCGTGCACAATTAGGGGTTG" description="Search Results" featureGroup="B1C" score="0.0"/><ns3:features begin="248" end="267" type="CCGTGCACAATTAGGGGTTG" description="Search Results" featureGroup="B1C" score="0.0"/></ns3:JSeq><ns3:JSeq colour="-1" start="1" end="809" id="sq1568"><ns3:features begin="188" end="207" type="CCGTGCACAATTAGGGGTTG" description="Search Results" featureGroup="B1C" score="0.0"/></ns3:JSeq><ns3:JSeq colour="-1" start="1" end="802" id="sq1570"><ns3:features begin="188" end="207" type="CCGTGCACAATTAGGGGTTG" description="Search Results" featureGroup="B1C" score="0.0"/></ns3:JSeq><ns3:JSeq colour="-1" start="1" end="810" id="sq1572"><ns3:features begin="188" end="207" type="CCGTGCACAATTAGGGGTTG" description="Search Results" featureGroup="B1C" score="0.0"/></ns3:JSeq><ns3:JSeq colour="-1" start="1" end="810" id="sq1574"><ns3:features begin="188" end="207" type="CCGTGCACAATTAGGGGTTG" description="Search Results" featureGroup="B1C" score="0.0"/></ns3:JSeq><ns3:JSeq colour="-1" start="1" end="799" id="sq1576"><ns3:features begin="188" end="207" type="CCGTGCACAATTAGGGGTTG" description="Search Results" featureGroup="B1C" score="0.0"/></ns3:JSeq><ns3:JSeq colour="-1" start="1" end="810" id="sq1578"><ns3:features begin="188" end="207" type="CCGTGCACAATTAGGGGTTG" description="Search Results" featureGroup="B1C" score="0.0"/><ns3:features begin="248" end="267" type="CCGTGCACAATTAGGGGTTG" description="Search Results" featureGroup="B1C" score="0.0"/></ns3:JSeq><ns3:JSeq colour="-1" start="1" end="800" id="sq1580"><ns3:features begin="188" end="207" type="CCGTGCACAATTAGGGGTTG" description="Search Results" featureGroup="B1C" score="0.0"/><ns3:features begin="133" end="152" type="TGGCATACAGAAACCCCGTT" description="Search Results" featureGroup="crRNA_kDNA" score="0.0"/></ns3:JSeq><ns3:JSeq colour="-1" start="1" end="800" id="sq1582"><ns3:features begin="188" end="207" type="CCGTGCACAATTAGGGGTTG" description="Search Results" featureGroup="B1C" score="0.0"/></ns3:JSeq><ns3:JSeq colour="-1" start="1" end="809" id="sq1584"><ns3:features begin="163" end="184" type="CCAAAATTCGCGTTTTTTGGCC" description="Search Results" featureGroup="F1" score="0.0"/><ns3:features begin="188" end="207" type="CCGTGCACAATTAGGGGTTG" description="Search Results" featureGroup="B1C" score="0.0"/></ns3:JSeq><ns3:JSeq colour="-1" start="1" end="799" id="sq1586"><ns3:features begin="188" end="207" type="CCGTGCACAATTAGGGGTTG" description="Search Results" featureGroup="B1C" score="0.0"/></ns3:JSeq><ns3:JSeq colour="-1" start="1" end="799" id="sq1588"><ns3:features begin="188" end="207" type="CCGTGCACAATTAGGGGTTG" description="Search Results" featureGroup="B1C" score="0.0"/><ns3:features begin="133" end="152" type="TGGCATACAGAAACCCCGTT" description="Search Results" featureGroup="crRNA_kDNA" score="0.0"/></ns3:JSeq><ns3:JSeq colour="-1" start="1" end="811" id="sq1590"><ns3:features begin="188" end="207" type="CCGTGCACAATTAGGGGTTG" description="Search Results" featureGroup="B1C" score="0.0"/></ns3:JSeq><ns3:JSeq colour="-1" start="1" end="808" id="sq1592"><ns3:features begin="188" end="207" type="CCGTGCACAATTAGGGGTTG" description="Search Results" featureGroup="B1C" score="0.0"/></ns3:JSeq><ns3:JSeq colour="-1" start="1" end="801" id="sq1594"><ns3:features begin="188" end="207" type="CCGTGCACAATTAGGGGTTG" description="Search Results" featureGroup="B1C" score="0.0"/></ns3:JSeq><ns3:JSeq colour="-1" start="1" end="801" id="sq1596"><ns3:features begin="163" end="184" type="CCAAAATTCGCGTTTTTTGGCC" description="Search Results" featureGroup="F1" score="0.0"/><ns3:features begin="188" end="207" type="CCGTGCACAATTAGGGGTTG" description="Search Results" featureGroup="B1C" score="0.0"/></ns3:JSeq><ns3:JSeq colour="-1" start="1" end="810" id="sq1598"><ns3:features begin="188" end="207" type="CCGTGCACAATTAGGGGTTG" description="Search Results" featureGroup="B1C" score="0.0"/></ns3:JSeq><ns3:JSeq colour="-1" start="1" end="810" id="sq1600"><ns3:features begin="188" end="207" type="CCGTGCACAATTAGGGGTTG" description="Search Results" featureGroup="B1C" score="0.0"/></ns3:JSeq><ns3:JSeq colour="-1" start="1" end="803" id="sq1602"><ns3:features begin="163" end="184" type="CCAAAATTCGCGTTTTTTGGCC" description="Search Results" featureGroup="F1" score="0.0"/><ns3:features begin="188" end="207" type="CCGTGCACAATTAGGGGTTG" description="Search Results" featureGroup="B1C" score="0.0"/></ns3:JSeq><ns3:JSeq colour="-1" start="1" end="810" id="sq1604"><ns3:features begin="188" end="207" type="CCGTGCACAATTAGGGGTTG" description="Search Results" featureGroup="B1C" score="0.0"/></ns3:JSeq><ns3:JSeq colour="-1" start="1" end="799" id="sq1606"><ns3:features begin="188" end="207" type="CCGTGCACAATTAGGGGTTG" description="Search Results" featureGroup="B1C" score="0.0"/></ns3:JSeq><ns3:JSeq colour="-1" start="1" end="799" id="sq1608"><ns3:features begin="188" end="207" type="CCGTGCACAATTAGGGGTTG" description="Search Results" featureGroup="B1C" score="0.0"/></ns3:JSeq><ns3:JSeq colour="-1" start="1" end="800" id="sq1610"><ns3:features begin="188" end="207" type="CCGTGCACAATTAGGGGTTG" description="Search Results" featureGroup="B1C" score="0.0"/><ns3:features begin="248" end="267" type="CCGTGCACAATTAGGGGTTG" description="Search Results" featureGroup="B1C" score="0.0"/></ns3:JSeq><ns3:JSeq colour="-1" start="1" end="800" id="sq1612"><ns3:features begin="163" end="184" type="CCAAAATTCGCGTTTTTTGGCC" description="Search Results" featureGroup="F1" score="0.0"/><ns3:features begin="188" end="207" type="CCGTGCACAATTAGGGGTTG" description="Search Results" featureGroup="B1C" score="0.0"/></ns3:JSeq><ns3:JSeq colour="-1" start="1" end="800" id="sq1614"><ns3:features begin="188" end="207" type="CCGTGCACAATTAGGGGTTG" description="Search Results" featureGroup="B1C" score="0.0"/></ns3:JSeq><ns3:JSeq colour="-1" start="1" end="801" id="sq1616"><ns3:features begin="188" end="207" type="CCGTGCACAATTAGGGGTTG" description="Search Results" featureGroup="B1C" score="0.0"/><ns3:features begin="254" end="271" type="GAAACTGGCCTCTAAGGC" description="Search Results" featureGroup="B3C" score="0.0"/></ns3:JSeq><ns3:JSeq colour="-1" start="1" end="798" id="sq1618"><ns3:features begin="188" end="207" type="CCGTGCACAATTAGGGGTTG" description="Search Results" featureGroup="B1C" score="0.0"/></ns3:JSeq><ns3:JSeq colour="-1" start="1" end="809" id="sq1620"><ns3:features begin="188" end="207" type="CCGTGCACAATTAGGGGTTG" description="Search Results" featureGroup="B1C" score="0.0"/></ns3:JSeq><ns3:JSeq colour="-1" start="1" end="810" id="sq1622"><ns3:features begin="188" end="207" type="CCGTGCACAATTAGGGGTTG" description="Search Results" featureGroup="B1C" score="0.0"/></ns3:JSeq><ns3:JSeq colour="-1" start="1" end="801" id="sq1624"><ns3:features begin="188" end="207" type="CCGTGCACAATTAGGGGTTG" description="Search Results" featureGroup="B1C" score="0.0"/></ns3:JSeq><ns3:JSeq colour="-1" start="1" end="769" id="sq1626"><ns3:features begin="188" end="207" type="CCGTGCACAATTAGGGGTTG" description="Search Results" featureGroup="B1C" score="0.0"/></ns3:JSeq><ns3:JSeq colour="-1" start="1" end="808" id="sq1628"><ns3:features begin="163" end="184" type="CCAAAATTCGCGTTTTTTGGCC" description="Search Results" featureGroup="F1" score="0.0"/><ns3:features begin="188" end="207" type="CCGTGCACAATTAGGGGTTG" description="Search Results" featureGroup="B1C" score="0.0"/></ns3:JSeq><ns3:JSeq colour="-1" start="1" end="800" id="sq1630"><ns3:features begin="188" end="207" type="CCGTGCACAATTAGGGGTTG" description="Search Results" featureGroup="B1C" score="0.0"/></ns3:JSeq><ns3:JSeq colour="-1" start="1" end="803" id="sq1632"><ns3:features begin="188" end="207" type="CCGTGCACAATTAGGGGTTG" description="Search Results" featureGroup="B1C" score="0.0"/><ns3:features begin="133" end="152" type="TGGCATACAGAAACCCCGTT" description="Search Results" featureGroup="crRNA_kDNA" score="0.0"/></ns3:JSeq><ns3:JSeq colour="-1" start="1" end="799" id="sq1634"><ns3:features begin="188" end="207" type="CCGTGCACAATTAGGGGTTG" description="Search Results" featureGroup="B1C" score="0.0"/></ns3:JSeq><ns3:JSeq colour="-1" start="1" end="808" id="sq1636"><ns3:features begin="188" end="207" type="CCGTGCACAATTAGGGGTTG" description="Search Results" featureGroup="B1C" score="0.0"/><ns3:features begin="248" end="267" type="CCGTGCACAATTAGGGGTTG" description="Search Results" featureGroup="B1C" score="0.0"/><ns3:features begin="133" end="152" type="TGGCATACAGAAACCCCGTT" description="Search Results" featureGroup="crRNA_kDNA" score="0.0"/></ns3:JSeq><ns3:JSeq colour="-1" start="1" end="798" id="sq1638"><ns3:features begin="188" end="207" type="CCGTGCACAATTAGGGGTTG" description="Search Results" featureGroup="B1C" score="0.0"/></ns3:JSeq><ns3:JSeq colour="-1" start="1" end="800" id="sq1640"><ns3:features begin="188" end="207" type="CCGTGCACAATTAGGGGTTG" description="Search Results" featureGroup="B1C" score="0.0"/></ns3:JSeq><ns3:JSeq colour="-1" start="1" end="790" id="sq1642"><ns3:features begin="188" end="207" type="CCGTGCACAATTAGGGGTTG" description="Search Results" featureGroup="B1C" score="0.0"/><ns3:features begin="133" end="152" type="TGGCATACAGAAACCCCGTT" description="Search Results" featureGroup="crRNA_kDNA" score="0.0"/></ns3:JSeq><ns3:JSeq colour="-1" start="1" end="800" id="sq1644"><ns3:features begin="188" end="207" type="CCGTGCACAATTAGGGGTTG" description="Search Results" featureGroup="B1C" score="0.0"/></ns3:JSeq><ns3:JSeq colour="-1" start="1" end="810" id="sq1646"><ns3:features begin="188" end="207" type="CCGTGCACAATTAGGGGTTG" description="Search Results" featureGroup="B1C" score="0.0"/></ns3:JSeq><ns3:JSeq colour="-1" start="1" end="800" id="sq1648"><ns3:features begin="188" end="207" type="CCGTGCACAATTAGGGGTTG" description="Search Results" featureGroup="B1C" score="0.0"/></ns3:JSeq><ns3:JSeq colour="-1" start="1" end="808" id="sq1650"><ns3:features begin="188" end="207" type="CCGTGCACAATTAGGGGTTG" description="Search Results" featureGroup="B1C" score="0.0"/></ns3:JSeq><ns3:JSeq colour="-1" start="1" end="801" id="sq1652"><ns3:features begin="188" end="207" type="CCGTGCACAATTAGGGGTTG" description="Search Results" featureGroup="B1C" score="0.0"/><ns3:features begin="133" end="152" type="TGGCATACAGAAACCCCGTT" description="Search Results" featureGroup="crRNA_kDNA" score="0.0"/></ns3:JSeq><ns3:JSeq colour="-1" start="1" end="807" id="sq1654"><ns3:features begin="188" end="207" type="CCGTGCACAATTAGGGGTTG" description="Search Results" featureGroup="B1C" score="0.0"/></ns3:JSeq><ns3:JSeq colour="-1" start="1" end="800" id="sq1656"><ns3:features begin="188" end="207" type="CCGTGCACAATTAGGGGTTG" description="Search Results" featureGroup="B1C" score="0.0"/></ns3:JSeq><ns3:JSeq colour="-1" start="1" end="809" id="sq1658"><ns3:features begin="188" end="207" type="CCGTGCACAATTAGGGGTTG" description="Search Results" featureGroup="B1C" score="0.0"/></ns3:JSeq><ns3:JSeq colour="-1" start="1" end="809" id="sq1660"><ns3:features begin="188" end="207" type="CCGTGCACAATTAGGGGTTG" description="Search Results" featureGroup="B1C" score="0.0"/></ns3:JSeq><ns3:JSeq colour="-1" start="1" end="811" id="sq1662"><ns3:features begin="163" end="184" type="CCAAAATTCGCGTTTTTTGGCC" description="Search Results" featureGroup="F1" score="0.0"/><ns3:features begin="188" end="207" type="CCGTGCACAATTAGGGGTTG" description="Search Results" featureGroup="B1C" score="0.0"/></ns3:JSeq><ns3:JSeq colour="-1" start="1" end="800" id="sq1664"><ns3:features begin="188" end="207" type="CCGTGCACAATTAGGGGTTG" description="Search Results" featureGroup="B1C" score="0.0"/></ns3:JSeq><ns3:JSeq colour="-1" start="1" end="800" id="sq1666"><ns3:features begin="188" end="207" type="CCGTGCACAATTAGGGGTTG" description="Search Results" featureGroup="B1C" score="0.0"/><ns3:features begin="133" end="152" type="TGGCATACAGAAACCCCGTT" description="Search Results" featureGroup="crRNA_kDNA" score="0.0"/></ns3:JSeq><ns3:JSeq colour="-1" start="1" end="800" id="sq1668"><ns3:features begin="188" end="207" type="CCGTGCACAATTAGGGGTTG" description="Search Results" featureGroup="B1C" score="0.0"/></ns3:JSeq><ns3:JSeq colour="-1" start="1" end="802" id="sq1670"><ns3:features begin="163" end="184" type="CCAAAATTCGCGTTTTTTGGCC" description="Search Results" featureGroup="F1" score="0.0"/><ns3:features begin="188" end="207" type="CCGTGCACAATTAGGGGTTG" description="Search Results" featureGroup="B1C" score="0.0"/></ns3:JSeq><ns3:JSeq colour="-1" start="1" end="799" id="sq1672"><ns3:features begin="188" end="207" type="CCGTGCACAATTAGGGGTTG" description="Search Results" featureGroup="B1C" score="0.0"/><ns3:features begin="133" end="152" type="TGGCATACAGAAACCCCGTT" description="Search Results" featureGroup="crRNA_kDNA" score="0.0"/></ns3:JSeq><ns3:JSeq colour="-1" start="1" end="801" id="sq1674"><ns3:features begin="188" end="207" type="CCGTGCACAATTAGGGGTTG" description="Search Results" featureGroup="B1C" score="0.0"/></ns3:JSeq><ns3:JSeq colour="-1" start="1" end="812" id="sq1676"><ns3:features begin="188" end="207" type="CCGTGCACAATTAGGGGTTG" description="Search Results" featureGroup="B1C" score="0.0"/></ns3:JSeq><ns3:JSeq colour="-1" start="1" end="801" id="sq1678"><ns3:features begin="188" end="207" type="CCGTGCACAATTAGGGGTTG" description="Search Results" featureGroup="B1C" score="0.0"/></ns3:JSeq><ns3:JSeq colour="-1" start="1" end="812" id="sq1680"><ns3:features begin="188" end="207" type="CCGTGCACAATTAGGGGTTG" description="Search Results" featureGroup="B1C" score="0.0"/><ns3:features begin="248" end="267" type="CCGTGCACAATTAGGGGTTG" description="Search Results" featureGroup="B1C" score="0.0"/></ns3:JSeq><ns3:JSeq colour="-1" start="1" end="802" id="sq1682"><ns3:features begin="163" end="184" type="CCAAAATTCGCGTTTTTTGGCC" description="Search Results" featureGroup="F1" score="0.0"/><ns3:features begin="188" end="207" type="CCGTGCACAATTAGGGGTTG" description="Search Results" featureGroup="B1C" score="0.0"/></ns3:JSeq><ns3:JSeq colour="-1" start="1" end="800" id="sq1684"><ns3:features begin="188" end="207" type="CCGTGCACAATTAGGGGTTG" description="Search Results" featureGroup="B1C" score="0.0"/></ns3:JSeq><ns3:JSeq colour="-1" start="1" end="811" id="sq1686"><ns3:features begin="188" end="207" type="CCGTGCACAATTAGGGGTTG" description="Search Results" featureGroup="B1C" score="0.0"/></ns3:JSeq><ns3:JSeq colour="-1" start="1" end="819" id="sq1688"><ns3:features begin="188" end="207" type="CCGTGCACAATTAGGGGTTG" description="Search Results" featureGroup="B1C" score="0.0"/></ns3:JSeq><ns3:JSeq colour="-1" start="1" end="799" id="sq1690"><ns3:features begin="188" end="207" type="CCGTGCACAATTAGGGGTTG" description="Search Results" featureGroup="B1C" score="0.0"/></ns3:JSeq><ns3:JSeq colour="-1" start="1" end="811" id="sq1692"><ns3:features begin="163" end="184" type="CCAAAATTCGCGTTTTTTGGCC" description="Search Results" featureGroup="F1" score="0.0"/><ns3:features begin="188" end="207" type="CCGTGCACAATTAGGGGTTG" description="Search Results" featureGroup="B1C" score="0.0"/></ns3:JSeq><ns3:JSeq colour="-1" start="1" end="779" id="sq1694"><ns3:features begin="188" end="207" type="CCGTGCACAATTAGGGGTTG" description="Search Results" featureGroup="B1C" score="0.0"/></ns3:JSeq><ns3:JSeq colour="-1" start="1" end="739" id="sq1696"><ns3:features begin="188" end="207" type="CCGTGCACAATTAGGGGTTG" description="Search Results" featureGroup="B1C" score="0.0"/></ns3:JSeq><ns3:JSeq colour="-1" start="1" end="740" id="sq1698"><ns3:features begin="188" end="207" type="CCGTGCACAATTAGGGGTTG" description="Search Results" featureGroup="B1C" score="0.0"/></ns3:JSeq><ns3:JSeq colour="-1" start="1" end="750" id="sq1700"><ns3:features begin="188" end="207" type="CCGTGCACAATTAGGGGTTG" description="Search Results" featureGroup="B1C" score="0.0"/></ns3:JSeq><ns3:JSeq colour="-1" start="1" end="740" id="sq1702"><ns3:features begin="188" end="207" type="CCGTGCACAATTAGGGGTTG" description="Search Results" featureGroup="B1C" score="0.0"/></ns3:JSeq><ns3:JSeq colour="-1" start="1" end="709" id="sq1704"><ns3:features begin="188" end="207" type="CCGTGCACAATTAGGGGTTG" description="Search Results" featureGroup="B1C" score="0.0"/></ns3:JSeq><ns3:JSeq colour="-1" start="1" end="709" id="sq1706"><ns3:features begin="188" end="207" type="CCGTGCACAATTAGGGGTTG" description="Search Results" featureGroup="B1C" score="0.0"/><ns3:features begin="133" end="152" type="TGGCATACAGAAACCCCGTT" description="Search Results" featureGroup="crRNA_kDNA" score="0.0"/></ns3:JSeq><ns3:JSeq colour="-1" start="1" end="751" id="sq1708"><ns3:features begin="188" end="207" type="CCGTGCACAATTAGGGGTTG" description="Search Results" featureGroup="B1C" score="0.0"/></ns3:JSeq><ns3:JSeq colour="-1" start="1" end="750" id="sq1710"><ns3:features begin="188" end="207" type="CCGTGCACAATTAGGGGTTG" description="Search Results" featureGroup="B1C" score="0.0"/></ns3:JSeq><ns3:JSeq colour="-1" start="1" end="749" id="sq1712"><ns3:features begin="188" end="207" type="CCGTGCACAATTAGGGGTTG" description="Search Results" featureGroup="B1C" score="0.0"/></ns3:JSeq><ns3:JSeq colour="-1" start="1" end="739" id="sq1714"><ns3:features begin="188" end="207" type="CCGTGCACAATTAGGGGTTG" description="Search Results" featureGroup="B1C" score="0.0"/></ns3:JSeq><ns3:JSeq colour="-1" start="1" end="739" id="sq1716"><ns3:features begin="188" end="207" type="CCGTGCACAATTAGGGGTTG" description="Search Results" featureGroup="B1C" score="0.0"/></ns3:JSeq><ns3:JSeq colour="-1" start="1" end="751" id="sq1718"><ns3:features begin="163" end="184" type="CCAAAATTCGCGTTTTTTGGCC" description="Search Results" featureGroup="F1" score="0.0"/><ns3:features begin="188" end="207" type="CCGTGCACAATTAGGGGTTG" description="Search Results" featureGroup="B1C" score="0.0"/></ns3:JSeq><ns3:JSeq colour="-1" start="1" end="743" id="sq1720"><ns3:features begin="188" end="207" type="CCGTGCACAATTAGGGGTTG" description="Search Results" featureGroup="B1C" score="0.0"/></ns3:JSeq><ns3:JSeq colour="-1" start="1" end="739" id="sq1722"><ns3:features begin="188" end="207" type="CCGTGCACAATTAGGGGTTG" description="Search Results" featureGroup="B1C" score="0.0"/></ns3:JSeq><ns3:JSeq colour="-1" start="1" end="740" id="sq1724"><ns3:features begin="188" end="207" type="CCGTGCACAATTAGGGGTTG" description="Search Results" featureGroup="B1C" score="0.0"/></ns3:JSeq><ns3:JSeq colour="-1" start="1" end="752" id="sq1726"><ns3:features begin="163" end="184" type="CCAAAATTCGCGTTTTTTGGCC" description="Search Results" featureGroup="F1" score="0.0"/><ns3:features begin="188" end="207" type="CCGTGCACAATTAGGGGTTG" description="Search Results" featureGroup="B1C" score="0.0"/></ns3:JSeq><ns3:JSeq colour="-1" start="1" end="740" id="sq1728"><ns3:features begin="188" end="207" type="CCGTGCACAATTAGGGGTTG" description="Search Results" featureGroup="B1C" score="0.0"/></ns3:JSeq><ns3:JSeq colour="-1" start="1" end="750" id="sq1730"><ns3:features begin="188" end="207" type="CCGTGCACAATTAGGGGTTG" description="Search Results" featureGroup="B1C" score="0.0"/></ns3:JSeq><ns3:JSeq colour="-1" start="1" end="742" id="sq1732"><ns3:features begin="188" end="207" type="CCGTGCACAATTAGGGGTTG" description="Search Results" featureGroup="B1C" score="0.0"/></ns3:JSeq><ns3:JSeq colour="-1" start="1" end="743" id="sq1734"><ns3:features begin="188" end="207" type="CCGTGCACAATTAGGGGTTG" description="Search Results" featureGroup="B1C" score="0.0"/></ns3:JSeq><ns3:JSeq colour="-1" start="1" end="750" id="sq1736"><ns3:features begin="188" end="207" type="CCGTGCACAATTAGGGGTTG" description="Search Results" featureGroup="B1C" score="0.0"/></ns3:JSeq><ns3:JSeq colour="-1" start="1" end="739" id="sq1738"><ns3:features begin="188" end="207" type="CCGTGCACAATTAGGGGTTG" description="Search Results" featureGroup="B1C" score="0.0"/></ns3:JSeq><ns3:JSeq colour="-1" start="1" end="740" id="sq1740"><ns3:features begin="188" end="207" type="CCGTGCACAATTAGGGGTTG" description="Search Results" featureGroup="B1C" score="0.0"/></ns3:JSeq><ns3:JSeq colour="-1" start="1" end="741" id="sq1742"><ns3:features begin="188" end="207" type="CCGTGCACAATTAGGGGTTG" description="Search Results" featureGroup="B1C" score="0.0"/></ns3:JSeq><ns3:JSeq colour="-1" start="1" end="721" id="sq1744"><ns3:features begin="188" end="207" type="CCGTGCACAATTAGGGGTTG" description="Search Results" featureGroup="B1C" score="0.0"/></ns3:JSeq><ns3:JSeq colour="-1" start="1" end="750" id="sq1746"><ns3:features begin="188" end="207" type="CCGTGCACAATTAGGGGTTG" description="Search Results" featureGroup="B1C" score="0.0"/></ns3:JSeq><ns3:JSeq colour="-1" start="1" end="750" id="sq1748"><ns3:features begin="163" end="184" type="CCAAAATTCGCGTTTTTTGGCC" description="Search Results" featureGroup="F1" score="0.0"/><ns3:features begin="188" end="207" type="CCGTGCACAATTAGGGGTTG" description="Search Results" featureGroup="B1C" score="0.0"/></ns3:JSeq><ns3:JSeq colour="-1" start="1" end="740" id="sq1750"><ns3:features begin="163" end="184" type="CCAAAATTCGCGTTTTTTGGCC" description="Search Results" featureGroup="F1" score="0.0"/><ns3:features begin="188" end="207" type="CCGTGCACAATTAGGGGTTG" description="Search Results" featureGroup="B1C" score="0.0"/></ns3:JSeq><ns3:JSeq colour="-1" start="1" end="740" id="sq1752"><ns3:features begin="188" end="207" type="CCGTGCACAATTAGGGGTTG" description="Search Results" featureGroup="B1C" score="0.0"/></ns3:JSeq><ns3:JSeq colour="-1" start="1" end="739" id="sq1754"><ns3:features begin="188" end="207" type="CCGTGCACAATTAGGGGTTG" description="Search Results" featureGroup="B1C" score="0.0"/></ns3:JSeq><ns3:JSeq colour="-1" start="1" end="749" id="sq1756"><ns3:features begin="188" end="207" type="CCGTGCACAATTAGGGGTTG" description="Search Results" featureGroup="B1C" score="0.0"/></ns3:JSeq><ns3:JSeq colour="-1" start="1" end="739" id="sq1758"><ns3:features begin="163" end="184" type="CCAAAATTCGCGTTTTTTGGCC" description="Search Results" featureGroup="F1" score="0.0"/><ns3:features begin="188" end="207" type="CCGTGCACAATTAGGGGTTG" description="Search Results" featureGroup="B1C" score="0.0"/></ns3:JSeq><ns3:JSeq colour="-1" start="1" end="748" id="sq1760"><ns3:features begin="188" end="207" type="CCGTGCACAATTAGGGGTTG" description="Search Results" featureGroup="B1C" score="0.0"/></ns3:JSeq><ns3:JSeq colour="-1" start="1" end="738" id="sq1762"><ns3:features begin="163" end="184" type="CCAAAATTCGCGTTTTTTGGCC" description="Search Results" featureGroup="F1" score="0.0"/><ns3:features begin="188" end="207" type="CCGTGCACAATTAGGGGTTG" description="Search Results" featureGroup="B1C" score="0.0"/></ns3:JSeq><ns3:JSeq colour="-1" start="1" end="740" id="sq1764"><ns3:features begin="188" end="207" type="CCGTGCACAATTAGGGGTTG" description="Search Results" featureGroup="B1C" score="0.0"/></ns3:JSeq><ns3:JSeq colour="-1" start="1" end="741" id="sq1766"><ns3:features begin="188" end="207" type="CCGTGCACAATTAGGGGTTG" description="Search Results" featureGroup="B1C" score="0.0"/></ns3:JSeq><ns3:JSeq colour="-1" start="1" end="740" id="sq1768"><ns3:features begin="188" end="207" type="CCGTGCACAATTAGGGGTTG" description="Search Results" featureGroup="B1C" score="0.0"/></ns3:JSeq><ns3:JSeq colour="-1" start="1" end="741" id="sq1770"><ns3:features begin="163" end="184" type="CCAAAATTCGCGTTTTTTGGCC" description="Search Results" featureGroup="F1" score="0.0"/><ns3:features begin="188" end="207" type="CCGTGCACAATTAGGGGTTG" description="Search Results" featureGroup="B1C" score="0.0"/></ns3:JSeq><ns3:JSeq colour="-1" start="1" end="744" id="sq1772"><ns3:features begin="677" end="696" type="TGGCATACAGAAACCCCGTT" description="Search Results" featureGroup="crRNA_kDNA" score="0.0"/></ns3:JSeq><ns3:JSeq colour="-1" start="1" end="744" id="sq1774"/><ns3:JSeq colour="-1" start="1" end="744" id="sq1776"/><ns3:JSeq colour="-1" start="1" end="746" id="sq1778"><ns3:features begin="678" end="697" type="TGGCATACAGAAACCCCGTT" description="Search Results" featureGroup="crRNA_kDNA" score="0.0"/></ns3:JSeq><ns3:JSeq colour="-1" start="1" end="744" id="sq1780"><ns3:features begin="679" end="698" type="TGGCATACAGAAACCCCGTT" description="Search Results" featureGroup="crRNA_kDNA" score="0.0"/></ns3:JSeq><ns3:JSeq colour="-1" start="1" end="746" id="sq1782"><ns3:features begin="680" end="699" type="TGGCATACAGAAACCCCGTT" description="Search Results" featureGroup="crRNA_kDNA" score="0.0"/></ns3:JSeq><ns3:JSeq colour="-1" start="1" end="744" id="sq1784"><ns3:features begin="8" end="29" type="GTGTAATATAGTGGGCCGCGCA" description="Search Results" featureGroup="LB" score="0.0"/><ns3:features begin="677" end="696" type="TGGCATACAGAAACCCCGTT" description="Search Results" featureGroup="crRNA_kDNA" score="0.0"/></ns3:JSeq><ns3:JSeq colour="-1" start="1" end="743" id="sq1786"/><ns3:JSeq colour="-1" start="1" end="753" id="sq1788"><ns3:features begin="690" end="709" type="TGGCATACAGAAACCCCGTT" description="Search Results" featureGroup="crRNA_kDNA" score="0.0"/></ns3:JSeq><ns3:JSeq colour="-1" start="1" end="754" id="sq1790"/><ns3:JSeq colour="-1" start="1" end="752" id="sq1792"><ns3:features begin="686" end="705" type="TGGCATACAGAAACCCCGTT" description="Search Results" featureGroup="crRNA_kDNA" score="0.0"/></ns3:JSeq><ns3:JSeq colour="-1" start="1" end="749" id="sq1794"><ns3:features begin="133" end="152" type="TGGCATACAGAAACCCCGTT" description="Search Results" featureGroup="crRNA_kDNA" score="0.0"/></ns3:JSeq><ns3:JSeq colour="-1" start="1" end="749" id="sq1796"><ns3:features begin="141" end="162" type="AGAAACCCCGTTCAAAAATCCC" description="Search Results" featureGroup="RevCom_LF" score="0.0"/><ns3:features begin="133" end="152" type="TGGCATACAGAAACCCCGTT" description="Search Results" featureGroup="crRNA_kDNA" score="0.0"/></ns3:JSeq><ns3:JSeq colour="-1" start="1" end="759" id="sq1798"><ns3:features begin="133" end="152" type="TGGCATACAGAAACCCCGTT" description="Search Results" featureGroup="crRNA_kDNA" score="0.0"/></ns3:JSeq><ns3:JSeq colour="-1" start="1" end="741" id="sq1800"><ns3:features begin="133" end="152" type="TGGCATACAGAAACCCCGTT" description="Search Results" featureGroup="crRNA_kDNA" score="0.0"/></ns3:JSeq><ns3:JSeq colour="-1" start="1" end="738" id="sq1802"><ns3:features begin="254" end="271" type="GAAACTGGCCTCTAAGGC" description="Search Results" featureGroup="B3C" score="0.0"/><ns3:features begin="133" end="152" type="TGGCATACAGAAACCCCGTT" description="Search Results" featureGroup="crRNA_kDNA" score="0.0"/></ns3:JSeq><ns3:JSeq colour="-1" start="1" end="747" id="sq1804"><ns3:features begin="133" end="152" type="TGGCATACAGAAACCCCGTT" description="Search Results" featureGroup="crRNA_kDNA" score="0.0"/></ns3:JSeq><ns3:JSeq colour="-1" start="1" end="758" id="sq1806"><ns3:features begin="134" end="153" type="TGGCATACAGAAACCCCGTT" description="Search Results" featureGroup="crRNA_kDNA" score="0.0"/></ns3:JSeq><ns3:JSeq colour="-1" start="1" end="745" id="sq1808"><ns3:features begin="133" end="152" type="TGGCATACAGAAACCCCGTT" description="Search Results" featureGroup="crRNA_kDNA" score="0.0"/></ns3:JSeq><ns3:JSeq colour="-1" start="1" end="751" id="sq1810"><ns3:features begin="133" end="152" type="TGGCATACAGAAACCCCGTT" description="Search Results" featureGroup="crRNA_kDNA" score="0.0"/></ns3:JSeq><ns3:JSeq colour="-1" start="1" end="759" id="sq1812"><ns3:features begin="133" end="152" type="TGGCATACAGAAACCCCGTT" description="Search Results" featureGroup="crRNA_kDNA" score="0.0"/></ns3:JSeq><ns3:JSeq colour="-1" start="1" end="740" id="sq1814"><ns3:features begin="133" end="152" type="TGGCATACAGAAACCCCGTT" description="Search Results" featureGroup="crRNA_kDNA" score="0.0"/></ns3:JSeq><ns3:JSeq colour="-1" start="1" end="751" id="sq1816"><ns3:features begin="133" end="152" type="TGGCATACAGAAACCCCGTT" description="Search Results" featureGroup="crRNA_kDNA" score="0.0"/></ns3:JSeq><ns3:JSeq colour="-1" start="1" end="738" id="sq1818"><ns3:features begin="133" end="152" type="TGGCATACAGAAACCCCGTT" description="Search Results" featureGroup="crRNA_kDNA" score="0.0"/></ns3:JSeq><ns3:JSeq colour="-1" start="1" end="750" id="sq1820"><ns3:features begin="134" end="153" type="TGGCATACAGAAACCCCGTT" description="Search Results" featureGroup="crRNA_kDNA" score="0.0"/></ns3:JSeq><ns3:JSeq colour="-1" start="1" end="749" id="sq1822"><ns3:features begin="133" end="152" type="TGGCATACAGAAACCCCGTT" description="Search Results" featureGroup="crRNA_kDNA" score="0.0"/></ns3:JSeq><ns3:JSeq colour="-1" start="1" end="740" id="sq1824"><ns3:features begin="133" end="152" type="TGGCATACAGAAACCCCGTT" description="Search Results" featureGroup="crRNA_kDNA" score="0.0"/></ns3:JSeq><ns3:JSeq colour="-1" start="1" end="751" id="sq1826"><ns3:features begin="255" end="272" type="GAAACTGGCCTCTAAGGC" description="Search Results" featureGroup="B3C" score="0.0"/><ns3:features begin="133" end="152" type="TGGCATACAGAAACCCCGTT" description="Search Results" featureGroup="crRNA_kDNA" score="0.0"/></ns3:JSeq><ns3:JSeq colour="-1" start="1" end="751" id="sq1828"><ns3:features begin="133" end="152" type="TGGCATACAGAAACCCCGTT" description="Search Results" featureGroup="crRNA_kDNA" score="0.0"/></ns3:JSeq><ns3:JSeq colour="-1" start="1" end="740" id="sq1830"><ns3:features begin="134" end="153" type="TGGCATACAGAAACCCCGTT" description="Search Results" featureGroup="crRNA_kDNA" score="0.0"/></ns3:JSeq><ns3:JSeq colour="-1" start="1" end="738" id="sq1832"/><ns3:JSeq colour="-1" start="1" end="757" id="sq1834"><ns3:features begin="133" end="152" type="TGGCATACAGAAACCCCGTT" description="Search Results" featureGroup="crRNA_kDNA" score="0.0"/></ns3:JSeq><ns3:JSeq colour="-1" start="1" end="751" id="sq1836"/><ns3:JSeq colour="-1" start="1" end="741" id="sq1838"><ns3:features begin="133" end="152" type="TGGCATACAGAAACCCCGTT" description="Search Results" featureGroup="crRNA_kDNA" score="0.0"/></ns3:JSeq><ns3:JSeq colour="-1" start="1" end="760" id="sq1840"><ns3:features begin="208" end="229" type="GTGTAATATAGTGGGCCGCGCA" description="Search Results" featureGroup="LB" score="0.0"/><ns3:features begin="133" end="152" type="TGGCATACAGAAACCCCGTT" description="Search Results" featureGroup="crRNA_kDNA" score="0.0"/></ns3:JSeq><ns3:JSeq colour="-1" start="1" end="741" id="sq1842"><ns3:features begin="133" end="152" type="TGGCATACAGAAACCCCGTT" description="Search Results" featureGroup="crRNA_kDNA" score="0.0"/></ns3:JSeq><ns3:JSeq colour="-1" start="1" end="740" id="sq1844"><ns3:features begin="133" end="152" type="TGGCATACAGAAACCCCGTT" description="Search Results" featureGroup="crRNA_kDNA" score="0.0"/></ns3:JSeq><ns3:JSeq colour="-1" start="1" end="745" id="sq1846"><ns3:features begin="133" end="152" type="TGGCATACAGAAACCCCGTT" description="Search Results" featureGroup="crRNA_kDNA" score="0.0"/></ns3:JSeq><ns3:JSeq colour="-1" start="1" end="741" id="sq1848"><ns3:features begin="133" end="152" type="TGGCATACAGAAACCCCGTT" description="Search Results" featureGroup="crRNA_kDNA" score="0.0"/></ns3:JSeq><ns3:JSeq colour="-1" start="1" end="761" id="sq1850"><ns3:features begin="133" end="152" type="TGGCATACAGAAACCCCGTT" description="Search Results" featureGroup="crRNA_kDNA" score="0.0"/></ns3:JSeq><ns3:JSeq colour="-1" start="1" end="761" id="sq1852"/><ns3:JSeq colour="-1" start="1" end="755" id="sq1854"><ns3:features begin="133" end="152" type="TGGCATACAGAAACCCCGTT" description="Search Results" featureGroup="crRNA_kDNA" score="0.0"/></ns3:JSeq><ns3:JSeq colour="-1" start="1" end="741" id="sq1856"><ns3:features begin="254" end="271" type="GAAACTGGCCTCTAAGGC" description="Search Results" featureGroup="B3C" score="0.0"/><ns3:features begin="133" end="152" type="TGGCATACAGAAACCCCGTT" description="Search Results" featureGroup="crRNA_kDNA" score="0.0"/></ns3:JSeq><ns3:JSeq colour="-1" start="1" end="741" id="sq1858"><ns3:features begin="133" end="152" type="TGGCATACAGAAACCCCGTT" description="Search Results" featureGroup="crRNA_kDNA" score="0.0"/></ns3:JSeq><ns3:JSeq colour="-1" start="1" end="758" id="sq1860"><ns3:features begin="134" end="153" type="TGGCATACAGAAACCCCGTT" description="Search Results" featureGroup="crRNA_kDNA" score="0.0"/></ns3:JSeq><ns3:JSeq colour="-1" start="1" end="741" id="sq1862"><ns3:features begin="134" end="153" type="TGGCATACAGAAACCCCGTT" description="Search Results" featureGroup="crRNA_kDNA" score="0.0"/></ns3:JSeq><ns3:JSeq colour="-1" start="1" end="739" id="sq1864"><ns3:features begin="134" end="153" type="TGGCATACAGAAACCCCGTT" description="Search Results" featureGroup="crRNA_kDNA" score="0.0"/></ns3:JSeq><ns3:JSeq colour="-1" start="1" end="739" id="sq1866"><ns3:features begin="133" end="152" type="TGGCATACAGAAACCCCGTT" description="Search Results" featureGroup="crRNA_kDNA" score="0.0"/></ns3:JSeq><ns3:JSeq colour="-1" start="1" end="741" id="sq1868"><ns3:features begin="133" end="152" type="TGGCATACAGAAACCCCGTT" description="Search Results" featureGroup="crRNA_kDNA" score="0.0"/></ns3:JSeq><ns3:JSeq colour="-1" start="1" end="750" id="sq1870"><ns3:features begin="133" end="152" type="TGGCATACAGAAACCCCGTT" description="Search Results" featureGroup="crRNA_kDNA" score="0.0"/></ns3:JSeq><ns3:JSeq colour="-1" start="1" end="749" id="sq1872"><ns3:features begin="133" end="152" type="TGGCATACAGAAACCCCGTT" description="Search Results" featureGroup="crRNA_kDNA" score="0.0"/></ns3:JSeq><ns3:JSeq colour="-1" start="1" end="741" id="sq1874"><ns3:features begin="133" end="152" type="TGGCATACAGAAACCCCGTT" description="Search Results" featureGroup="crRNA_kDNA" score="0.0"/></ns3:JSeq><ns3:JSeq colour="-1" start="1" end="740" id="sq1876"><ns3:features begin="133" end="152" type="TGGCATACAGAAACCCCGTT" description="Search Results" featureGroup="crRNA_kDNA" score="0.0"/></ns3:JSeq><ns3:JSeq colour="-1" start="1" end="750" id="sq1878"><ns3:features begin="133" end="152" type="TGGCATACAGAAACCCCGTT" description="Search Results" featureGroup="crRNA_kDNA" score="0.0"/></ns3:JSeq><ns3:JSeq colour="-1" start="1" end="760" id="sq1880"/><ns3:JSeq colour="-1" start="1" end="750" id="sq1882"><ns3:features begin="134" end="153" type="TGGCATACAGAAACCCCGTT" description="Search Results" featureGroup="crRNA_kDNA" score="0.0"/></ns3:JSeq><ns3:JSeq colour="-1" start="1" end="749" id="sq1884"><ns3:features begin="133" end="152" type="TGGCATACAGAAACCCCGTT" description="Search Results" featureGroup="crRNA_kDNA" score="0.0"/></ns3:JSeq><ns3:JSeq colour="-1" start="1" end="759" id="sq1886"/><ns3:JSeq colour="-1" start="1" end="749" id="sq1888"><ns3:features begin="133" end="152" type="TGGCATACAGAAACCCCGTT" description="Search Results" featureGroup="crRNA_kDNA" score="0.0"/></ns3:JSeq><ns3:JSeq colour="-1" start="1" end="740" id="sq1890"><ns3:features begin="133" end="152" type="TGGCATACAGAAACCCCGTT" description="Search Results" featureGroup="crRNA_kDNA" score="0.0"/></ns3:JSeq><ns3:JSeq colour="-1" start="1" end="741" id="sq1892"><ns3:features begin="133" end="152" type="TGGCATACAGAAACCCCGTT" description="Search Results" featureGroup="crRNA_kDNA" score="0.0"/></ns3:JSeq><ns3:JSeq colour="-1" start="1" end="741" id="sq1894"><ns3:features begin="208" end="229" type="GTGTAATATAGTGGGCCGCGCA" description="Search Results" featureGroup="LB" score="0.0"/><ns3:features begin="133" end="152" type="TGGCATACAGAAACCCCGTT" description="Search Results" featureGroup="crRNA_kDNA" score="0.0"/></ns3:JSeq><ns3:JSeq colour="-1" start="1" end="752" id="sq1896"><ns3:features begin="133" end="152" type="TGGCATACAGAAACCCCGTT" description="Search Results" featureGroup="crRNA_kDNA" score="0.0"/></ns3:JSeq><ns3:JSeq colour="-1" start="1" end="760" id="sq1898"><ns3:features begin="133" end="152" type="TGGCATACAGAAACCCCGTT" description="Search Results" featureGroup="crRNA_kDNA" score="0.0"/></ns3:JSeq><ns3:JSeq colour="-1" start="1" end="750" id="sq1900"/><ns3:JSeq colour="-1" start="1" end="755" id="sq1902"><ns3:features begin="141" end="162" type="AGAAACCCCGTTCAAAAATCCC" description="Search Results" featureGroup="RevCom_LF" score="0.0"/><ns3:features begin="133" end="152" type="TGGCATACAGAAACCCCGTT" description="Search Results" featureGroup="crRNA_kDNA" score="0.0"/></ns3:JSeq><ns3:JSeq colour="-1" start="1" end="739" id="sq1904"><ns3:features begin="133" end="152" type="TGGCATACAGAAACCCCGTT" description="Search Results" featureGroup="crRNA_kDNA" score="0.0"/></ns3:JSeq><ns3:JSeq colour="-1" start="1" end="740" id="sq1906"><ns3:features begin="134" end="153" type="TGGCATACAGAAACCCCGTT" description="Search Results" featureGroup="crRNA_kDNA" score="0.0"/></ns3:JSeq><ns3:JSeq colour="-1" start="1" end="750" id="sq1908"><ns3:features begin="133" end="152" type="TGGCATACAGAAACCCCGTT" description="Search Results" featureGroup="crRNA_kDNA" score="0.0"/></ns3:JSeq><ns3:JSeq colour="-1" start="1" end="739" id="sq1910"><ns3:features begin="133" end="152" type="TGGCATACAGAAACCCCGTT" description="Search Results" featureGroup="crRNA_kDNA" score="0.0"/></ns3:JSeq><ns3:JSeq colour="-1" start="1" end="741" id="sq1912"><ns3:features begin="133" end="152" type="TGGCATACAGAAACCCCGTT" description="Search Results" featureGroup="crRNA_kDNA" score="0.0"/></ns3:JSeq><ns3:JSeq colour="-1" start="1" end="742" id="sq1914"><ns3:features begin="133" end="152" type="TGGCATACAGAAACCCCGTT" description="Search Results" featureGroup="crRNA_kDNA" score="0.0"/></ns3:JSeq><ns3:JSeq colour="-1" start="1" end="748" id="sq1916"><ns3:features begin="133" end="152" type="TGGCATACAGAAACCCCGTT" description="Search Results" featureGroup="crRNA_kDNA" score="0.0"/></ns3:JSeq><ns3:JSeq colour="-1" start="1" end="741" id="sq1918"><ns3:features begin="208" end="229" type="GTGTAATATAGTGGGCCGCGCA" description="Search Results" featureGroup="LB" score="0.0"/><ns3:features begin="133" end="152" type="TGGCATACAGAAACCCCGTT" description="Search Results" featureGroup="crRNA_kDNA" score="0.0"/></ns3:JSeq><ns3:JSeq colour="-1" start="1" end="752" id="sq1920"><ns3:features begin="133" end="152" type="TGGCATACAGAAACCCCGTT" description="Search Results" featureGroup="crRNA_kDNA" score="0.0"/></ns3:JSeq><ns3:JSeq colour="-1" start="1" end="740" id="sq1922"><ns3:features begin="254" end="271" type="GAAACTGGCCTCTAAGGC" description="Search Results" featureGroup="B3C" score="0.0"/><ns3:features begin="133" end="152" type="TGGCATACAGAAACCCCGTT" description="Search Results" featureGroup="crRNA_kDNA" score="0.0"/></ns3:JSeq><ns3:JSeq colour="-1" start="1" end="753" id="sq1924"><ns3:features begin="133" end="152" type="TGGCATACAGAAACCCCGTT" description="Search Results" featureGroup="crRNA_kDNA" score="0.0"/></ns3:JSeq><ns3:JSeq colour="-1" start="1" end="750" id="sq1926"><ns3:features begin="133" end="152" type="TGGCATACAGAAACCCCGTT" description="Search Results" featureGroup="crRNA_kDNA" score="0.0"/></ns3:JSeq><ns3:JSeq colour="-1" start="1" end="749" id="sq1928"><ns3:features begin="133" end="152" type="TGGCATACAGAAACCCCGTT" description="Search Results" featureGroup="crRNA_kDNA" score="0.0"/></ns3:JSeq><ns3:JSeq colour="-1" start="1" end="750" id="sq1930"><ns3:features begin="141" end="162" type="AGAAACCCCGTTCAAAAATCCC" description="Search Results" featureGroup="RevCom_LF" score="0.0"/><ns3:features begin="133" end="152" type="TGGCATACAGAAACCCCGTT" description="Search Results" featureGroup="crRNA_kDNA" score="0.0"/></ns3:JSeq><ns3:JSeq colour="-1" start="1" end="751" id="sq1932"><ns3:features begin="133" end="152" type="TGGCATACAGAAACCCCGTT" description="Search Results" featureGroup="crRNA_kDNA" score="0.0"/></ns3:JSeq><ns3:JSeq colour="-1" start="1" end="747" id="sq1934"><ns3:features begin="133" end="152" type="TGGCATACAGAAACCCCGTT" description="Search Results" featureGroup="crRNA_kDNA" score="0.0"/></ns3:JSeq><ns3:JSeq colour="-1" start="1" end="748" id="sq1936"><ns3:features begin="133" end="152" type="TGGCATACAGAAACCCCGTT" description="Search Results" featureGroup="crRNA_kDNA" score="0.0"/></ns3:JSeq><ns3:JSeq colour="-1" start="1" end="749" id="sq1938"/><ns3:JSeq colour="-1" start="1" end="738" id="sq1940"><ns3:features begin="133" end="152" type="TGGCATACAGAAACCCCGTT" description="Search Results" featureGroup="crRNA_kDNA" score="0.0"/></ns3:JSeq><ns3:JSeq colour="-1" start="1" end="739" id="sq1942"><ns3:features begin="133" end="152" type="TGGCATACAGAAACCCCGTT" description="Search Results" featureGroup="crRNA_kDNA" score="0.0"/></ns3:JSeq><ns3:JSeq colour="-1" start="1" end="741" id="sq1944"><ns3:features begin="134" end="153" type="TGGCATACAGAAACCCCGTT" description="Search Results" featureGroup="crRNA_kDNA" score="0.0"/></ns3:JSeq><ns3:JSeq colour="-1" start="1" end="737" id="sq1946"><ns3:features begin="133" end="152" type="TGGCATACAGAAACCCCGTT" description="Search Results" featureGroup="crRNA_kDNA" score="0.0"/></ns3:JSeq><ns3:JSeq colour="-1" start="1" end="749" id="sq1948"/><ns3:JSeq colour="-1" start="1" end="751" id="sq1950"><ns3:features begin="133" end="152" type="TGGCATACAGAAACCCCGTT" description="Search Results" featureGroup="crRNA_kDNA" score="0.0"/></ns3:JSeq><ns3:JSeq colour="-1" start="1" end="739" id="sq1952"/><ns3:JSeq colour="-1" start="1" end="748" id="sq1954"><ns3:features begin="134" end="153" type="TGGCATACAGAAACCCCGTT" description="Search Results" featureGroup="crRNA_kDNA" score="0.0"/></ns3:JSeq><ns3:JSeq colour="-1" start="1" end="749" id="sq1956"><ns3:features begin="133" end="152" type="TGGCATACAGAAACCCCGTT" description="Search Results" featureGroup="crRNA_kDNA" score="0.0"/></ns3:JSeq><ns3:JSeq colour="-1" start="1" end="740" id="sq1958"><ns3:features begin="133" end="152" type="TGGCATACAGAAACCCCGTT" description="Search Results" featureGroup="crRNA_kDNA" score="0.0"/></ns3:JSeq><ns3:JSeq colour="-1" start="1" end="759" id="sq1960"><ns3:features begin="133" end="152" type="TGGCATACAGAAACCCCGTT" description="Search Results" featureGroup="crRNA_kDNA" score="0.0"/></ns3:JSeq><ns3:JSeq colour="-1" start="1" end="742" id="sq1962"><ns3:features begin="254" end="271" type="GAAACTGGCCTCTAAGGC" description="Search Results" featureGroup="B3C" score="0.0"/><ns3:features begin="133" end="152" type="TGGCATACAGAAACCCCGTT" description="Search Results" featureGroup="crRNA_kDNA" score="0.0"/></ns3:JSeq><ns3:JSeq colour="-1" start="1" end="757" id="sq1964"/><ns3:JSeq colour="-1" start="1" end="750" id="sq1966"><ns3:features begin="133" end="152" type="TGGCATACAGAAACCCCGTT" description="Search Results" featureGroup="crRNA_kDNA" score="0.0"/></ns3:JSeq><ns3:JSeq colour="-1" start="1" end="760" id="sq1968"><ns3:features begin="134" end="153" type="TGGCATACAGAAACCCCGTT" description="Search Results" featureGroup="crRNA_kDNA" score="0.0"/></ns3:JSeq><ns3:JSeq colour="-1" start="1" end="751" id="sq1970"><ns3:features begin="133" end="152" type="TGGCATACAGAAACCCCGTT" description="Search Results" featureGroup="crRNA_kDNA" score="0.0"/></ns3:JSeq><ns3:JSeq colour="-1" start="1" end="753" id="sq1972"/><ns3:JSeq colour="-1" start="1" end="747" id="sq1974"><ns3:features begin="134" end="153" type="TGGCATACAGAAACCCCGTT" description="Search Results" featureGroup="crRNA_kDNA" score="0.0"/></ns3:JSeq><ns3:JSeq colour="-1" start="1" end="738" id="sq1976"><ns3:features begin="134" end="153" type="TGGCATACAGAAACCCCGTT" description="Search Results" featureGroup="crRNA_kDNA" score="0.0"/></ns3:JSeq><ns3:JSeq colour="-1" start="1" end="741" id="sq1978"><ns3:features begin="208" end="229" type="GTGTAATATAGTGGGCCGCGCA" description="Search Results" featureGroup="LB" score="0.0"/><ns3:features begin="133" end="152" type="TGGCATACAGAAACCCCGTT" description="Search Results" featureGroup="crRNA_kDNA" score="0.0"/></ns3:JSeq><ns3:JSeq colour="-1" start="1" end="739" id="sq1980"><ns3:features begin="133" end="152" type="TGGCATACAGAAACCCCGTT" description="Search Results" featureGroup="crRNA_kDNA" score="0.0"/></ns3:JSeq><ns3:JSeq colour="-1" start="1" end="749" id="sq1982"><ns3:features begin="141" end="162" type="AGAAACCCCGTTCAAAAATCCC" description="Search Results" featureGroup="RevCom_LF" score="0.0"/><ns3:features begin="133" end="152" type="TGGCATACAGAAACCCCGTT" description="Search Results" featureGroup="crRNA_kDNA" score="0.0"/></ns3:JSeq><ns3:JSeq colour="-1" start="1" end="751" id="sq1984"><ns3:features begin="133" end="152" type="TGGCATACAGAAACCCCGTT" description="Search Results" featureGroup="crRNA_kDNA" score="0.0"/></ns3:JSeq><ns3:JSeq colour="-1" start="1" end="743" id="sq1986"><ns3:features begin="133" end="152" type="TGGCATACAGAAACCCCGTT" description="Search Results" featureGroup="crRNA_kDNA" score="0.0"/></ns3:JSeq><ns3:JSeq colour="-1" start="1" end="740" id="sq1988"><ns3:features begin="134" end="153" type="TGGCATACAGAAACCCCGTT" description="Search Results" featureGroup="crRNA_kDNA" score="0.0"/></ns3:JSeq><ns3:JSeq colour="-1" start="1" end="751" id="sq1990"><ns3:features begin="133" end="152" type="TGGCATACAGAAACCCCGTT" description="Search Results" featureGroup="crRNA_kDNA" score="0.0"/></ns3:JSeq><ns3:JSeq colour="-1" start="1" end="800" id="sq1992"><ns3:features begin="133" end="152" type="TGGCATACAGAAACCCCGTT" description="Search Results" featureGroup="crRNA_kDNA" score="0.0"/></ns3:JSeq><ns3:JSeq colour="-1" start="1" end="800" id="sq1994"><ns3:features begin="73" end="92" type="TGGCATACAGAAACCCCGTT" description="Search Results" featureGroup="crRNA_kDNA" score="0.0"/><ns3:features begin="133" end="152" type="TGGCATACAGAAACCCCGTT" description="Search Results" featureGroup="crRNA_kDNA" score="0.0"/></ns3:JSeq><ns3:JSeq colour="-1" start="1" end="801" id="sq1996"><ns3:features begin="208" end="229" type="GTGTAATATAGTGGGCCGCGCA" description="Search Results" featureGroup="LB" score="0.0"/><ns3:features begin="268" end="289" type="GTGTAATATAGTGGGCCGCGCA" description="Search Results" featureGroup="LB" score="0.0"/><ns3:features begin="133" end="152" type="TGGCATACAGAAACCCCGTT" description="Search Results" featureGroup="crRNA_kDNA" score="0.0"/></ns3:JSeq><ns3:JSeq colour="-1" start="1" end="801" id="sq1998"><ns3:features begin="133" end="152" type="TGGCATACAGAAACCCCGTT" description="Search Results" featureGroup="crRNA_kDNA" score="0.0"/></ns3:JSeq><ns3:JSeq colour="-1" start="1" end="800" id="sq2000"><ns3:features begin="134" end="153" type="TGGCATACAGAAACCCCGTT" description="Search Results" featureGroup="crRNA_kDNA" score="0.0"/></ns3:JSeq><ns3:JSeq colour="-1" start="1" end="810" id="sq2002"><ns3:features begin="133" end="152" type="TGGCATACAGAAACCCCGTT" description="Search Results" featureGroup="crRNA_kDNA" score="0.0"/></ns3:JSeq><ns3:JSeq colour="-1" start="1" end="802" id="sq2004"><ns3:features begin="254" end="271" type="GAAACTGGCCTCTAAGGC" description="Search Results" featureGroup="B3C" score="0.0"/><ns3:features begin="133" end="152" type="TGGCATACAGAAACCCCGTT" description="Search Results" featureGroup="crRNA_kDNA" score="0.0"/></ns3:JSeq><ns3:JSeq colour="-1" start="1" end="798" id="sq2006"><ns3:features begin="74" end="93" type="TGGCATACAGAAACCCCGTT" description="Search Results" featureGroup="crRNA_kDNA" score="0.0"/><ns3:features begin="134" end="153" type="TGGCATACAGAAACCCCGTT" description="Search Results" featureGroup="crRNA_kDNA" score="0.0"/></ns3:JSeq><ns3:JSeq colour="-1" start="1" end="800" id="sq2008"><ns3:features begin="208" end="229" type="GTGTAATATAGTGGGCCGCGCA" description="Search Results" featureGroup="LB" score="0.0"/><ns3:features begin="133" end="152" type="TGGCATACAGAAACCCCGTT" description="Search Results" featureGroup="crRNA_kDNA" score="0.0"/></ns3:JSeq><ns3:JSeq colour="-1" start="1" end="809" id="sq2010"><ns3:features begin="133" end="152" type="TGGCATACAGAAACCCCGTT" description="Search Results" featureGroup="crRNA_kDNA" score="0.0"/></ns3:JSeq><ns3:JSeq colour="-1" start="1" end="800" id="sq2012"><ns3:features begin="133" end="152" type="TGGCATACAGAAACCCCGTT" description="Search Results" featureGroup="crRNA_kDNA" score="0.0"/></ns3:JSeq><ns3:JSeq colour="-1" start="1" end="813" id="sq2014"><ns3:features begin="133" end="152" type="TGGCATACAGAAACCCCGTT" description="Search Results" featureGroup="crRNA_kDNA" score="0.0"/></ns3:JSeq><ns3:JSeq colour="-1" start="1" end="799" id="sq2016"/><ns3:JSeq colour="-1" start="1" end="810" id="sq2018"><ns3:features begin="73" end="92" type="TGGCATACAGAAACCCCGTT" description="Search Results" featureGroup="crRNA_kDNA" score="0.0"/><ns3:features begin="133" end="152" type="TGGCATACAGAAACCCCGTT" description="Search Results" featureGroup="crRNA_kDNA" score="0.0"/></ns3:JSeq><ns3:JSeq colour="-1" start="1" end="807" id="sq2020"><ns3:features begin="73" end="92" type="TGGCATACAGAAACCCCGTT" description="Search Results" featureGroup="crRNA_kDNA" score="0.0"/><ns3:features begin="133" end="152" type="TGGCATACAGAAACCCCGTT" description="Search Results" featureGroup="crRNA_kDNA" score="0.0"/></ns3:JSeq><ns3:JSeq colour="-1" start="1" end="811" id="sq2022"><ns3:features begin="133" end="152" type="TGGCATACAGAAACCCCGTT" description="Search Results" featureGroup="crRNA_kDNA" score="0.0"/></ns3:JSeq><ns3:JSeq colour="-1" start="1" end="798" id="sq2024"><ns3:features begin="133" end="152" type="TGGCATACAGAAACCCCGTT" description="Search Results" featureGroup="crRNA_kDNA" score="0.0"/></ns3:JSeq><ns3:JSeq colour="-1" start="1" end="801" id="sq2026"><ns3:features begin="133" end="152" type="TGGCATACAGAAACCCCGTT" description="Search Results" featureGroup="crRNA_kDNA" score="0.0"/></ns3:JSeq><ns3:JSeq colour="-1" start="1" end="800" id="sq2028"><ns3:features begin="134" end="153" type="TGGCATACAGAAACCCCGTT" description="Search Results" featureGroup="crRNA_kDNA" score="0.0"/></ns3:JSeq><ns3:JSeq colour="-1" start="1" end="810" id="sq2030"><ns3:features begin="133" end="152" type="TGGCATACAGAAACCCCGTT" description="Search Results" featureGroup="crRNA_kDNA" score="0.0"/></ns3:JSeq><ns3:JSeq colour="-1" start="1" end="800" id="sq2032"><ns3:features begin="73" end="92" type="TGGCATACAGAAACCCCGTT" description="Search Results" featureGroup="crRNA_kDNA" score="0.0"/><ns3:features begin="133" end="152" type="TGGCATACAGAAACCCCGTT" description="Search Results" featureGroup="crRNA_kDNA" score="0.0"/></ns3:JSeq><ns3:JSeq colour="-1" start="1" end="797" id="sq2034"><ns3:features begin="133" end="152" type="TGGCATACAGAAACCCCGTT" description="Search Results" featureGroup="crRNA_kDNA" score="0.0"/></ns3:JSeq><ns3:JSeq colour="-1" start="1" end="799" id="sq2036"><ns3:features begin="133" end="152" type="TGGCATACAGAAACCCCGTT" description="Search Results" featureGroup="crRNA_kDNA" score="0.0"/></ns3:JSeq><ns3:JSeq colour="-1" start="1" end="800" id="sq2038"><ns3:features begin="133" end="152" type="TGGCATACAGAAACCCCGTT" description="Search Results" featureGroup="crRNA_kDNA" score="0.0"/></ns3:JSeq><ns3:JSeq colour="-1" start="1" end="810" id="sq2040"><ns3:features begin="133" end="152" type="TGGCATACAGAAACCCCGTT" description="Search Results" featureGroup="crRNA_kDNA" score="0.0"/></ns3:JSeq><ns3:JSeq colour="-1" start="1" end="811" id="sq2042"><ns3:features begin="133" end="152" type="TGGCATACAGAAACCCCGTT" description="Search Results" featureGroup="crRNA_kDNA" score="0.0"/></ns3:JSeq><ns3:JSeq colour="-1" start="1" end="813" id="sq2044"/><ns3:JSeq colour="-1" start="1" end="798" id="sq2046"><ns3:features begin="74" end="93" type="TGGCATACAGAAACCCCGTT" description="Search Results" featureGroup="crRNA_kDNA" score="0.0"/><ns3:features begin="134" end="153" type="TGGCATACAGAAACCCCGTT" description="Search Results" featureGroup="crRNA_kDNA" score="0.0"/></ns3:JSeq><ns3:JSeq colour="-1" start="1" end="801" id="sq2048"><ns3:features begin="208" end="229" type="GTGTAATATAGTGGGCCGCGCA" description="Search Results" featureGroup="LB" score="0.0"/><ns3:features begin="133" end="152" type="TGGCATACAGAAACCCCGTT" description="Search Results" featureGroup="crRNA_kDNA" score="0.0"/></ns3:JSeq><ns3:JSeq colour="-1" start="1" end="811" id="sq2050"/><ns3:JSeq colour="-1" start="1" end="811" id="sq2052"><ns3:features begin="133" end="152" type="TGGCATACAGAAACCCCGTT" description="Search Results" featureGroup="crRNA_kDNA" score="0.0"/></ns3:JSeq><ns3:JSeq colour="-1" start="1" end="800" id="sq2054"><ns3:features begin="133" end="152" type="TGGCATACAGAAACCCCGTT" description="Search Results" featureGroup="crRNA_kDNA" score="0.0"/></ns3:JSeq><ns3:JSeq colour="-1" start="1" end="803" id="sq2056"><ns3:features begin="133" end="152" type="TGGCATACAGAAACCCCGTT" description="Search Results" featureGroup="crRNA_kDNA" score="0.0"/></ns3:JSeq><ns3:JSeq colour="-1" start="1" end="800" id="sq2058"><ns3:features begin="254" end="271" type="GAAACTGGCCTCTAAGGC" description="Search Results" featureGroup="B3C" score="0.0"/><ns3:features begin="133" end="152" type="TGGCATACAGAAACCCCGTT" description="Search Results" featureGroup="crRNA_kDNA" score="0.0"/></ns3:JSeq><ns3:JSeq colour="-1" start="1" end="801" id="sq2060"><ns3:features begin="208" end="229" type="GTGTAATATAGTGGGCCGCGCA" description="Search Results" featureGroup="LB" score="0.0"/><ns3:features begin="133" end="152" type="TGGCATACAGAAACCCCGTT" description="Search Results" featureGroup="crRNA_kDNA" score="0.0"/></ns3:JSeq><ns3:JSeq colour="-1" start="1" end="818" id="sq2062"><ns3:features begin="134" end="153" type="TGGCATACAGAAACCCCGTT" description="Search Results" featureGroup="crRNA_kDNA" score="0.0"/></ns3:JSeq><ns3:JSeq colour="-1" start="1" end="830" id="sq2064"/><ns3:JSeq colour="-1" start="1" end="809" id="sq2066"><ns3:features begin="141" end="162" type="AGAAACCCCGTTCAAAAATCCC" description="Search Results" featureGroup="RevCom_LF" score="0.0"/><ns3:features begin="133" end="152" type="TGGCATACAGAAACCCCGTT" description="Search Results" featureGroup="crRNA_kDNA" score="0.0"/></ns3:JSeq><ns3:JSeq colour="-1" start="1" end="811" id="sq2068"><ns3:features begin="133" end="152" type="TGGCATACAGAAACCCCGTT" description="Search Results" featureGroup="crRNA_kDNA" score="0.0"/></ns3:JSeq><ns3:JSeq colour="-1" start="1" end="811" id="sq2070"><ns3:features begin="133" end="152" type="TGGCATACAGAAACCCCGTT" description="Search Results" featureGroup="crRNA_kDNA" score="0.0"/></ns3:JSeq><ns3:JSeq colour="-1" start="1" end="809" id="sq2072"><ns3:features begin="133" end="152" type="TGGCATACAGAAACCCCGTT" description="Search Results" featureGroup="crRNA_kDNA" score="0.0"/></ns3:JSeq><ns3:JSeq colour="-1" start="1" end="811" id="sq2074"><ns3:features begin="255" end="272" type="GAAACTGGCCTCTAAGGC" description="Search Results" featureGroup="B3C" score="0.0"/><ns3:features begin="133" end="152" type="TGGCATACAGAAACCCCGTT" description="Search Results" featureGroup="crRNA_kDNA" score="0.0"/></ns3:JSeq><ns3:JSeq colour="-1" start="1" end="801" id="sq2076"><ns3:features begin="254" end="271" type="GAAACTGGCCTCTAAGGC" description="Search Results" featureGroup="B3C" score="0.0"/><ns3:features begin="133" end="152" type="TGGCATACAGAAACCCCGTT" description="Search Results" featureGroup="crRNA_kDNA" score="0.0"/></ns3:JSeq><ns3:JSeq colour="-1" start="1" end="810" id="sq2078"><ns3:features begin="74" end="93" type="TGGCATACAGAAACCCCGTT" description="Search Results" featureGroup="crRNA_kDNA" score="0.0"/><ns3:features begin="134" end="153" type="TGGCATACAGAAACCCCGTT" description="Search Results" featureGroup="crRNA_kDNA" score="0.0"/></ns3:JSeq><ns3:JSeq colour="-1" start="1" end="817" id="sq2080"><ns3:features begin="133" end="152" type="TGGCATACAGAAACCCCGTT" description="Search Results" featureGroup="crRNA_kDNA" score="0.0"/></ns3:JSeq><ns3:JSeq colour="-1" start="1" end="811" id="sq2082"/><ns3:JSeq colour="-1" start="1" end="801" id="sq2084"><ns3:features begin="133" end="152" type="TGGCATACAGAAACCCCGTT" description="Search Results" featureGroup="crRNA_kDNA" score="0.0"/></ns3:JSeq><ns3:JSeq colour="-1" start="1" end="799" id="sq2086"><ns3:features begin="133" end="152" type="TGGCATACAGAAACCCCGTT" description="Search Results" featureGroup="crRNA_kDNA" score="0.0"/></ns3:JSeq><ns3:JSeq colour="-1" start="1" end="805" id="sq2088"><ns3:features begin="133" end="152" type="TGGCATACAGAAACCCCGTT" description="Search Results" featureGroup="crRNA_kDNA" score="0.0"/></ns3:JSeq><ns3:JSeq colour="-1" start="1" end="801" id="sq2090"><ns3:features begin="133" end="152" type="TGGCATACAGAAACCCCGTT" description="Search Results" featureGroup="crRNA_kDNA" score="0.0"/></ns3:JSeq><ns3:JSeq colour="-1" start="1" end="821" id="sq2092"/><ns3:JSeq colour="-1" start="1" end="800" id="sq2094"><ns3:features begin="134" end="153" type="TGGCATACAGAAACCCCGTT" description="Search Results" featureGroup="crRNA_kDNA" score="0.0"/></ns3:JSeq><ns3:JSeq colour="-1" start="1" end="808" id="sq2096"><ns3:features begin="133" end="152" type="TGGCATACAGAAACCCCGTT" description="Search Results" featureGroup="crRNA_kDNA" score="0.0"/></ns3:JSeq><ns3:JSeq colour="-1" start="1" end="800" id="sq2098"><ns3:features begin="73" end="92" type="TGGCATACAGAAACCCCGTT" description="Search Results" featureGroup="crRNA_kDNA" score="0.0"/></ns3:JSeq><ns3:JSeq colour="-1" start="1" end="799" id="sq2100"><ns3:features begin="133" end="152" type="TGGCATACAGAAACCCCGTT" description="Search Results" featureGroup="crRNA_kDNA" score="0.0"/></ns3:JSeq><ns3:JSeq colour="-1" start="1" end="800" id="sq2102"><ns3:features begin="133" end="152" type="TGGCATACAGAAACCCCGTT" description="Search Results" featureGroup="crRNA_kDNA" score="0.0"/></ns3:JSeq><ns3:JSeq colour="-1" start="1" end="801" id="sq2104"><ns3:features begin="73" end="92" type="TGGCATACAGAAACCCCGTT" description="Search Results" featureGroup="crRNA_kDNA" score="0.0"/><ns3:features begin="133" end="152" type="TGGCATACAGAAACCCCGTT" description="Search Results" featureGroup="crRNA_kDNA" score="0.0"/></ns3:JSeq><ns3:JSeq colour="-1" start="1" end="810" id="sq2106"><ns3:features begin="133" end="152" type="TGGCATACAGAAACCCCGTT" description="Search Results" featureGroup="crRNA_kDNA" score="0.0"/></ns3:JSeq><ns3:JSeq colour="-1" start="1" end="810" id="sq2108"><ns3:features begin="133" end="152" type="TGGCATACAGAAACCCCGTT" description="Search Results" featureGroup="crRNA_kDNA" score="0.0"/></ns3:JSeq><ns3:JSeq colour="-1" start="1" end="809" id="sq2110"><ns3:features begin="133" end="152" type="TGGCATACAGAAACCCCGTT" description="Search Results" featureGroup="crRNA_kDNA" score="0.0"/></ns3:JSeq><ns3:JSeq colour="-1" start="1" end="808" id="sq2112"><ns3:features begin="133" end="152" type="TGGCATACAGAAACCCCGTT" description="Search Results" featureGroup="crRNA_kDNA" score="0.0"/></ns3:JSeq><ns3:JSeq colour="-1" start="1" end="801" id="sq2114"><ns3:features begin="73" end="92" type="TGGCATACAGAAACCCCGTT" description="Search Results" featureGroup="crRNA_kDNA" score="0.0"/><ns3:features begin="133" end="152" type="TGGCATACAGAAACCCCGTT" description="Search Results" featureGroup="crRNA_kDNA" score="0.0"/></ns3:JSeq><ns3:JSeq colour="-1" start="1" end="799" id="sq2116"><ns3:features begin="133" end="152" type="TGGCATACAGAAACCCCGTT" description="Search Results" featureGroup="crRNA_kDNA" score="0.0"/></ns3:JSeq><ns3:JSeq colour="-1" start="1" end="805" id="sq2118"><ns3:features begin="133" end="152" type="TGGCATACAGAAACCCCGTT" description="Search Results" featureGroup="crRNA_kDNA" score="0.0"/></ns3:JSeq><ns3:JSeq colour="-1" start="1" end="809" id="sq2120"><ns3:features begin="133" end="152" type="TGGCATACAGAAACCCCGTT" description="Search Results" featureGroup="crRNA_kDNA" score="0.0"/></ns3:JSeq></ns3:JalviewModel>
```
