## Supplemental File 1 for "LAMP-coupled CRISPR-Cas12a assays for upgrading molecular detection of *Leishmania* infections": S1.1_kDNA_Viannia_Subgenus_1060seq.fa.xml (part 1 of 2)

```
<?xml version="1.0" encoding="UTF-8" standalone="yes"?><ns3:JalviewModel xmlns:ns2="www.vamsas.ac.uk/jalview/version2" xmlns:ns3="www.jalview.org"><ns3:creationDate>2025-07-10T07:10:39.311-05:00</ns3:creationDate><ns3:version>2.11.4.1</ns3:version><ns3:vamsasModel><ns2:SequenceSet gapChar="-" datasetId="ds01"><ns2:Sequence dsseqid="sq2" id="sq1"><ns2:sequence>GGGGAGGCGACATCCGGGCCCTGCAGCCCCACTTACCGTGGCGCGGGAATGTTAAAGGGCCCAGGCCAAAAATTATCCCTCCGGGCCGGGATAATGGGAAGGGGTAAATAAATAGGTAATTAAAATTATTAAATTAGCCATCTGCCAGTAAAATTAGGTAATTGTAAAAAATTTAGGGAGGAATACCATTATCGATACGCTAAGGTAGTACCTATGGGAAATGCATTAGGGGGGTATAGGTCCAATAAGGTGGATAATATAAGGGGAATAATAACGTGTACCTAATATCCGGGGGAATTACCTATGTTAACCCTATAATACTCTAACTATACAACGCTAATTATACTATATTACTATGCTACTAATGTTAGAACCTATTTAGTAACAATATTAGATTCAATACATAGCTTTATTAATAAACTAATTTATATACATTTTTATATTTATAAATCGTGTTACTACTATTGATACAACATTAAAATATTTTTATTAACGTAATAATCTTTTGCGCAGAGTTATTATGTTGTCAATGAATAATTTAATTTAAATATCATAAAATTTGATGAAAATGTACTCCCCGACATGCCTCTGGGTAGGGGNGTTCTGCGAAAACCGAAAAATGGCATACAGAAACCCCGTTCAAAAAATGCCCGAAAATCGCTATTTTTGGCCTCCCCGTGCACAATTAGGGGTTGGTGTAATATAGTGGGCCGCGCACCCCG----------------------------------------------------------------------------------------------------------------------------------------</ns2:sequence><ns2:name>U19803.1_Leishmania_braziliensis_kinetoplast_minicircle,_partial_sequence,_fragment_MCLB01</ns2:name></ns2:Sequence><ns2:Sequence dsseqid="sq4" id="sq3"><ns2:sequence>GAAAACCCCCGGACACCAGCCGGTNCCCAAACCNGANCCGCGGGCGNCGGAGTAGANGAAAAAGGGGCCCANGCCCTCCNNNTAAAAAANGGNNGGAAGGGNGGCAGAGAAAANAGNAACACANCCCAANCCGCCNACGGGCCCCCAAACNAGACCGGAACANGNACANCCAGGAAAGAGGCGGCACANNAANAGGGAGNCNAAAANACTANNCANGTTANACAACNNCGANACCTAGGAAACTAAGGATATNGCCCATNNAGCTCCNAGNGCTAGATNNCCATAACAGCGCNAGNTTATTACAAGGNTGNAACCATTATATTANACNAGATACTANTACTAGNCTANTANTTAATNTAATAATGNTACTTACTCGATACAGCNNTANTATATAACTATGAATAATTGAACTAGTTTGATTACTAGTATTACATTGATTATAATGAGNTTAANTATATATAANTTTATTTATACTTTACTCAATTATTACACGAGTANTTTTATTATATAGGCTCTCTAATGCACAGTTTAATAATATTGTTAGTAAATAATTTTTAGAAATAATAATTTAATAAAATTTAGTTTTTACTGCGTTATGGTCTAGAAAATTACGATAAAATCGTACTTCCCCGACATGCCTCTGGGTAGGGGCGTTCTGCGAAATTCGATTTTTGGCATACAGAAACCCCGTTCAAAAAATGCCCAATTTTCACGATTTTTGGCCTCCCCGTGCACAATTAGGGGTTGGTGTAATATAGTGGGCCGCGCACCCCG------------------------------------------------------------------------------------</ns2:sequence><ns2:name>U19805.1_Leishmania_braziliensis_kinetoplast_minicircle,_partial_sequence,_fragment_MCLB06</ns2:name></ns2:Sequence><ns2:Sequence dsseqid="sq6" id="sq5"><ns2:sequence>GGCTATAACAAATGGGGAAAATTTTTAATCCGGGTAGAATAAATTTGCCAATAACCTATCCACCCCCGGTATATTAGGTGCCAGAATTTCCGATTTTAGATACCTTATAACTGCCTTATTAGTATATTTTAGGGTTATAATGAGTGATATAAGTATACATAGGTTTATAATGATAATAGAATATTATATTTAATTATGTATAAACTAGTTTTGAATATGGTTAATGATAATTATAATATTAGAATACACTTATCTTTTATTTATAACTATATATATATAATACGCTATATAACATTACTATGCTAGTTCTAATATTGAGTTTATCTTAGTGCTAAATTAAATTTAATAATTAATAAAAATAAAATTAACTTTAATGTTTTAATGTGTTAGATCTCTTACGTCAGCTAAAAACAGCTCCAAAATTTACTCCCCGACATGCCTCTGGGTAGGGGGTTCTCGAAATCGCAAAAATGGCATACATAAACCCCGTTCAAAAATCCCCCAAAATTHCGCTATTTTTGGCCTCCCCGTGCACAATTAGGGGTTGGTGTAATATAGTGGGCCGCGCACTCCG--------------------------------------------------------------------------------------------------------------------------------------------------------------------------------------------------------------------------------------------------------------------------------------------</ns2:sequence><ns2:name>U19806.1_Leishmania_braziliensis_kinetoplast_minicircle,_partial_sequence,_fragment_MCLB10</ns2:name></ns2:Sequence><ns2:Sequence dsseqid="sq8" id="sq7"><ns2:sequence>GAAANANCCNNGGACCCCCAGCCGGNTCCCCAACTGCACCCGNGGCGGCAAGGNAGACCCAGGGANGGGCCCCAAGGGCNNAANAGGGANCAAAATAANNGGCCTANGACATNAAGGNGNCCCANTATNAANACNATTGGGAACCCNCNAAAAGGNCCNGGGNAAACCAGGNNAGGCCCGGAANACCCCGNGTTAGGGTAANAGGAATANNGNAAAGGGNGACAANAAANGGGGNGNCAAATAGAATTANACCCTACNCCACCTANGACANGTACCTATTATGNCCAATGGATAACCCCTAAACCTAGCCCCCATAACTGCCTTGGTAACCTAATATAATAATATGNAATTTTACTAGTATTATACGTAATGAATATAATAATTATTGAACGTTACATTGAAATTAATAATTACTCTAGTTATAAAATAATACTATTACTTGATTATATCTCATACATAGCTGTTAGTATACTATTACGTTACTAATGTAGCACTAATGAGAACATAATTAGTAAAAATTAAATTTAAATTATTGTCTAACATTAACGCTATTACGTCATTATAAATTTTAAAAATTAATAAAATTGGTCAAAATTCGTACTCCCCGACATGCCTCTGGGTAGGGGCGTTCTGCGAAATTCGATTTTTGGCATACAGAAACCCCGTTCAAAAATAGGCCATTTTTCGCGGTTTTTGGCCTCCCCGTGCACAATTAGGGGTTGGTGTAATATAGTGGGCCGCGCTCCCCG-------------------------------------------------------------------------------------------------------------</ns2:sequence><ns2:name>U19807.1_Leishmania_braziliensis_kinetoplast_minicircle,_partial_sequence,_fragment_MCLB12</ns2:name></ns2:Sequence><ns2:Sequence dsseqid="sq10" id="sq9"><ns2:sequence>ATGATAAATAATAATATTGATTTTACTAAATATAATCTATTACTACACTGTCTTAGCTATGATTAGAACTAAATTTGACTAACATTAGTTATTAATTTGTATCATTATAGTTTGATTTAAAAATAAAAATTAATTTATACTTTTGTGTTATGACGCATGAGACACAACGTTATAGTTCCAAAAAATGCTATAAAATCGTACCACCCGACATGCCTCTGGGTAGGGGCGTTCTGCAAAATCGCAAAAATGGCATACAGAAACCCCGTTCAAAAATAGGCCGAAAATCACGTTTTTTGCCCTCCCCGTGCACAATTAGGGGTTGGTGTAATATAGTGGGGCGCGCACTCCGGCTAGAGCTAGGATTGGAGAAATATGGCCTCTAAGAGGCTTGTTACGCGTGTTTCTAACTAAACTCGCATTAAAGTTGAATTATTATTATTTTTTGATTAATATTTTATTTATTTAATTAATTTTGATTATTAATATGCTAGCTTTGTTATTATATCTTGTTACTAATCTGCGCTGATC------------------------------------------------------------------------------------------------------------------------------------------------------------------------------------------------------------------------------------------------------------------------------------------------------------------------------------------</ns2:sequence><ns2:name>AF231100.1_Leishmania_braziliensis_minicircle_molecular_probe_B18,_complete_probe_sequence</ns2:name></ns2:Sequence><ns2:Sequence dsseqid="sq12" id="sq11"><ns2:sequence>AAATAAATTTAATATTTAAGTGTTATGATGCAGCAATGATAAATAATTAATTTTATAAAATGTTAAAAATAGCCATAAAATCGTACTCCCCGACATGCCTCTGGGTAGGGGCGTTCTGCGAAAATCGATTTTTGGCATACAGAAACCCCGTTCAAAAAATGCCCAATTTTCACGATTTTTGGCCTCCCCGTGCACAATTAGGGGTTGGTGTAATATAGTGGGCCGCGCACCCCGACTCGAGCTAGCTCATCAAAAAGATGGCCTCTTAGAGGCTTGGTTTTGATGTTTCTAGAATTCAAACTAATATTTGACTTTTAAATTAAATAATTTTCTATTATGCTAGTTTATGTGAGTAATGAATTAGTAGAGTTAGAATATTTAATTAATTATTAAACTATTACTTATTATTATACTTGATTATAACTATTCATTAAACTATTATGATGATACACTAACTATACTATTGTCTCTAACGGTTAGTAATATAGTAGTAATAGGGTTAGTTCCCTTTAATATAAACTTATATTGTAATATGTTAGTAACACTGTAGTAATACTATAGAGTACACGGTATTACACCGTTCATAGTTATAATAGTTTGAATTGAATTATAATTGTATCTTATCATGTATAATACTTTATAAATCTTTATTACTAATCTTTGCTGTTTATTATACTCATTACGCGCTATGATTACACTATATTATTGTTCTAATGATTACTAGTTTAGCTATTAGTAA-----------------------------------------------------------------------------------------------------------------------</ns2:sequence><ns2:name>KY698418.1_Leishmania_braziliensis_strain_MHOM/GF/2006/2006_9_clone_2006_9_1_minicircle_kinetoplast,_complete_sequence</ns2:name></ns2:Sequence><ns2:Sequence dsseqid="sq14" id="sq13"><ns2:sequence>TTTAAATGTTGTTATTACGTGTTATTTAGTTTCAATAAAATTTATAAAATCTATAAAATTAGCTAAAAATAGGGTCCGAATTTTACTCCCCGACATGCCTTTGGGTAGGGGCGTTCTGCGAAATCGCAAAAATGGCATACAGAAACCCCGTTCAAAAATCCTCGAAAAATCGCTATTTTTGGCCTCCCCGTGCACAATTAGGGGTTGGTGTAATATAGTGGGCCGCGCACTCCGGCTAGAGTTAGAATGCCATGAAATAGGCCTCTTAGAGGCTTTAAAATTAAATTCTAAATTAAATTGACTAATATGCGAATAAAATTTATTATTAAATGAATATTTTAAATTTATTATAAGTTAGAACTAGATTGGTTATATTATTAGAGCTATATAGTGATAATATTATTTTTACTATTGATAATTATATTATTTGTATGTAATAGCTTTATATACTAGTGCTAATGATGTATAATATAGAGTAACGGTATAGTATAGTGTAGTAATAGTCAATAACTAATATATAACTTGTTTTATTCTAATATATAGGCTCTCAATACACTATTATAATGATAATACTACATCCTATTACACTGATAATAAATATTATTTTATTGTTACACTAGATAACACTATACTCTCACTTATATAATAATTTATCAATACTATATTTTTATTTATAACGTTTATACATTTTCTTTGATAATTACTTGTTCTATTACACGTTAACATAGCTCTATTAGGGCTAATAAATAATT----------------------------------------------------------------------------------------------------------</ns2:sequence><ns2:name>KY698419.1_Leishmania_braziliensis_strain_MHOM/GF/2006/2006_9_clone_2006_9_2_minicircle_kinetoplast,_complete_sequence</ns2:name></ns2:Sequence><ns2:Sequence dsseqid="sq16" id="sq15"><ns2:sequence>ATGCTAGAGTTAGAGACATAGTTAGATTTAAATTTTAAATTATTAATGTTGTCTATAAAATCATAAAAATCGAGTTAAAATTTTACTCCCCGACATGCCTCTGGGTAGGGGCGTTCTGCGAAATCGCAAAAATGGCATACAGAAACCCCGTTCAAAAATCACCCAAAAATCGCATTTTTCGGCCTCCCCGTGCACAATTAGGGGTTGGTGTAATATAGTGGGCCGCGCACCCCGGCTGGAGTTAGAATGTTGGAAAAGTGGCCTCTAAGGCCTTATAAAATTGGAAATTAAAATGTTTTCAGAATAAATTGTTTTTTAATTATAAATTTGCTTTAGATTAGCTCTGATGTTAGATAATTAATGTTATGCTTAGATGTAATATTTATTTTTATTATATTTATTAATTTTATAATTGTGTTGTTATATTTATGCCGATAGTGTTCTGTTATATTACTTATATAGTTATGCTATGTAGTACGTGGTTAGTATGTAATGAGTAACACTAGATTAGATATATAACATATTCTATATATAACTTGTTACTATCTAGTAATAATACGTGACACTATAGTTTGATAATAGCTATACATTTTATAATTTTAATATACTGTTTAACATTCAATTATATATTATCTCACTTTAATAAATTTATTTGACTAGTGAATATTATATAGTAATGTTCCGTTCAATTTAGTTATACATAATAAATATATTTTATTTAATAACAATAATATTATCACTACACTGCT-------------------------------------------------------------------------------------------------------------</ns2:sequence><ns2:name>KY698420.1_Leishmania_braziliensis_strain_MHOM/GF/2006/2006_9_clone_2006_9_3_minicircle_kinetoplast,_complete_sequence</ns2:name></ns2:Sequence><ns2:Sequence dsseqid="sq18" id="sq17"><ns2:sequence>TTTTAAAATAAAAATAATTTTATACTAGAGTGTTATTATGATTATGATTCAACGTTATAGTTCCGAAAAATGCTATAAAATCGTACTCCCCGACATGCCTCTGGGTAGGGGCGTTCTGCGAAATCGCAAAAATGGCATACAGAAACCCCGTTCAAAAATACCCCAAAATTCGCGTTTTTTGGCCTCCCCGTGCACAATTAGGGGTTGGTGTAATATAGTGGGCCGCGCACTCCGGCTAGAGCTAGGATTGGAAAAATATGGCCTCTAAGAGGCTTGTTACGCGTGTTTCTAACTAAAGTTGCTTTGAAATAGAATTAATATTATTTTCTAACTAGTAATTTATTTAATTATTAAACTTTACTTGTTAATATGCTAGTTTAGTTACGTTATCTTATTACTAATCTATACTGTTCATTGATAGTATAAATATTGTTTTAGTATCTTTATAGTTTTGTAATTATCGATAATATTATAATCATTACAGTGTTACTCGTTATATCTATAATATGCTCCTTTTATATTAATATTAATTGCTATTACGAGGATAATATAGTATTAGAGTTAGTAACGTTGTATGTAATGATATAGTTCTAATGATAACAATGATTTTATTATAATAGATATACAATTAAAGTTTATAAATAATATTATTAATTTAATTAGATATAATTCATCGATACACTGACTTGACTATGATTAGAACTAAAATTGATTTATATTTAGCATTGATTATTAATATTATAATTTAA-------------------------------------------------------------------------------------------------------------</ns2:sequence><ns2:name>KY698421.1_Leishmania_braziliensis_strain_MHOM/GF/2006/2006_9_clone_2006_9_4_minicircle_kinetoplast,_complete_sequence</ns2:name></ns2:Sequence><ns2:Sequence dsseqid="sq20" id="sq19"><ns2:sequence>TTATGTAAATAATAATTTTAAATTGAATTGGAAATATATTTTATTAATAACGTGGTTATAGCTCAAAAATAGCTTCAAAATCGTACTACCCGACATGCCTCTGGGTAGGGGCGTTCTGCGAAATCGCAAAAATGGCATACAGAAACCCCGTTCAAAAATACCCCAAAAATCGCGTTTTTCGGCCTCCCCGTGCACAATTAGGGGTTGGTGTAATATAGTGGGCCGCGCACTCCAGCTCGAGCTAGGATCATAAAATAGTGGCCTCTTAGAGGCTTGTTTCTCACGTGTTACATGTTTTTCTAATATTTAATTTTCTAACTTGTTTCTAACATTTAAATTATTATATTTATTAGTTTTGTTAATAAGTTTATAATAGTGCAATGTTAGTTTCTAATTTATAATTTTATTATTGCTATATTGTTACACTCTTATATCTTATTATGTTACTATTGCATACTATTATAGTCTATCTATGTTCTGATAATATAGTTATAATTAGTGTCTAGATAGTAATATATAACATGTTTAATATGTAATATGTCGCTAATTTTAGTAATACTATTTATAACATTATATGATACTATACGATATAAACTATTTTAATATATTTAATAATTATAAATGATATTACACTGAATGTTACTTATATTAATAATATTATGATAACAATAAATTTATTTTTATATATACTCTTTACATTGTGCTACTCTAGTTAATAATATTGAACGTAATGATAATTAATTTTATGT-------------------------------------------------------------------------------------------------------------</ns2:sequence><ns2:name>KY698422.1_Leishmania_braziliensis_strain_MHOM/GF/2006/2006_9_clone_2006_9_5_minicircle_kinetoplast,_complete_sequence</ns2:name></ns2:Sequence><ns2:Sequence dsseqid="sq22" id="sq21"><ns2:sequence>GTAATAAAATTTAATTTTGATTATTATGTTGCTAAATATTTTTATTTATTTTTATAAAATTGTCAAAATTGGGGGATAAATTTTACTCCCCGACATGCCTCTGGGTAGGGGCGTTCTGCGAAATCGCAAAAATGGCATACAGAAACCCCGTTCAAAAATCCTCGAAAAATCGCTATTTTTGGCCTCCCCGTGCACAATTAGGGGTTGGTGTAATATAGTGGGCCGCGCACATCCTCTCAGGTTAGAATGCCTCGAAACTGGCCTCTAATGCCGTATGTTTTTGAATTTTAAACTTGAAATAGAATAAATTGAAATTAATGTGAATAATAACTTAAATTGATTTAATATTGACTAGTTTAGATGATATTATTTGTTTCTAATCTTATCTATATTATTTATCTCTAGTTTACTCTATTATATCACTATACTTGCTTTACTATTAGATAATGTATGTGTATAGTTAGTTCTATTATAGCATTGTAACATTGTATTACTTAGTTAGATATAATACCAAAATATTCCCTTTTCTAGTTATATTTGAGCTAATATTTAGATAGTTTTAGTATTATAATATAAATGTTATTAAAATTATACTTTATTATTATTACTCAATATTACTAATATGATAACTATGATTCACTGATATACACTGTTACATTTATTTAAACTTTAATATACATTTACACTATCTCTTACTTCTTATAGATCTTTGTTGTTTATAATGTGCTTATTTAGTTCAATTTATAATTATAATTCTTT---------------------------------------------------------------------------------------------------</ns2:sequence><ns2:name>KY698423.1_Leishmania_braziliensis_strain_MHOM/GF/2006/2006_9_clone_2006_9_6_minicircle_kinetoplast,_complete_sequence</ns2:name></ns2:Sequence><ns2:Sequence dsseqid="sq24" id="sq23"><ns2:sequence>TTAGTAATAATTGTTTTTAATAAAAATAATTTTGACTTTAGAATGTGATGTTGCATAATGATTAGAAAAATTCAATAAAATCGTACTCCCCGACATGCCTCTGGGTAGGGGCGTTCTGCGAAATCGCAAAAATGGCATACAGAAACCCCGTTCAAAAATCCCCCAAAATTCGCGTTTTTTGGCCTCCCCGTGCACAATTAGGGGTTGGTGTAATATAGTGGGCCGCGCACCCCGACTCGGGCTAGGATCATAAAAATATGGCCTCTAAGAGGCTTGTTTCGCGTGTGTTAATATGTTTTTAGAATAAATAATTTTTATATTATAATTTAACTTTATTTTACGCTAGATTACGCTATGTTAGACTGATAATATTATTTTGTTAGAATATATTTTATTAAATTGTAATTAGTATGTTATTAGTAATATTAATAATTATTATTTTAGTTTTGAATTAGATGACAATATAGCTGCTCTATGTGTATAATGTGATAATAATGCTTAGTAACCCTCAATATATAATATATTCTAATATAAAAGGGGATATTACTCATTACTATGATGTTATTAACGCTAGAGATACTATAATGATAATACTGGATATGGAACTAATATGGAACTATGACTATTATATAATGATGTTGTTATAATATTAATACTACTTTAATTATACATTAACACTTATATACTTTTCTCTATCTCTTACGATGTTCTTATTAGTTTCTAACGTTGCATTTATTAGTGATACATGGA------------------------------------------------------------------------------------------------------------</ns2:sequence><ns2:name>KY698424.1_Leishmania_braziliensis_strain_MHOM/GF/2006/2006_9_clone_2006_9_7_minicircle_kinetoplast,_complete_sequence</ns2:name></ns2:Sequence><ns2:Sequence dsseqid="sq26" id="sq25"><ns2:sequence>CTAGCAATAAATATTAATTTTAATTTTAGTAATGAGTCTGACTCCTTATGCGTGATAAAATAGCAAAAATGAGGTTAAAATTTTACTCCCCGACATGCCTCTGGGTAGGGGCGTTCTGCGAAATTCGAATTTTGGCATACAGAAACCCCGTTCAAAAAATGCCCGAAAATCGCTATTTTTGGCCTCCCCGTGCACAATTAGGGGTTGGTGTAATATAGTGGGCCGCGCACTCCGTCTCGAGCTAGGATGCCTCATTATAGGCCTCTTAGAGGCTTTAAATTTAGAATTTTAAATTATTTGAAATAAAATTAATTTGATATTATAATTCAATTAATAATTTGCTGTTATTCGCTATATAGTGCTGGTTAGATAATATATTTTTATTTATAATTATTTATTGTGTTCGTATTATTACAATTATGTTTTATAATTATTAACTATATGATACTGTTCCGTTACTAGCTCTACTATGTTAGTATTATGATAGTATTGAGTGGTTACTAATATAATATAAACTTATTCTATATAGTACTAGTAATAGCTCTGTATTAGGCTGTAACATTGATAATTAATAATTTTAATAATAATATAATTCTATCTTTTATTAATATAACTTTACATTCAAACTTACATTATACTTGTTCTCTACAGTTTATTATTTAATTAAAGTTTATTATGATGCTATACGTTACGTGATGAGATAAATATTATTAATTTAATAAATTTGTTA--------------------------------------------------------------------------------------------------------------------------------</ns2:sequence><ns2:name>KY698425.1_Leishmania_braziliensis_strain_MHOM/GF/2006/2006_9_clone_2006_9_8_minicircle_kinetoplast,_complete_sequence</ns2:name></ns2:Sequence><ns2:Sequence dsseqid="sq28" id="sq27"><ns2:sequence>TAGTTTATAAATTTGTGATAATGCATGTTAATATCTTGCCTAAGGAGTCGACTCCTTACCCCGCAAAAATGGGGGCAAAATCGTACTACCCGACATGCCTCTGGGTAGGGGCGTTCTGCGAAAACCGAATTTTGGCATACAGAAACCCCGTTCAAAAATCACCCGAAAATCGCATTTTTTGGCCTCCCCGTGCACAATTAGGGGTTGGTGTAATATAGTGGGCCGCGCTCCCCGGCTCGAGTTAGAATGCTGCAAAAGTGGCCTCTAAGGCCTTATAAAATTTAAAATTGGACTGTTATGGTTGTTTTCGAATTAAATTCTAATTAAACTTATTTTTATAAATATATTCGCACTGTTACTAGTAATATGTCGCTAATGTTGAACTAGTTTATTATAATAGTGCTGTAATGTAGTTTAATTGTTATATTTTAATACAGTTTAATAATAATATTACTATCAGTGTTCTATATCTATTCATTACACGTTAGCTCTAATACTATCTATTCTAATATAACTGCAATATATATTATAGTACTATTATGAGTATATTATTATGATTATACGTGAACATAGACTATACTATACTGACTATAATGCTATTACCACGCTATACATTGAATATAAATTATAAAATAGAATTATACTTTGTTATTGATGTAATAATACATTTAAATTTATTTTACTTTTTCTTTTCTATTCATTTATTACTATTGCCTCATCTATCACTATTTTATTTTTATT---------------------------------------------------------------------------------------------------------------------</ns2:sequence><ns2:name>KY698426.1_Leishmania_braziliensis_strain_MHOM/GF/2006/2006_9_clone_2006_9_9_minicircle_kinetoplast,_complete_sequence</ns2:name></ns2:Sequence><ns2:Sequence dsseqid="sq30" id="sq29"><ns2:sequence>CTAAGTAATAATAATTTTTTAATAACAGTGTTACGTGCTGTTCAATGTAATGTTAAAATTTACTAAAAATAGGCAATAAAATTTACTCCCCGACATGCCTCTGGGTAGGGGCGTTCTGCGAAATCGCGATTTTGGCATACAGAAACCCCGTTCAAAAATTCGTCAAAAATGCCATTTTTTGGCCTCCCCGTGCACAATTAGGGGTTGGTGTAATATAGTGGGCCGCGCACTCCGAGTTGAGCTAGCTCTGCATAAAAGTGGCCTCTTAGAGGCTTGTTTATTGCATTCTAAATATTTTCTAACTAGAAGTTAAATTTTAAATATAATTTTTGATAAAGCTTGGATAATATGTAATTTTATTTTTAAATATACTAATTAATTTATATTTTAATAGATTAGTGCGTGATAGTTATATTATTGAGTATATGATATTGTTAGTTATAAGTTTTAATTAAATTATTATAAAATTATTAGTATTACGTGGGTAACCCTGAATTAGCTAAAATATATCAATTGTAACTAATATAAAAGGGTAATGTCACGTATATTATGATGTTATAACGTAGATAGCTTATTATTATAATATTATATTTAATTAATACTATTATTGTATATCTAACTGTTACTAGCTTATACTATGAACATACTAGCTTGTCTATAAATATATTTTACTTTGTTACACTTTACATTCTCGAGTAAACTTAATTATATTTAACATTATGATAATATTATTTGTGAT-----------------------------------------------------------------------------------------------------------------------</ns2:sequence><ns2:name>KY698427.1_Leishmania_braziliensis_strain_MHOM/GF/2006/2006_9_clone_2006_9_10_minicircle_kinetoplast,_complete_sequence</ns2:name></ns2:Sequence><ns2:Sequence dsseqid="sq32" id="sq31"><ns2:sequence>ATAAATAATTTTTAATTGTTGCTATTACACGCATTCAATCTTAAATAAATTCAATAAATTATCTAAAAATGAGGTCCAAAATTTACTCCCCGACATGCCTCTGGGTAGGGGCGTTCTGCGAAAACCGAAAAATGGCATACAGAAACCCCGTTCAAAAAATGCCCGAAAATCGCTATTTTTGGCCTCCCCGTGCACAATTAGGGGTTGGTGTAATATAGTCGGCCGCGCACCCCGATTCGAGCTAGACACTCAATAATATGGCCTCTAAGAGGCTTAATTTTTAAATTCTAAACTGAACTGGGAATATTCGAATAAAATTGATTATTATTAATATATTTTTAGATTGATATATATTAAATTTAATTTATTAATGTTATTAGCTCTAATTAGATCAATTATTATTTATACTTATTAAAATATTATTATTTGTATGTAATAGGTCTATAAACTAGCACTGATGATGTATAATATAGAGTAACGTTATAGTATGGTGTAGTAATAGTCAGTAACTAATATATAACTTGTTTTGTTCTAATATAGTATCTAATATTACACTATTATAATGCTTACACTGGAACTATAATTATTATACTAAATATTATTTTAAATCTAAACTATATAACGTTATACTCTTAGTTCGATAATAGATTATAATTACTATATTTTTATTTATAACATTCGCACACTTTCTTTGCTAATACTAGTTTAATTATACACTAACATTGCTCTATTACGAGTA-----------------------------------------------------------------------------------------------------------------------</ns2:sequence><ns2:name>KY698428.1_Leishmania_braziliensis_strain_MHOM/GF/2006/2006_9_clone_2006_9_11_minicircle_kinetoplast,_complete_sequence</ns2:name></ns2:Sequence><ns2:Sequence dsseqid="sq34" id="sq33"><ns2:sequence>CATGTATATTTAATTTTTAAAAATAATAATTTATTAAATTTTAGTTTTATTACGTTATGATGCTGAAAAACACCATAAAATTTTACTCCCCGACATGCCTCTGGGTAGGGGCGTTCTGCGAAATCGCAAAAATGGCATACAGAAACCCCGTTCAAAAATACCCCAAAAATCGCGTTTTTCGGCCTCCCCGTGCACAATTAGGGGTTGGTGTAATATAGTGGGCCGCGCTCCCCGGCTAGAGTTAGAATCATTAAAATATGGCCTCTAAGGCCTTATAAAATTAAAATTTGTCGTGTTACGGTTGTTTTTGATTTATAATTTATTTATATTCTTATTTAACTAATTTGTTCTCTCTATTATAATAATATTAGCTCTACTTAGTTATGATTAGTGTTTAATGTTTATTTAATTTGTAATTATTATTGATTTTAACTATTACATTACTATGTATACTGATGTTATACTCAATTATAGCTCAATGATTAGATACTATAATACTACTAGTTCATATTAATTGTAACTTATATTAGACTTGTTATTAGTACTATCATAATACTATTATTATAACGTTACTACTCTTACACTGCATTACTATGTAGTTATATAATTGGAACTAGTTTTGTTACTAGCACTGTATACTAGTTTATATATTGACTAATGATTAACTTTATTTATATTTCACTTAACTATTACACGAACATTTTAATTATATTTTATTCTAATGATTAAACTTTTATGCG----------------------------------------------------------------------------------------------------------------------</ns2:sequence><ns2:name>KY698429.1_Leishmania_braziliensis_strain_MHOM/GF/2006/2006_9_clone_2006_9_12_minicircle_kinetoplast,_complete_sequence</ns2:name></ns2:Sequence><ns2:Sequence dsseqid="sq36" id="sq35"><ns2:sequence>TTATGAGTTTAATTATTGTTGTTAATTATGTTTTTAATTTTCATAATTTTTATTAATTTTCTCTAAAAAGTGGGTCCGAATTTTACTCCCCGACATGCCTCTGGGTAGGGGCGTTCTGCGAAAACCGAATTTTGGCATACAGAAACCCCGTTCAAAAATCCTCGAAAAATCGCTATTTTTGGCCTCCCCGTGCACAATTAGGGGTTGGTGTAATATAGTGGGCCGCGCACATCGTTATGGGATAGGATGGTGAGAAACAAGCCTCTAAGAGGCCTTAATTTTAATTTCTAGCTCGGAACTGATTAATATGCTTTTATATACGTTACTACGTGTTACTAATATTATATTATATTTATTATTGCTAATTATATTACTACTTATCCGTTACTAATACTAGTGCTAATATAGTACTATTATTTATTCTATGTATACACTCAATTATACGTATTATAACTCTATTATAGCTCTGTTACGTGTCTATTATGATACATTAGGCTAGTAATACTAAAATCCCCTTTTCTAACTTGTTTTATATCATATTTTACTATACTTTCACTAGTTATAATGTCAATAATATACTTATGATGTTATACTCGTATTGAGCTAATATAATTACTATAATTGTTATCTAACATTGATAATTGTATAACATTAGTATTGCTTTAGTTAACATAAATAATATTTTCTATTCTCTATCTTTACTAGCTATATCTAATTAATAATAAATAGATAATAACTTTGCA-------------------------------------------------------------------------------------------------------------------</ns2:sequence><ns2:name>KY698430.1_Leishmania_braziliensis_strain_MHOM/GF/2006/2006_9_clone_2006_9_13_minicircle_kinetoplast,_complete_sequence</ns2:name></ns2:Sequence><ns2:Sequence dsseqid="sq38" id="sq37"><ns2:sequence>ATATTATTTTTTATAAACAATAATAATTTGATTTTAGTTTTATGTGATGTTATTAAATTTTGTCAAAAATAGCCTTCGAATTTTACTCCCCGACATGCCTCTGGGTAGGGGCGTTCTGCGAAATCGCAAAAATGGCATACAGAAACCCCGTTCAAAAATCACCCGAAAATCGCATTTTTTGGCCTCCCCGTGCACAATTAGGGGTTGGTGTAATATAGTGGGCCGCGCACTCTGTCCAGAGCTAGGATCTATAAAATATGGCCTCTAAGAGGCTTGTTTCTCGCGTGTTAATATGTTTTTGAATAAATTGATTTTATATATTAAATTTAAACTTATATTTTATTGCTAAACGTTGTTATTCTAATTATTACATACTAGTTCCATTTAGTTAATATATATTTAATTATAAAATTATAAATAGTTCTATTACATGTTTTTATTAGTAATGCATACGAGTAACTATGTAGTAATAGATGTGCATATAGTGTTATAGTGTTATTAGCTTATCTCACATATACAACTTATTCTATATATGATATTAGTGCACTATGTATTACGTATTATTGATAACGATAGAGATAAAATATAATAATGAGAATATAACTATACATTGACTATAATAATATAATTACGCTTATTTATAAATTATGATTGTTACAATACTATTAATAATATTTATATATCTTCTCTTACTCTCTATGATGTTCTTATTATGCACTATGATTAGTTGTATTATTAGAAATTAACTTGT-----------------------------------------------------------------------------------------------------------</ns2:sequence><ns2:name>KY698431.1_Leishmania_braziliensis_strain_MHOM/GF/2006/2006_9_clone_2006_9_14_minicircle_kinetoplast,_complete_sequence</ns2:name></ns2:Sequence><ns2:Sequence dsseqid="sq40" id="sq39"><ns2:sequence>AAATTAGTTTTAGATAAAAATTAAATTTCACTGTGTTACTCGCATTAAATATTATAAAAATTAGAAAAATGTCTACAAAATCGTACTACCCGACATGCCTCTGGGTAGGGGCGTTCTGCGAAATTCGATTTTTGGCATACAGAAACCCCGTTCAAAAAATGCCCAATTTTCACGATTTTTGGCCTCCCCGTGCACAATTAGGGGTTGGTGTAATATAGTGGGCCGCGCACTCCCCGCTGGGTTAGGATGTCGAGAAACTGGCCTCTAAGGCCTTATATTTTTAATTTTTGCTGTCTTTGCCTTGTTATGTTAGTTTTTATTTTTAATTTTATAATTGCGCTAAATAAATTTATTGTTTCTAGTTTATATGCATCACTAGACTAGTATTGTTTGATATATTAAATTATATAGTTCTAGTTTTAATAATACTTTATCTATAGTTACTATGATTGTTCATCGATAAGATAATAGCTCTGTATACGTGGGTAATGAGTGTGTAATAATATATGCGTAGAATAAGTTATATATGATATAGTAACACTATCGGCTATAATACTAGCATTATACGTAACATTAAAATTGTATTCTAATAATTTAATAATAATGAACTATGATTAAACTGTGTTATTACTATTATAATATTTTTATTACTTATAATTCACAATCTATTTTATCTATACTGCACTACATTAGTTACTATAATAGAATAATTATTGTTTTAATTTGAGTAATAAATATA-----------------------------------------------------------------------------------------------------------------------</ns2:sequence><ns2:name>KY698432.1_Leishmania_braziliensis_strain_MHOM/GF/2006/2006_9_clone_2006_9_15_minicircle_kinetoplast,_complete_sequence</ns2:name></ns2:Sequence><ns2:Sequence dsseqid="sq42" id="sq41"><ns2:sequence>TTTGTTCTCTAATGTGTTATGCGCATAAGTGATAATTATTTTTTATAATTTTATAAATTTTAATAAAAATGGGGGTAGAATTTTACTCCCCGACATGCCTCTGGGTAGGGGCGTTCTGCGAAATCGCAAAAATGGCATACAGAAACCCCGTTCAAAAATTGCCCGAAAATCGTGTTTTTTGGCCTCCCCGTGCACAATTAGGGGTTGGTGTAATATAGTGTGGGGTGCGCTCAGATTTAGGCTAGCTCCTCGTGAAATAGGCCTCTTAGAGGCTTCATTTTTAATTTTAAACTTTTTCTAACTTATAATTGTGATCTAGATGTTAATATATTTTATTTTTAATAATTAGTTTTAATTTTAATTTAATATAGCAGCACTGATTAGTAATTTTATTATTACACTATGCTAGTTCTAATTATTGTTCTACTATTTAATAAAATGATATTATACACTATTAGATAACGTTATAGTCTATGCATTGAATGTATTAGATACTAGCTCATTACTACGATATTCTAATATAAATAGCAATTACAGTTATATTACGTGGTTATAATTATAATTTTACTGATAATACTATAAACATACTCGCTAGCGATATTAACTGAGTATACTATAGTGCACTAGTGAGTAATAGTAATAGATACATAAATATAATTTTATTGATATTACTAGAGCATAACTATACATTAAACTCTTATCTAATAACTTTAATCATCAGTGCAATAATATTAACTCAATTAGAAATAAA-----------------------------------------------------------------------------------------------------------</ns2:sequence><ns2:name>KY698433.1_Leishmania_braziliensis_strain_MHOM/GF/2006/2006_9_clone_2006_9_16_minicircle_kinetoplast,_complete_sequence</ns2:name></ns2:Sequence><ns2:Sequence dsseqid="sq44" id="sq43"><ns2:sequence>TATTATTTTTATTAACTAGTGTCTTACTAGTCTATAAACTTTTTATTATTTTTATAAATATTTAAAATTTTAGCCAAAAATCGTACTCCCCGACATGCCTCTGGGTAGGGGCGTTCTGCGAAATTCGAAAAATGGCATACAGAAACCCCGTTCAAAAAATGCCCGAAAATCGCTATTTTTGGCCTCCCCGTGCACAATTAGGGGTTGGTGTAATATAGTGGGCCGCGCACATCCTCTCGAGCTAGAACGTGGTGAAACAGGCCTCTTAGAGGCTTAGTTTTATGATTTTGAATGAAACACTGAATAAATAAAAATATTTTACTTATATAACATAATTCTCTGCTTTACATCTAATAATTATTTTAAATTAGTTAATAATAGTTGTTCTAATGTATTACTAGTTAAATATGATAATATATAGTTCTATTATTGTTATTATATCAGTACTATTATGTATCTATACTATCAACTCTATTATACCATGATTATCCTCTCGTATTACTAGATATTCATAATATAACTGCTTTGTAATATATATTGTGCTAGTTTTGTTGATATTATTCATTACACTATAACGTTACTAACACTTTACTAATATTATTATAATTATTACGTTACTATGCTAGTTATACTTTATAATACTAGTTACTACTCTATATTACTCGAACTTTACTTGTGCAATACATAGATAATAATTAAAATTTAATAATATAGTTAGTACTAATGAGTTTGAATTATAATTTAACATAA------------------------------------------------------------------------------------------------------------</ns2:sequence><ns2:name>KY698434.1_Leishmania_braziliensis_strain_MHOM/GF/2006/2006_9_clone_2006_9_17_minicircle_kinetoplast,_complete_sequence</ns2:name></ns2:Sequence><ns2:Sequence dsseqid="sq46" id="sq45"><ns2:sequence>AAAATAAAAAATAAAAATTTAGTAATACACGTTGTTATGGTGTTATAATGTTTATAAAATTCGTAAAAATGGGGGTCAAAATTTACTCCCCGACATGCCTCTGGGTAGGGGCGTTCTGCGAAAACCGAAAAATGGCATACAGAAACCCCGTTCAAAAAATGCCCGAAAATCGCTATTTTTGGCCTCCCCGTGCACAATTAGGGGTTGGTGTAATATAGTGGGCCGCGCACTCGGAATTGAGCTAGCATTGATGAAACTAGGCCTCTTAGAGGCTTGATTTTTAAAATTAACAGTGAAATTAGAGATAAATGAAATAAAGCTTAATATAAACTTATTAATGTTGATTTGAATTAATATTTATTCTAATTATAATTATTTATTAACTTATCTCACACTAGTATTGTTATGCTCATTATACTATATAGTTCTATCTATGTATACTAATTTTATAATAATATGGTACCGGTTAGATACTACTTAGTTATATACTCGCGACATTACCAAATAATATCAATTGTAACTAATATTAGATATGTGTAGACTAGTAATACTTATAATAACTATAACTCTATCTTACTATTAGCTTAACAATAAAGTTTATTTTAGTATATTATAATTTTAATGTTAGTATGTAATTAGATTTAAATAATAATTAATTTAAGTTTAATAAATATATTTACTCTGATGTTAATTGCATTAGAACTTTACATGGCTATCATTACTCGAGATAATACTAATA-----------------------------------------------------------------------------------------------------------------------</ns2:sequence><ns2:name>KY698435.1_Leishmania_braziliensis_strain_MHOM/GF/2006/2006_9_clone_2006_9_18_minicircle_kinetoplast,_complete_sequence</ns2:name></ns2:Sequence><ns2:Sequence dsseqid="sq48" id="sq47"><ns2:sequence>TAGCTAGTAATGAGTTTGTTATGTTATCAGTGAGATAAATATTTTTAATAATGATAAATATCTATAAAATTGGGGGAAAATCGTACTACCCGACATGCCTCTGGGTAGGGGCGTTCTGCGAAAACCGAAAAATGGCATACAGAAACCCCGTTCAAAAATCCCCCAAAATTCGCTATTTTTGGCCTCCCCGTGCACAATTAGGGGTTGGTGTAATATAGTGGGCCGCGCACCCCGACTCGGGCTAGACACTCGAGAAACTGGCCTCTAATGCCGTATAATTTTAGATTTTAAACTTTAAATTGATAATATTGATTTTTAACTTATAAATTAATATGTGTTTGGCTTTATTAATGCTAAATTAGAATAAATGTTTTTAATTAAATTGATAAATAGTTTTATTATGTTAATATGAGTTGAATTATATATTTTAATTTATTACTAACTTTGACTATCTATAATACTGCATCGCATGGTTACTATCATTATACTATCTTGTAGTAATGAGTCTAGCATAACTAATATGTAATATATTCTGTAATGTAATTAGTATCAATATTATTAACTCTATTAACGCTATGATAGTATCTTATCGGAACAATGGTTAGACTATATTATATCTATACATTAGTTTTATAATTGTATATAATTAATAACTTTAAATTATAATCTTATTACATCTTGCGCTACTCTATTCTAACTTTGATTTTAATTGTTAGATAATATTTTATAAATTTAATTGTAATACACGTTAA----------------------------------------------------------------------------------------------------------</ns2:sequence><ns2:name>KY698436.1_Leishmania_braziliensis_strain_MHOM/GF/2006/2006_9_clone_2006_9_19_minicircle_kinetoplast,_complete_sequence</ns2:name></ns2:Sequence><ns2:Sequence dsseqid="sq50" id="sq49"><ns2:sequence>GTTATTATGTTTGATTAGCAACAAAATAAATTTATAAATTTTATATTCAATGTTATAATTCGTGAAAAATGGGGGTCAAATTTTACTCCCCGACATGCCTCTGGGTAGGGGCGTTCTGCGAAATCGCAAAAATGGCATACAGAAACCCCGTTCAAAAATCCCCCAAAATTCGCGTTTTTTGGCCTCCCCGTGCACAATTAGGGGTTGGTGTAATATAGTGGGCCGCGCACTCCGGCTAGAGTTAGAATGCCATGAAATAGGCCTCTTAGAGGCCTTAAAATTAAAATCTAGACTGTAATGGGAATAAATCATAAAAATAAAGTTAATATTGAATTTAAATATATTATTTTATTAGTTTGTTACTATATTAGCTATGTTATCAGTTCCATTACTATTTATTACACTAGTCTATGTTAGTTTATAATATTGAATGTAATACGTAACTATTTTAATTATAATACTCTCACTAGCACTGTTATATGATGTGTTAGAATAATCATTAAATATTACCAATTTATACTAATATATATTCTATATTACAGCCTTATAACATAGGTTTGATATAGTTTCATTGATAGTATATAATTTTATAATTTACTAGTACTAATGAGTATAGATAAACGTTACTAACTATACACTGGTTATTATTTTATTGATTACACTAGATTTATAATATTTAGTTTAACTTTTAATTTACTTTTCTATAATTATGCGTTAGTTAGTTAATAAAATTATTTTACTTAGAGGC--------------------------------------------------------------------------------------------------------------</ns2:sequence><ns2:name>KY698437.1_Leishmania_braziliensis_strain_MHOM/GF/2006/2006_9_clone_2006_9_20_minicircle_kinetoplast,_complete_sequence</ns2:name></ns2:Sequence><ns2:Sequence dsseqid="sq52" id="sq51"><ns2:sequence>AAATAAACTTAAATAAAAATTTAAATAACTGTGTTACGTGTGTTTAGAGTTTAATAAAATATTATAAAATTCGACAAAATTCGTACTCCCCGACATGCCTCTGGGTAGGGGCGTTCTGCGAAAACCGAAAAATGGCATACAGAAACCCCGTTCAAAAAATGCCCGAAAATCGCTATTTTTGGCCTCCCCGTGCACAATTAGGGGTTGGTGTAATATAGTGGGCCGCGCACCCCGACTCGGGCTAGGATGTCGTGAAACTGGCCTCTAAGGCCTTACATTTTTAATTTTTATTCTTTTTCTAGTTTTATTTTAATTTTTAGTTTTGATTTGATATTAGATTTAATAATTTTATTTATGCTAGCTTTGATTTAGTATTCTAATTTGTAATGCAATGATATAATTAATTTAATTACACTGATATGATACTATTTAATGTATTACTAATTTATTGATGCTAGAGTATAATATTATCGTTATCGAGTATGGTAATGAGTGCATAATAGAATAAGCATAGAATAAGTTATGTTTAATATTGTGACACTATAATATACATTACTATCATTACGCTAACTATACTCTACACTTTACTCTATGTTAGTTCAATAATAATTTTATAATTAGCTTGTATAGTATAAATTGATGTTCTATTATTTATAATTTATAATTCATCTTATTTATATCGCACTGCATTAGATAATAAAATAGTTTTATAATTAGTGTCTTACTAGTAATAACTTTAA----------------------------------------------------------------------------------------------------------------------</ns2:sequence><ns2:name>KY698438.1_Leishmania_braziliensis_strain_MHOM/GF/2006/2006_9_clone_2006_9_21_minicircle_kinetoplast,_complete_sequence</ns2:name></ns2:Sequence><ns2:Sequence dsseqid="sq54" id="sq53"><ns2:sequence>TTATGTTTAATATAATTTTATTTAAATTTAGAAATAATTATTTATGATGTTCAGTGACACAGCGGAAAATTAGATCAAAATCGTACTCCCCGACATGCCTCTGGGTAGGGGCGTTCTGCGAAATCGCAAAAATGGCATACAGAAACCCCGTTCAAAAATACCCCAAAAATCGCGTTTTTCGGCCTCCCCGTGCACAATTAGGGGTTGGTGTAATATAGTGGGCCGCGCACTCCAGCTCGAGCTAGCTTCGATGAAACTAGGCCTCTTAGAGGCTTGAATTTACAATTTTAATTATTTCTCTTTGTTATTTAATATTTAATATCACAATTATAGTTAAATTAGTTTTAATGTTAGAATAATAAATTGTTACGTATGATTAGCTTATATTAGAACTGATTAGTACTATTATATTATGTGTAGTGTGAATATAGTTTGATATATGTAATGATAATAATAAAATTTATATATAATCTACTCATTACACGTGTTATACATATGATACTCGATATTTCCCTTTTGAACTGCTTTCTGCATAACTTGTGGCATTATTTTATAGTTTTAGAGTAATAACATTGTAATCTATAATTATACTATCTTAGTAGTGTTATAGTTGTTCTAATAGATAATAATATTTAGTTTCATTTATATTTATATAACTTTGCATACCATAGTTTAACTATTGACATTCGCTACATTAGAACTATTAAGAGTAATGATAACGTTGCATTGTAATATTATAATAAATTAATTT-----------------------------------------------------------------------------------------------------------</ns2:sequence><ns2:name>KY698439.1_Leishmania_braziliensis_strain_MHOM/GF/2006/2006_9_clone_2006_9_22_minicircle_kinetoplast,_complete_sequence</ns2:name></ns2:Sequence><ns2:Sequence dsseqid="sq56" id="sq55"><ns2:sequence>TTAAAATTTTATTAAATTGATGTAACACGTGTCTTACATGTTTTTAGTTTTTATAAAAATACGTAAAATTAGGGTCTAAAATTTACTCCCCGACATGCCTCTGGGTAGGGGCGTTCTGCGAAATCGCAAAAATGGCATACAGAAACCCCGTTCAAAAAATGCCCGAAAATCGCTATTTTTGGCCTCCCCGTGCACAATTAGGGGTTGGTGTAATATAGTGGGCCGCGCACCCCGAGTTGAGCTAGCTCTCGTAAAAGTAGGCCTCTTAGAGGCTTGTTTTTTAAAAATTAACTTTATAATTTATTTATTTCATAATTTAGATTAATAATTAAAATTTATCACTGTTATACTCATGTTAGCTTCATTGAATTAGTTCTAATTAATAAATAATAAATTGATTTGTATAGTTGTATAATATTATGTTATTAGTTTATAAATATTTAACTATATAGTTACTATCACTGCACCGATTAGATAACTTAGATGTATTACTATGAGTAGATACTAGACTAATACTAATATCAATTTATATTGTAATATGATACAGCTCCATTACGATAATAACACTATGATACTATACAATGAGAACATGATAAGAACTATAATATAATAAAATTTATTAATACTAATGTATACTTATTATGATTTTAATAATTAAACTTTACAATTATATTTTTATTTACATTTATATCTCGCTGTGTATTGCTATATGTTCTCTTAGATATACATAATTTTATTTAAATGTTCGAA------------------------------------------------------------------------------------------------------------</ns2:sequence><ns2:name>KY698440.1_Leishmania_braziliensis_strain_MHOM/GF/2006/2006_9_clone_2006_9_23_minicircle_kinetoplast,_complete_sequence</ns2:name></ns2:Sequence><ns2:Sequence dsseqid="sq58" id="sq57"><ns2:sequence>TAATAAATAAAATTGTTTTAGTGTATTACGTGATAAATAAATTTATAAAGTTAATAAAATATTGAATTTTGGGGGTAAAATTTTACTCCCCGACATGCCTCTGGGTAGGGGCGTTCTGCGAAAACCGAAAAATGGCATACAGAAACCCCGTTCAAAAAATGCCCGAAAATCGCTATTTTTGGCCTCCCCGTGCACAATTAGGGGTTGGTGTAATATAGTGGGGCGCGCATCCCGGATTGAGCTAGGTTCGATAAAAAGTGGCCTCTAAGGCCTTATAAAATTATAATTCTAGCGTGTTACGTGTTTTTAGATTTAAAACTAGTTATAATAAATATTTTTTATTACTTTGTTATGTTGATTTTAAATTTACTAATCTTTATCTAATTAGTTTCTATATAAATAGTTTAAATTAGTTTTATTTAGATTTATTATACGTTATATCTAATAATTATACTTTGATAATAACTTTTATAAAATTAGCTCTGGTTATAGTGTATTATGCTCGTAACTAATATATAACTTGTTTTATTCTATATTATATAATACCATAGTGATACTATAATGATAACGTAATGATACTAGATACAATACTAGTAATTTATATATACTCATATACACTAGTTTTATAACTGTACTTATTCGATTACATAGATATAACTATACTTCTATTTATAATACTTGTACACTTTCTTTGTTACATCTAATTAGATAACTCACTATTACAGCTAATAATTAGTAA-----------------------------------------------------------------------------------------------------------------------</ns2:sequence><ns2:name>KY698441.1_Leishmania_braziliensis_strain_MHOM/PE/91/LC1412_clone_LC1412_1_minicircle_kinetoplast,_complete_sequence</ns2:name></ns2:Sequence><ns2:Sequence dsseqid="sq60" id="sq59"><ns2:sequence>AATTTAATTTTTAATTTTATGATACAGCTGTGTTATGTTTGTGATATTATTATTCAAAATTTATAAAAATAGAGCAAAAATCGTACTCCCCGACATGCCTCTGGGTAGGGGCGTTCTGCGAAAACCGAAAAATGGCATACAGAAACCCCGTTCAAAAATCCCCCAAAATTCGCGTTTTTTGGCCTCCCCGTGCACAATTAGGGGTTGGTGTAATATAGTGGGCCGCGCACTCCCCGCTGGGTTAGAATCATTAAAATGTGGCCTCTTAGAGGCTTATTTTTTATTTTCTAGCTAAACTCGTGAATATGATGTTAATAGTGGCATTTATATTTATTATTTATATTTATTTCTAATTTTACTTTACTATTTAGTTCTAATTATGTTCTATTGAGTAATATAATAATTAGTATGATAATGTATTGTATGTTTATTGATAAGATATAAATTTATTTATTATCTATACTATCTCTGCACTATCATTGTTACATGGTTATACTACATCAAACTAGCCTAACTTATATTGATATTAATATATATTATGTAGTATATTCGATAATAATACTCATTAGCTCTAACATTAGATAATACTACGTTATTGATAGCATTGATTGTATAATTATATAATAAATTTAATAACTATTATTTATCTGACACATATACTATATTTAACTCTGTGCACTGAATGTTATAATTGTTATGCTAGTTAAGTGATAGTTAATTGTAATGTTAAAATAATAATTTTATTTTGAT------------------------------------------------------------------------------------------------------------</ns2:sequence><ns2:name>KY698442.1_Leishmania_braziliensis_strain_MHOM/PE/91/LC1412_clone_LC1412_2_minicircle_kinetoplast,_complete_sequence</ns2:name></ns2:Sequence><ns2:Sequence dsseqid="sq62" id="sq61"><ns2:sequence>TATTATTTTTATTAACTAGTGTCTTACTAGTCTATAAACTTTTTATTATTTTTATAAATATTTAAAATTTTAGCCAAAAATCGTACTCCCCGACATGCCTCTGGGTAGGGGCGTTCTGCGAAATCGCAAAAATGGCATACAGAAACCCCGTTCAAAAAATGCCCGAAAATCGCTATTTTTGGCCTCCCCGTGCACAATTAGGGGTTGGTGTAATATAGTGGGCCGCGCACATCCTCTCGAGCTAGAACGTGGTGAAACAGGCCTCTAAGAGGCTTAGTTTTATGATTTTGAATGAAACACAGAATAAATAAAAATATTTCACTTATATAACTTAATTCTCTGCTTTACATCTAATAATTATTTTAAATTAGTTAATAATAGCTGTTCTAATGTATTACTAGTTAAATATGATAATATATAGTTCTATTATTGTTATTATATCAGTACTATTATGTATCTATACTATCAACTCTATTATACCATAATTATCCTCTCGTATTACTAGATATTCATAATATAACTGCTTTGTAATATATATTGTGCTAGTTTTATTGATATTATTCATTACACTATAACGTTACTAACACTTTACTAATATTATTATAATTATTACGTTACAATGCTAGTTATACTTTATAATACTAGTTACTACTCTATATTACTCGAACTTTACTTGTGCAATACATAGATATTAATTAAAATTTAATAATACAGTTAGTACTAATGAGTTTGAATTATAATTTAACATAA------------------------------------------------------------------------------------------------------------</ns2:sequence><ns2:name>KY698443.1_Leishmania_braziliensis_strain_MHOM/PE/91/LC1412_clone_LC1412_3_minicircle_kinetoplast,_complete_sequence</ns2:name></ns2:Sequence><ns2:Sequence dsseqid="sq64" id="sq63"><ns2:sequence>AAATTTTATTAATAGATCAGCGCAATACAGTGTTATTATGGTTGGATAAATTTATAAAATATTAAAATTTTAGACCAAAATCGTACTCCCCGACATGCCTCTGGGTAGGGGCGTTCTGCGAAAACCGAAAAATGGCATACAGAAACCCCGTTCAAAAATTGCCCGAAAATCGCGTTTTTTGGCCTCCCCGTGCACAATTAGGGGTTGGTGTAATATAGTGGACCGCGCACTCCGGCTAGAGTTAGAATGCCATGAAATAGGCCTCTGAGCAGCCATATTTTTATTTTGAAACTAAACTGCACTATTAAATGTTATTATGTGATATATTTAATTTAAAATCTAATTTATATTTAATTTTATCTTATATTACTGCTATATCTTAGACTATACATGACAGTCTATATAATATTATTACTATGTGTTCTTATCATTGTTCTATACTATAGTTTTGATATTATATAACACTGTTCCATACTAGATAATACTGCGTTAGACTCATTACCCGAAAATGCTATTTATAACTAGTTGTAACTTGTATTTTTTAATAATATCTAATAAAATTTATATAGTTATGGCTATAGAGTAGATAGTTATAATATTTAATAATATGATACATTACTAGCTCTACTGATATAGATTTAATATGTTCTATTTTATTTTATACTTTGATTACCATGCATTTATACTTTTAATAATTAATTAATTTTGTTTTACTATTTAATGTGCACAATTAGCTATCATAAATAAATA------------------------------------------------------------------------------------------------------------</ns2:sequence><ns2:name>KY698444.1_Leishmania_braziliensis_strain_MHOM/PE/91/LC1412_clone_LC1412_4_minicircle_kinetoplast,_complete_sequence</ns2:name></ns2:Sequence><ns2:Sequence dsseqid="sq66" id="sq65"><ns2:sequence>TGTTAATAGTGTTTGATAGCTAAGATATAAATTTAAATTTTATTTTCAATTTTATAATTATCTCAAAAATCCTCATAAAATCGTACTCCCCGACATGCCTCTGGGTAGGGGCGTTCTGCGAAATTCGAAAAATGGCATACAGAAACCCCGTTCAAAAAATGCCCGAAAATCGCTATTTTTGGCCTCCCCGTGCACAATTAGGGGTTGGTGTAATATAGTGGGCCGCGCTCCCCGGCTCGAGTTAGAATGCCATGAAATAGGCCTCTAAGAGGCTTGAATTTTAAAATCTAGCTGAATTAGACTTATAATTATTAAATTGAATATTATTATTTATTTTAAACATATAATTCTATTGCTACTAGCTTTGATAATAATTATAACTAGTGTGGAACTATTAAATAATATTATTGTATACTATTCATTGTTACTCTCATTTTATATAACTATCTATACTATAATTAGCTCATTACCAGTGTGTTATAGTGTATTAGAGATAGTATGAGATAATATCAATTTGTACTAATATATATTCTATATTACGCTATTATACCATGATATTGACATAGTTTTGATAATACTAGATAAATTTATTAATTCAATGATAACTATACAATTATATAATTAATGCTAGTCATACACTATATATAACTTTATTTATTCTCATAGCTTTACTATATCTAGTTTAATCTTTAATTTACTTTTTCATAATTATACGTTAGCTTAATAAATAAATAATTTTAGTTTAACG--------------------------------------------------------------------------------------------------------------</ns2:sequence><ns2:name>KY698445.1_Leishmania_braziliensis_strain_MHOM/PE/91/LC1412_clone_LC1412_5_minicircle_kinetoplast,_complete_sequence</ns2:name></ns2:Sequence><ns2:Sequence dsseqid="sq68" id="sq67"><ns2:sequence>TAACTGTGTTTAAATAAATTTATTATGCGCTGAACAATGCCTAAGGAGTCGACTCATTACCTCATAAAAATGGGGGAAAATCGTACTCCCCGACATGCCTCTGGGTAGGGGCGTTCTGCGAAAACCGAAAAATGGCATACAGAAACCCCGTTCAAAAATCCCCCAAAATTCGCGTTTTTTGGCCTCCCCGTGCACAATTAGGGGTTGGTGTAATATAGTCGGCCGCGCACCCCGGGCTGGGTTAGGATTGCATGAAACTGGCCTCTAAGGCCTTATGTTTTTGAATTTCTAATTTTTAAACTAATATTTTGCTTTTAATGTTGCATAAAGTTGGAATTATGATTATATTTAAATTGATAAAATTATATTTATAATAATATAGCTGTTCTCGTTCTGTTACTAGTTTATTCATTATTTAATTTATTAATTTTATTAATTTTTATAATACTACTATAGTTTCTATAACATTACTATTATATGCTCCATTGTGTTACTATCATGAAATACTAGCAATTATAACTAATATAGATATATGTTATACACTATTACCATACTATTATAATGCTACTCTATTGATAAGATAATAGCTAGTTCCATATAGATAATAACATTAGTATATAAGTTTGATTATTATGATTATTTATAACTTTAATATAATTCAATTGATATAAACTCACGGCTATATATTAATTTTTATTTTTATTCAGTTATGTTATTAATAGTTCGATAAATAAATATTTAATTTTGAAT------------------------------------------------------------------------------------------------------------</ns2:sequence><ns2:name>KY698446.1_Leishmania_braziliensis_strain_MHOM/PE/91/LC1412_clone_LC1412_6_minicircle_kinetoplast,_complete_sequence</ns2:name></ns2:Sequence><ns2:Sequence dsseqid="sq70" id="sq69"><ns2:sequence>CATTTAATAATTATTTTTTAAATTAGAATGTTATTGTTGCCTAAGGAGTCGAGACATTACCCGTAAAAATAGGGTCAAAATCGTACTACCCGACATGCCTCTGGGTAGGGGCGTTCTGCGAAAACCGAAAAATGGCATACAGAAACCCCGTTCAAAAATCCCCCAAAATTCGCGTTTTTTGGCCTCCCCGTGCACAATTAGGGGTTGGTGTAATATAGTGGGCCGCGCACTCTGTCTCAGGCTAGCTTGGTGAAAAGTAGGCCTCTTAGAGGCTTGTTTTTAGGATTTTAAATTTAACTAGAATAAAATTGATTTTAAATTAATAATTGATTAGAATTAATGTTATTATATGAATTAAATATTATTTATTATTATAATCTTATATCTACTCGCTTGCGATACTATACTAGTTCAATACTAGTTTTATTATTGTTATAAATATAATACAATTAGTATAATACAGCTCTAACGTTACTATCATTGATATGGTTACTTGAGCTAATAATATCGTAGAATAAGTTATATTGTAATATATTCTATGGTGTTACATTACTATTAGCCCTATTACATAGTTAATTTATAATTTTATACTTACACTGTATATGCTATCATAGTATAACTATTAGATATAATAATTGTTCTGATAGTGCTACTTATGTTAGATAATTATTTACACTACTCTTATACTGATTAACTTTTTGTTGATTACAATGATATTACTAGCTACACTTTAATTAAATTTATATATTA------------------------------------------------------------------------------------------------------------</ns2:sequence><ns2:name>KY698447.1_Leishmania_braziliensis_strain_MHOM/PE/91/LC1412_clone_LC1412_7_minicircle_kinetoplast,_complete_sequence</ns2:name></ns2:Sequence><ns2:Sequence dsseqid="sq72" id="sq71"><ns2:sequence>TTATAATAATTAAATTTGAGTATTACAATGTGTTACGTGTTTAGATAGTTTTTATAATTATTCAAAAAATAGCTCCAAAATCGTACTCCCCGACATGCCTCTGGGTAGGGGCGTTCTGCGAAATCGCATTTTTGGCATACAGAAACCCCGTTCAAAAATTCACGAAAAATGCCATTTTTTGGCCTCCCCGTGCACAATTAGGGGTTGGTGTAATATAGTGGGCCGCGCACCCCGGCTTGAGCTAGCTTGATAAAAATATGGCCTCTAAGAGGCTTGTTTTATGAGTTTGAGTTATAATTCATTTTAATATTATTATTTCAATTTATAAATTTATATTTTACTTTACTATGTGCATATCTAGTTTAGTTTATAGTTAAATAGTTTATTGTAGTGCAGTATTAGATGTAATTAGTATTATTTAGTTTTAATAATGAAACTATTTAGATAATGTTATATCACTATCATATACTCGATTATATACTCTGTTAGACCATTATAACGCTAGAATATCATATTATAACTGCTTTGTAACTTATATTTACTAGTATTATCTATAATTTAGTGATATAGTAGCATCATTGATAACATTACTATAATATGGTTACGAATAGATAGATAATTAGAATTAATAACTATACATAATAATTATTATTTTATATTATTTGAATTTTACTTGTGTTCGCTGCGTTATGATATTTATTAAATAAACTTTTATTAGTGCTAATTGAACTTTAATTGTTGCTAACATAA------------------------------------------------------------------------------------------------------------</ns2:sequence><ns2:name>KY698448.1_Leishmania_braziliensis_strain_MHOM/PE/91/LC1412_clone_LC1412_8_minicircle_kinetoplast,_complete_sequence</ns2:name></ns2:Sequence><ns2:Sequence dsseqid="sq74" id="sq73"><ns2:sequence>ATATATAATTTTAATTTTAGTGTTATTAGTGTCTATTAGTTTTTATAATTTTAATAATTTCATCAAAAATGGGGGTAGAATTTTACTCCCCGACATGCCTCTGGGTAGGGGCGTTCTGCGAAAATCGAAAAATGGCATACAGAAACCCCGTTCAAAAATCCCCCAAAATTCGCGTTTTTTGGCCTCCCCGTGCACAATTAGGGGTTGGTGTAATATAGTCGGCCGCGCACTCTGGATTGAGCTAGGATTGACAAAACTAGGCCTCTAAGAGGCTTGATTTTATGCGCTGAGAATAAAAATAATTTTTATGTTATAATTTGACATCTAATTTAAATTTTATTGTTACGTGGTTAATATATTTAATTATTTAATCTAGTTTATTAATTTTATTCTATTACTAGCTTTATTACGTATATTATAATTATGTTATTACTAGTTCTACTCTATTGTCTATAATAATACTCATTACACTGTTACATCATAGTTCCGTTCGAGTAATACTAGATAATACAATATATAACTGCTTTGTAATATATATTAGCTAATAATACGTGATAATATTGATAATTATATAATGCTAAGTTTATTAATTTATTAGAATAATGATTATTATAATTTTATAGTTACGATATTGTTATACTATAATTACTATTTCATGTTGCTTAATTTTTACTTGCATTGATTACTATATTAGAACTGATACGTTACTGTGTTAGTAGTATGATAGTTACAAATTTAAATTTACTAATA------------------------------------------------------------------------------------------------------------</ns2:sequence><ns2:name>KY698449.1_Leishmania_braziliensis_strain_MHOM/PE/91/LC1412_clone_LC1412_9_minicircle_kinetoplast,_complete_sequence</ns2:name></ns2:Sequence><ns2:Sequence dsseqid="sq76" id="sq75"><ns2:sequence>TAATAATAATAATTTAATTATTGTTATGATGTGTTTAGTTCGATATAAAATTTATAATTCTTGTCAAAATTAGCTAAAATTCGTACTACCCGACATGCCTCTGGGTAGGGGCGTTCTGCGAAATCGCGATTTTGGCATACAGAAACCCCGTTCAAAAATTCGTGAAAAATGCCATTTTTTGGCCTCCCCGTGCACAATTAGGGGTTGGTGTAATATAGTGGGCCGCGCATCCCAGCTCAGGTTAGATTGGTGAAAAGTAGGCCTCTAAGAGGCTTGTTTTTATGATTTTAATTTTATTCGAATAATATTTTAATTTTGACTTTAAATAATTGATTAAATTGATTTATATGGTTATCTAGCATTGCATATATTTATGAATTATAATATTGCTGCACCATACTAGTAATATAATAGTTCCATAGTTGTATCTATATTGGTAACGATAATAAGATTATATAATTTTAATAAAGTTAGTGTATTATTTGAATGATAGTGATATTATTAGATTTTTATAATATGAACTGCTTTCTGCATAACTTGTAGTATATTTTTAGTAATTTTATAGTATTTAGAGTATAACATTATGAGCTGACGTATTACTATTATAATGAGTAATGATACAGTTTTATTAGTTCATACACAGTAATATAATTTATATAATTTTATACACGCTAATTTAACTATTGATGTTCTAATTACTAAACTATGATTGGAGCTGTATTACTAAACTAGTATGTTACTAGCTTTGTTAA----------------------------------------------------------------------------------------------------------</ns2:sequence><ns2:name>KY698450.1_Leishmania_braziliensis_strain_MHOM/PE/91/LC1412_clone_LC1412_10_minicircle_kinetoplast,_complete_sequence</ns2:name></ns2:Sequence><ns2:Sequence dsseqid="sq78" id="sq77"><ns2:sequence>TATGTTAGCTAGACAATAAATTTAATTTTGTTAAATAATTTTATAATGTTGTTTGTAATGTTGTGAAATTCGAGGGAAAATCGTACTCCCCGACATGCCTCTGGGTAGGGGCGTTCTGCGAAAACCGAAAAATGGCATACAGAAACCCCGTTCAAAAATCCCCCAAAATTCGCGTTTTTTGGCCTCCCCGTGCACAATTAGGGGTTGGTGTAATATAGTGGGCCGCGCACTCCGGCTAGAGCTAGGATCATAAAATTATGGCCTCTTAGAGGCTTGTTTCTCGCGTGTTACATCATATTTGAATATAATTTATTTTTAATTTATTATTCTCATTTAACTTTGTGATATTGCTAATCTATTTACTAGTTTTGATTTATTTTAATTTTATAAACTAGATTGTTCTAATATTATATCTATTGAGTTACTAATTTTATAATTTTATTGAATACTAATAATAACGTTATCTAATGATAGTGCTGATAGATGTAATGGTTAGTAATAGGTGGGTAATAACATATAACTTGTTTAATATATAATATGTGGGGTAATACTATCTATATAATGTATAATTATTGTTTCGCTAATACACTATTAATTTATTTATAACTATACTTATATTAGTTCTAATCATTAGTATACATTGTGGTACTAGTTTATTAATTTGATAATAATATTTACTTTTATATATGTCTCTTACATTATGCTACTTTAGTTACTAAATAAAACTATTATGTTACTAGTAATACACTTG-----------------------------------------------------------------------------------------------------------</ns2:sequence><ns2:name>KY698451.1_Leishmania_braziliensis_strain_MHOM/PE/91/LC1412_clone_LC1412_11_minicircle_kinetoplast,_complete_sequence</ns2:name></ns2:Sequence><ns2:Sequence dsseqid="sq80" id="sq79"><ns2:sequence>TTTATTTGTTTTTATAATATGGTGTTACACGCACATTACTCGTTATAAATTTTATAAAATGTTGAAAAATGGGGGTCAAATTTTACTCCCCGACATGCCTCTGGGTAGGGGCGTTCTGCGAAATCGCAAAAATGGCATACAGAAACCCCGTTCAAAAATACCCCAAAAATCGCGTTTTTCGGCCTCCCCGTGCACAATTAGGGGTTGGTGTAATATAGTGGGGCGCACACATCCTCTCGAGTTAGAATGCCTCATTATAGGCCTCTTAGAGGCTTGTTTTGCTCATCTCTGCGATACTTCGCGTTTGATATTGAATTACTATTTAATTTAGACTAGTTTTTATTCTAATATTGATAAAATAGTTTGTTACTAGTGTAATAGCTAGTTAATAATAATAATTCTATAGTTAGTCTATTACTAGTTCAATATAATTTAAATTTATATATTATCGTTATACATACTACTCTGTTACTACGTTGTATCATCATAATAGTATAATACTAGCTCCCCTTTAATATTAATATTAGTTGTACTTATGTAGTAATAGGTTAGTAACATTAATAATATTATACTCTATACGTAACTATATTGGAACTATCATATACTATCTATTAGATAATATTACGAGGACATTGATAGATAATTTATTAAAATATATTTATTACATTAGCTAGACTATAACTTTTATTCTCTTTATCTATTTATGTGTTTCGTGATAATACATTAATTCAAATAATTTAAT--------------------------------------------------------------------------------------------------------------------</ns2:sequence><ns2:name>KY698452.1_Leishmania_braziliensis_strain_MHOM/PE/91/LC1412_clone_LC1412_12_minicircle_kinetoplast,_complete_sequence</ns2:name></ns2:Sequence><ns2:Sequence dsseqid="sq82" id="sq81"><ns2:sequence>ACGATAATACTTTAACTTTGTTATTAGATCACAATAATTTTTAATTTTATTTTCATGATAGCTCAAAAATAGGGTCAAAATCGTACTACCCGACATGCCTCTGGGTAGGGGCGTTCTGCGAAAACCGAAAAATGGCATACAGAAACCCCGTTCAAAAATCCCCCAAAATTCGCGTTTTTTGGCCTCCCCGTGCACAATTAGGGGTTGGTGTAATATAGTGGGGCGCGCATCCCATCTTGAGCTAGCTCTTATAAAAATAGGCCTCTTAGAGGCTTGTTTTAATAGTTTCTATCTTGAATCTAAATTTGAACTTATTTTTGACTTTAAATAATTCTAATAATGCTATTATATGATGTTGATTAGAGTTTAGATAAATATAAATTTTAAAATAATAATAATTAATGTGTTACTATAGTTTATTGAATATAATTAGATTATTAAATTTAATAAAAGTTAGTTCAACGTTGTGATATGGTTATAGCTCCTAATCGATACTAACCCAGTACATATAGAATATAACTTATATTACACTTATTATACTACTATTATACATACATTAGACTATAACTATAAACAATTAAATATTATATTATTTGTTCTCTTATAGCGCTATTATGTTCTCTTATAGTTATGATATTTATTTATAAAATTAATTATACTAAATTATATAATACATTACACTCTATATTTACTCTATAGTGTTCGATGATATACTAGTTATGCTATGTGTTACATTGAT-----------------------------------------------------------------------------------------------------------------------</ns2:sequence><ns2:name>KY698453.1_Leishmania_braziliensis_strain_MHOM/PE/91/LC1412_clone_LC1412_13_minicircle_kinetoplast,_complete_sequence</ns2:name></ns2:Sequence><ns2:Sequence dsseqid="sq84" id="sq83"><ns2:sequence>TTAAAGTTTTATTATTACGTTGTTATGTGAGTGATTAGTGAAATTAAAATAATATTAAAATTATAAAAATCAGGTCAAATTCGTACTCCCCGACATGCCTCTGGGTAGGGGCGTTCTGCGAAATTCGATTTTTGGCATACAGAAACCCCGTTCAAAAAATGCCCAATTTTCACGATTTTTGGCCTCCCCGTGCACAATTAGGGGTTGGTGTAATATAGTGGGCCGCGCACTTCGGCTAGAGTTAGAATGGTGTGAAACTGGCCTCTAAGGCCTTATAATTTTGAAAACTAAACTTTGTCGCATATTATTGCCATTTAAAATAGAATTATGGTTTATTAATTTAATTATTTAATTTATATGTGCTCGCTAGTTATGATTATTTAGTTTTAATTAGTTCTAATTTATGAACAGTTTAGTATTATATAATTTTAATATGAGTGGTATAGTTACTATTAGATATGCATACACTGGTCAATACTTATAATATAATGTGTCTAGTTACGTTACATATATAGAATAAGTTACATATATATTACTAGTTATTAGCTTACATAGACACTAGTTTGATAATATTATAATGCTAGACTACACTATTATTATACTGTTATAGTACATGATAGCTTTATACATTAACTATCTTTGAATATAAATACTTTGACTTGCTTGGTTATATGTGCATGATAAACATAATTATAGTTTTATTTAGTGCTAATAATTTATAAAATATATATTAACTTGATAA--------------------------------------------------------------------------------------------------------------------</ns2:sequence><ns2:name>KY698454.1_Leishmania_braziliensis_strain_MHOM/PE/91/LC1412_clone_LC1412_14_minicircle_kinetoplast,_complete_sequence</ns2:name></ns2:Sequence><ns2:Sequence dsseqid="sq86" id="sq85"><ns2:sequence>ACACTCTATCTAATAGTTTGTTATTGCTCTGTTTTAGATTTAAATTATTTTTCTGAATTTTATTAAATTTTGATCAAAAATCGTACTACCCGACATGCCTCTGGGTAGGGGCGTTCTGCGAAATCGCATTTTTGGCATACAGAAACCCCGTTCAAAAATTGGCCATTTTTCGCGTTTTTCGGCCTCCCCGTGCACAATTAGGGGTTGGTGTAATATAGTGGGCCGCGCACTCGGACTTGAGCTAGCTTGGATAAAAATAGGCCTCTTAGAGGCTTAAATTTACGAAATTAGATTTTAATGTTTTATTTAGATTTATATTTTAATATTTAGTTTAATTTTAGATTATTATTGCTATGCAGTTTCTAATTTAGTTAATAATTAGTTTTTAATTTAGTTACATGCTATTAGATTAATAATTATCAATAATATTTAAATTTTAATAAAGTTATTATTAGAATGTTACTATGTTATACTCGATAATACATCTATGATAATATCTATAAAAATACGCAATTTCCCTTAATATAAATATATATTGTGGGCTAATTTACTATGTTTTAGAGTAATACATTGATAAAGTTATAAATTTGTAATAACGTATGTAATGCTATAATGGAACTATCTTAGATACTATAATTAGTTATAAATTATTATACTCATTAGTGCTATAATTATACTTACTATGATCTCTGTATGCATGCTTGTTATTATAAGCTAGTATTACAATTGTTTTAATAAAATATAACGTA-------------------------------------------------------------------------------------------------------------</ns2:sequence><ns2:name>KY698455.1_Leishmania_braziliensis_strain_MHOM/PE/91/LC1412_clone_LC1412_15_minicircle_kinetoplast,_complete_sequence</ns2:name></ns2:Sequence><ns2:Sequence dsseqid="sq88" id="sq87"><ns2:sequence>TAGAGGCATAATTAATGTTTGTCTTACACGTGTTATGATGTGTTATAAGAATTTAAATTTATTCAAAAATAGGGCTAAAATTTTACTCCCCGACATGCCTCTGGGTAGGGGCGTTCTGCGAAATCGCAAAAATGGCATACAGAAACCCCGTTCAAAAATACCCCAAAAATCGCGTTTTTCGGCCTCCCCGTGCACAATTAGGGGTTGGTGTAATATAGTGGGCCGCGCATCCCAGCTCAGGTTAGAATTGCATAAACTAGGCCTCTTAGAGCGTATAAAATTGATTTGAAATTATTTTTTATTTTATAAGTTAAATTTAGCTTTGATTTGTGAAATTATTTATTATGGTTAGAAATAAATTAACTTTTATTAATATAATTATGAATAGATAAGAATAAATAGTTTTAAATAGTTTTATCATTATTAGAACATGGTTGTATACTAATAGTTTGATACTATCAATGTTATGCTCGCGTATTACTACATAGTTCCGTTATAGATACTAAATAATAGAATATAACATGTTTTAATATTAGTTACAGGGTTATTAACTATTATTATTAACATTTTATTATACTTACTATACACTAGATACTACACTTATTATTACTAATGATTGAGCTAATTGAATACTATGGATATGATTATTAAATATTAATACAATGTTATATTATTAATTAAATATTATAACTCTATTCCCTCTCTTCTCTTTTTATAACTTGTGTTTATTTTATTCACTGTGATACTCTAT-----------------------------------------------------------------------------------------------------------</ns2:sequence><ns2:name>KY698456.1_Leishmania_braziliensis_strain_MHOM/PE/91/LC1412_clone_LC1412_16_minicircle_kinetoplast,_complete_sequence</ns2:name></ns2:Sequence><ns2:Sequence dsseqid="sq90" id="sq89"><ns2:sequence>TATAAAGTTTGTTATACTTGTGTTATGAGTGAAATTAGTTTTTATAAAAATAATAAATTTTCTCAAAATTGGGCATAAAAATTTACTCCCCGACATGCCTCTGGGTAGGGGCGTTCTGCGAAATTCGATTTTTGGCATACAGAAACCCCGTTCAAAAATAGGCCATTTTTCGCGTTTTTTGGCCTCCCCGTGCACAATTAGGGGTTGGTGTAATATAGTCGGCCGCGCATCCCAGCTCAGGTTAGGATTGCATAATATTGGCCTCTAAGAGGGGATATTTTTATTTTCTAGCCTCTAATAGGCTGTTTTAATTAATTTGAATTTTATTTTAATTTATAATTGTTATTTGTTATTAATATTTATAATATCACTGTTCTAGTCTATACTAGTTTATTACTAATGTGCACTATATTAGAACATATAATATTACTCTATCTAGTTTATATAATAGCTCTGATCTATATTCATAATTTTACTATAACGACTCATTACCCTAGTATTATAAATATTCCCTTTTATAACTGCTTTTATATGATATTTTACTATAGTTTTACTAGATAATAGCATTATAGTATAGAGCTAACTTTGATATAATAACGTTACTATGATTAGATAATATGTGCACTAATATTGAATTAAATAATATAAAATGTTTATTACAACGATGATATAAATAATACTTTTTATTTTCTATGTTTACTTGCTATCTACTCGTTACATTTAATTAATTATATCTTTAT----------------------------------------------------------------------------------------------------------------------</ns2:sequence><ns2:name>KY698457.1_Leishmania_braziliensis_strain_MHOM/PE/91/LC1412_clone_LC1412_17_minicircle_kinetoplast,_complete_sequence</ns2:name></ns2:Sequence><ns2:Sequence dsseqid="sq92" id="sq91"><ns2:sequence>AAATATTATTTAACTAGTTTTAGATAAAATTAATGTTACTGTATTGTTAGATTCAAATTATCAATAAAAATTCAATAAAATCGTACTCCCCGACATGCCTCTGGGTAGGGGCGTTCTGCGAAAACCGAAAAATGGCATACAGAAACCCCGTTCAAAAATCCCCCAAAATTCGCGTTTTTTGGCCTCCCCGTGCACAATTAGGGGTTGGTGTAATATAGTGGGCCGCGCATCCCAGCTCAGGTTAGATTGGTGCGAAACTGGCCTCTAAGGCCTTATAATTTTGAATTTCTAAATAATTCGCGTTTTATTGTTGATAAATAGAATATTATTTAATTTTAATTTATAATTTAGCTTGTTATATGTCACTTATCAATGTTCTAATTAGAAATAATATTTTAAATTTAATTAATTGTTATAGCTTTAGTAATTTTATATTATGATAGTTATAATTAGATGATATAGTTCTATGTTATTAATAATCATACTGGTAACCTCTCATTAGCTCAAATTTGATATTATATATTAGTTACAACTTGTTTTGTATTACTATTTTAATACTATATCATTACACTCTATAATACTATCTATATACTCGCTAGCGATAATTATAATGTAATGGAACTAGTGTTATATAGTGATTGTAACTATACATAATATTAAATATATTTATTATATTATAACTCTACTTTAGTATTTCGATTGTATTCCGATGATATTACTGCTATACATGAACATATATGCGCTGTAATAGATA--------------------------------------------------------------------------------------------------------</ns2:sequence><ns2:name>KY698458.1_Leishmania_braziliensis_strain_MHOM/PE/91/LC1412_clone_LC1412_18_minicircle_kinetoplast,_complete_sequence</ns2:name></ns2:Sequence><ns2:Sequence dsseqid="sq94" id="sq93"><ns2:sequence>ATTTAATTAGAAAATAAATTTAATTTTCACGTTGTTATGCCTCTAATGACTCATTATAAATTTTAAAAAATCGATAAAAATCGTACTCCCCGACATGCCTCTGGGTAGGGGCGTTCTGCGAAAACCGAAAAATGGCATACAGAAACCCCGTTCAAAAATCCCCCAAAATTCGCGTTTTTTGGCCTCCCCGTGCACAATTAGGGGTTGGTGTAATATAGTGGGCCGCGCTCCCCGACTCGAGCTAGGATCATAAAAATATGGCCTCTAAGAGGCTTGTTTCTCGAGAATTAAGATTGTTTTGGAGATAATTTATTTTAGACTTAAATTTAATATTTATTTTAATTATTATAATTGATTAGATGTTATTTTTTATTAATAGCTTTAATCCGTTACTAATTAGACTATAATATTACTATATCTTGTTACTAGCTTGCTATTACATATAATTATTATTACTCTATATACAGTTCTATAATGTTCCGTGTATTATACTGTTATAGCTCAAAATAGGGCTAACAATATAAGTTGTAACTAATATTAACTTGTATTTTATAGTATTATATCGATTATAACTATCTATACGTTACTAGTTCCATTGAGCTAATATTTTACTATTATTGATTGATAACTATAACATTTTAATACTAGTTAAACTATAAATTATATTTTTATTAACGTGATTCGAAACATTACATTACCTGTCGCTCATTATTAGAAATATTTAATTTGTTAATTTAATTATTTATGTTTTTAATAAAAT--------------------------------------------------------------------------------------------------</ns2:sequence><ns2:name>KY698459.1_Leishmania_braziliensis_strain_MHOM/PE/91/LC1412_clone_LC1412_19_minicircle_kinetoplast,_complete_sequence</ns2:name></ns2:Sequence><ns2:Sequence dsseqid="sq96" id="sq95"><ns2:sequence>AAATAAATTTAATATAACAGTGTTAATGTGATGTAACGGTTAGCAAATAATTTTATAAAATTTAAAAAATAGCCATAAAATCGTACTCCCCGACATGCCTCTGGGTAGGGGCGTTCTGCGAAATTCGATTTTTGGCATACAGAAACCCCGTTCAAAAAATGCCCAATTTTCACGATTTTTGGCCTCCCCGTGCACAATTAGGGGTTGGTGTAATATAGTGGGGCGCGCACCCCGGCTTGAGCTAGCTCGATGAAAAATAGGCCTCTTAGAGGCTTGGTTTTATAGTTTCTAGAATTCAAACTAATATTTAACTTTTAAAATAAATAAATTTGTGTTGCGCTGATTATTGAGTTAATTAAATTAGATAAATTAAAATATTTATTTAGTTATTATTATATTACTCATATCGTTACTAGATTATAACTATTTATTAGATTACTATGATGTTACACTATCTATACTATTATCTCTAACGGTTAGTAATATAGTAGTAATAGGGCTAGTTCCCTTTAATATAAACTTATATTGTAATATGTTAGTAACACTGTAGTAATACTATATAGTACACGGTATTACACCGTTGATAGTTATAATAATATGAGTTTAATTATAATTATGTTTTATTACGTATAATACTTTATAAACTTTTATTACTAATCTTTGCTGTTAATTACACTGATTATGCGCTATCATTACATTATAATATTGTTCTTACTATCACTAGTTTGATTATTAGTAA-----------------------------------------------------------------------------------------------------------------------</ns2:sequence><ns2:name>KY698460.1_Leishmania_braziliensis_strain_MHOM/PE/91/LC1412_clone_LC1412_20_minicircle_kinetoplast,_complete_sequence</ns2:name></ns2:Sequence><ns2:Sequence dsseqid="sq98" id="sq97"><ns2:sequence>GTTAAACTATTAGCGATAATGTTATTACTGTGTTACATGTTTTTATAATTTTCAAAAATATATTAAATTTCACACCAAAATCGTACTACCCGACATGCCTCTGGGTAGGGGCGTTCTGCGAAAACCGAAAAATGGCATACAGAAACCCCGTTCAAAAATCCCCCAAAATTCGCGTTTTTTGGCCTCCCCGTGCACAATTAGGGGTTGGTGTAATATAGTCGGCCGCGCACCCCAGCTCAGGTTAGGATGCCTCATTATAGGCCTCTTAGAGGCTTAATTTTTAAATTTTAAATAATTTTGACTTTAAATATAAAATTTTAACTTATTAAAATTGATTTACTGTTATTTAAGCTAGATAGAGATAATATTTATTTTAATTATAAAGTTGTATGTCATTTTATTATTATATTAGTTTATCTATAATTTAATAGTAATACGTTAGTTTCATAATTTTATAACAATGCTGTACTATGATGTAGTATGGTGTTAGAACTATGTCTAGAGTGTAATATATATATTAATTGTAATTGATATTAGTGCATTACTATCACTATTACTATCTATAACGTTACTAACACTGTACTATCTTGTTACTATATAGTTTATAAAATTATTATTACTTTGAATATACTAATTATATTTACGTATTATATTTCTAATATCTATTCACTCATTGGCTTATATAATTACTATTAATAAATTTATTTACTACTAATTAGTGTATCATTAGAATTTAATTTTA--------------------------------------------------------------------------------------------------------------------</ns2:sequence><ns2:name>KY698461.1_Leishmania_braziliensis_strain_MHOM/PE/91/LC1412_clone_LC1412_21_minicircle_kinetoplast,_complete_sequence</ns2:name></ns2:Sequence><ns2:Sequence dsseqid="sq100" id="sq99"><ns2:sequence>TAATTGTAATTATATTTTTAAAATAATAAATTTATAATTTTTAGTTTTATTGTCTTATGGTGCTGAAAATTGCGATAAAATCGTACTACCCGACATGCCTCTGGGTAGGGGCGTTCTGCGAAAATGGAAAAATGGCATACAGAAACCCCGTTCAAAAAATGCCCGAAAATCGCGTTTTTTGGCCTCCCCGTGCACAATTAGGGGTTGGTGTAATATAGTGGGCCGCGCATCCCGGGCTGGGTTAGAATTGATGAAAAGTGCCCTCTTAGAGGCCATATTTTTAAAATCTATCGTGTTATGGTTGTTTTGAGTTTATAAATTAGTTTTATATTTATTTCTAACATTGTTCTCTGTATTAGCTTTAGATTAGAACTATTATGTTATTAAGATTAGTAATTATTAGTATAGCTAGTAAATATTATAATTTTATATTGTTATAATGTTAGTGATAGTCTATAATGTGTGCTAATTCAATACTATGTTTATATACGATAATAGTACTAGTTCATATTAGTTATAACATATATTAGACTAGTTACTATACTATAATATTGAATACTATCTAATAATGCTAATCATTTACTACTCTATCACTTACTTATAATAATACTTGTAACGTTACTAATAATGTACTAGTTAGATTACTATATTTAGTTTATTAATAATTCTATTTACGTTCTATTTGATTATTACACGAGCAATTCACTATTACTAGCTTATGTTAGCTAAATAATTTTAAA----------------------------------------------------------------------------------------------------------------------</ns2:sequence><ns2:name>KY698462.1_Leishmania_braziliensis_strain_MHOM/PE/91/LC1412_clone_LC1412_22_minicircle_kinetoplast,_complete_sequence</ns2:name></ns2:Sequence><ns2:Sequence dsseqid="sq102" id="sq101"><ns2:sequence>CTAAACTATAAAATAAAATTAATTAACTTTTGCATTACTGTGTTATTGTGTTTCAAAAAATTATAATTTTAGAGCCAAAATCGTACTACCCGACATGCCTCTGGGTAGGGGCGTTCTGCGAAATTCGAAAAATGGCATACAGAAACCCCGTTCAAAAAATGCCCGAAAATCGCTATTTTTGGCCTCCCCGTGCACAATTAGGGGTTGGTGTAATATAGTGGGGCGCGCACATTCTCTCGAGCTAGGATGCCTCATTATAGGCCTCTTAGAGGCTTCTTTTTTAATTTTTAAACTTTTTATTTTATAATTTAATTATTTAATATGAAATTGAATTTTATTTTAATATTACTTTGTTGCTAACTGTTCTCGTTAATAATAATATATTAGTTCTGTCTTAGCACTAGTTTATTACTACATTAGATACATATAATTGACTATACTTATTATCTATATACGTGATAGTATGGTTATGTATACGTGTGGCTATTAACTTTATATAATTAGCTCAATACTAGTTATAATATATTCTAATATGTAATATATGGGTAACATTAACGCTAGTATTACTATAGTTTATGATAGAGCTACATTTAATTAAACTATTGATATAAACTTTAACTATACTGTACTATATAGTTTTAATATTTAGTTAACTTATAATATTATTTATTTTCTTTTTCTTTGCTATACATTGATACGATTATGCGCTATCTATTTACTAAATTAAATATAATTATTATTTACTAACTACA----------------------------------------------------------------------------------------------------------</ns2:sequence><ns2:name>KY698463.1_Leishmania_braziliensis_strain_MHOM/PE/91/LC1412_clone_LC1412_23_minicircle_kinetoplast,_complete_sequence</ns2:name></ns2:Sequence><ns2:Sequence dsseqid="sq104" id="sq103"><ns2:sequence>GTAACACTAAGTTTATTTATAGTTTAGAGTTAGCAATGTTATAATGTGTTATCCTATGGAGCACGAAATTAGCTTCAAAATCGTACTACCCGACATGCCTCTGGGTAGGGGCGTTCTGCGAAATCGCATTTTTGGCATACAGAAACCCCGTTCAAAAATTCACGAAAAATGCCATTTTTTGGCCTCCCCGTGCACAATTAGGGGTTGGTGTAATATAGTGGGGCGCGCACATCCTCCTGGGCTAGAACATCATAAAAGTGGCCTCTAAGAGGCTTGAATTATTGATTTTAAAATATTTCTCATTTAAATAATATTTTTTAATTTAATTTTGCTGTTCCGTTATTAATATTGATGATAAACAATTATTTATAAATATTTATTTTTAATTTTAATATAATGCTAGTTTAGTGTATCGAATTGGAACTGTTATTAGATAATATTGATTTTATAGTTTATAGATTTTATAATAGTATCAATGATAGTCATATTAGCATAGTATTAGCTCATAACTAGAATATAATATATATTGATATGTAATTACTAGTAATACTAAGATACACTAACACTATGAGTTTATAAATTTAATAAAGTTGATATAATACTTTTTAATAATATTATACACTAGTATGTACTGCGTTAGATGTAATTATATTTTATATTAACTATATATTTGTCTAACTAACGCTATTACACATTCATGTTACGTGACAACACTATTACATTTACAATATTTAATTATAAT--------------------------------------------------------------------------------------------------------------------</ns2:sequence><ns2:name>KY698464.1_Leishmania_braziliensis_strain_MHOM/PE/91/LC1412_clone_LC1412_24_minicircle_kinetoplast,_complete_sequence</ns2:name></ns2:Sequence><ns2:Sequence dsseqid="sq106" id="sq105"><ns2:sequence>TGTTAATTGTTTGTTACATTTTAATTTTAAATTCAATTTAGTTTATGACATTGTGATATATCGATAAAAATCGATAAAAATCGTACTCCCCGACATGCCTCTGGGTAGGGGCGTTCTGCGAAATCGCAAAAATGGCATACAGAAACCCCGTTCAAAAATCCCCCAAAATTCGCGTTTTTTGGCCTCCCCGTGCACAATTAGGGGTTGGTGTAATATAGTGGGCCGCGCACTCCAGCTCGAGCTAGGATCATAAAATAATGGCCTCTTAGAGGCTTGTTTCTCACGTGTTAATATATTTTTAGACAACACTGATTTATTAATTAATATTTAACATTAGAACTGGTTATTACACTGCTATTAGATGATTATTATTAGTGCATATTATATTTTAATATTCAATGTAACATTAGTAATATGATTAGCGACAATACTAGTTTATTATAAATTTAAAGTTTATGATTTGGTAATACTTAGTTACTGGTTAGATAACATTACATCACTAGATATATCACATATAGAATATATTCTATATATAATATGACTAGTTACGTATGATATAGTATTATTAAGATTATTGAACTTTGATAATTAGATAAATAACTATACTATAGTAGAACTAGCATTGAGATAATATTATACTTTTACTAAATATATAATACTGTAACACATAATACTTATATACTTCCTCTTACCTCTTATGATGTTAATATTACACTCTGTTATTAGTAACATTTAGTTTTAATTCATTAG------------------------------------------------------------------------------------------------------------</ns2:sequence><ns2:name>KY698465.1_Leishmania_braziliensis_strain_MHOM/PE/91/LC1412_clone_LC1412_25_minicircle_kinetoplast,_complete_sequence</ns2:name></ns2:Sequence><ns2:Sequence dsseqid="sq108" id="sq107"><ns2:sequence>TAATTTTATTTTAAACTATGTCATTACGCTGCATCACTGTGTAATAAATATTTATAATTATCTATAAAAATTCAATAAAATCGTACTCCCCGACATGCCTCTGGGTAGGGGCGTTCTGCGAAAACCGAAAAATGGCATACAGAAACCCCGTTCAAAAATCCCCCAAAATTCGCTATTTTTGGCCTCCCCGTGCACAATTAGGGGTTGGTGTAATATAGTGGGCCGCGCTCCCCGACTCGGGTTAGATCCTCGGAAACTAGGCCTCTTAGAGGCTTGATTTTTATTTTTTAACTTTTTATTTTAATATTTTAATTGATATGGAATAATAAGTTTAATTTTAGAAATATAATTAGTTTTATTAAATTAGATAATAATGATTTTAATTAATGAATATAAATTTGATTTTATTTAATTATATTATAATAGATTTTATTTTAAATAATTTATTATACTCGTTTATCATAGTTGTTATATCATCGCTGTGTTATTATAGTGATAGTGAGAATAGTGTAGAATATATTAATATTAACTTATATTACGCTAATTATGATACTATTCAATACTATTTATAATCTTATAATTATACTGACTATGATACTATTATATAACTATATCTGTACTATGTTATGTTCTAATCAGTACATTTATTAATTATATATATTTATACTAACTCTATTCTTCTATTTATGCTGTAGATAATTATTTAAATATTACTTGCTAACATACACTAATACATACTAGCATTGAACT------------------------------------------------------------------------------------------------------------</ns2:sequence><ns2:name>KY698466.1_Leishmania_braziliensis_strain_MHOM/PE/91/LC1412_clone_LC1412_26_minicircle_kinetoplast,_complete_sequence</ns2:name></ns2:Sequence><ns2:Sequence dsseqid="sq110" id="sq109"><ns2:sequence>GTAACACTATTTTAAAATTAGTTTATAAATAAGTTTTAATAGTTCCACGTTTAGATAAATTTATAAAATTGGGGTCGAAATCGTACTACCCGACATGCCTCTGGGTAGGGGCGTTCTGCGAAAACCGAAAAATGGCATACAGAAACCCCGTTCAAAAATCCCCCAAAATTCGCGTTTTTTGGCCTCCCCGTGCACAATTAGGGGTTGGTGTAATATAGTGGGCCGCGCACATTCTCCCGGGCTAGAATTATAAAAATAAGGCCTCTAAGAGGCTTGTTTTAATGCGTTCTAAATTTTATTCAAATATTAACTAATTTTTGACTTTATATTTTTAATTTTATAGTTTTATTGTTAGTTTTTAATTTAGAAAATAATTTAATAGTTTATTATTTCGTAACTATGATGAATAAGATTAGAATAGTTTATATAGATTATATTTTGATAAATTTATAATGTAATAGATTTGCGTTGTCTGTGTATGTCATTGATTATATCATAATAGCTCCCATATAGAATATAATATATATTAATATGTAATTAGTGGTATTATATGATACATACTATAGCTAGTAACGTTATACTCTTATTATATACTATCTATGTACTGATTAGTGATACATTATTATACTGATATTATAAATTAATGTTCTTATTGTATTACTATAATATACTTGTCTAACTAATACTATTACACACTCATGTTATGCTCTATTACTAGTAATACTGTGTAGATAATTTAATAT-------------------------------------------------------------------------------------------------------------------</ns2:sequence><ns2:name>KY698467.1_Leishmania_braziliensis_strain_MHOM/PE/91/LC1412_clone_LC1412_27_minicircle_kinetoplast,_complete_sequence</ns2:name></ns2:Sequence><ns2:Sequence dsseqid="sq112" id="sq111"><ns2:sequence>ATAAATAATTTAAATATTGGTAATGAGTCAGTGTGTTACTCGCAATAAATATTATAAAAATTAGAAAAATGAGGTTAAAATTTTACTCCCCGACATGCCTCTGGGTAGGGGCGTTCTGCGAAATCGCAAAAATGGCATACAGAAACCCCGTTCAAAAATCACCCGAAAATCGCATTTTTTGGCCTCCCCGTGCACAATTAGGGGTTGGTGTAATATAGTGGGCCGCGCACTCTCGCTGAGGTTAGGATGTCGTGAAACTGGCCTCTAAGGCCTTACTTTTTTAACTTTCTAACTTAAGTGGATAATTTATTAATATTTAGATGAATAAAATATTTATTTACTAATTTATGCGCTACTAGACACTGATTTATATTTATTTATTTGAATATAATTAATAATGTTGTATTATGCTATATAATTATTTAATCTATTACTATTCAATTTAACTATCTCAATACTAGCTCTATTATACGTCAATGGTGTTAGTTATAGTTAGTAATATGGATAATTAGATATTAATTGTAATTTATATTATATATGTACTACTTAGTAATACTATAGTAACATTATGGTTATAGATAGAGTGGCATAGTTACATTAGCTTATATAGTTACATTATATTTTATAATTATAGTTAATGTGTTCGAATATATTTATAATTTTGTTATACTTTTATTTACACTTACATTTCGCTATGTATTCTATAAAATAAATTTATTATGTTTACTAATACGTGCTAATGTAATAAAA------------------------------------------------------------------------------------------------------------</ns2:sequence><ns2:name>KY698468.1_Leishmania_braziliensis_strain_MHOM/PE/91/LC1412_clone_LC1412_28_minicircle_kinetoplast,_complete_sequence</ns2:name></ns2:Sequence><ns2:Sequence dsseqid="sq114" id="sq113"><ns2:sequence>AAAAATATTTTATAATATCAGTGTTATGCTGTGTCTATAGTTTATGAAATTTAATAAAATTGTGAAAAATGGGGGTAGAATTTTACTCCCCGACATGCCTCTGGGTAGGGGCGTTCTGCGAAATCGCAAAAATGGCATACAGAAACCCCGTTCAAAAATACCCCAAAAATCGCGTTTTTCGGCCTCCCCGTGCACAATTAGGGGTTGGTGTAATATAGTGGGGCGCGCATCCCAGCTCAGGTTAGATTGGTGCGGAACTGGCCTCTAAGGCCTTATAATTTTTAATTCTAGCTAAAGTTGGAATTTGAAGTTAATATTATGTTTATTTTTAAAATAATTAATTTAATTTTAATATTATCTACTATCTAGTTCTTATCTGTTCATATTAGTATTGATTAGAAATAATTATTATTGATATTTATTAATATAGTTACTATTATACTCTAGTTATGATACTATAATGTCGCTATGATCTATACTATGTTAATGCTAGTAATGAGTCTAGAACAAGTTAATATTAATATAAGTTACGTATATTTCGCGTAATATTATTAGATTATAATACTAGCATAGTTTAGTATAATTAGAGTATAAGATTAGAGTAATGATATAGTTAATTAAATTATTTTATACTTATACAGTTTATATTTATATTCTTTACTTTTTATTTTGATTAAAACTAGTTGTTACTAATAATTTACTATTACTACACTTTGCACATTACTTATCTAAATTTAATAAT--------------------------------------------------------------------------------------------------------------------</ns2:sequence><ns2:name>KY698469.1_Leishmania_braziliensis_strain_MHOM/PE/91/LC1412_clone_LC1412_29_minicircle_kinetoplast,_complete_sequence</ns2:name></ns2:Sequence><ns2:Sequence dsseqid="sq116" id="sq115"><ns2:sequence>TAAGTAATAATAATTTTTTTAATAACAGTGTTACGTGCTGTTCAATGTAGAGTTAAAATTTACTAAAAATAGGCAATAAAATTTACTCCCCGACATGCCTCTGGGTAGGGGCGTTCTGCGAAATCGCGATTTTGGCATACAGAAACCCCGTTCAAAAATTCGTCAAAAATGCCATTTTTTGGCCTCCCCGTGCACAATTAGGGGTTGGTGTAATATAGTGGGCCGCGCACCCCGAGTTGAGCTAGCTCTGCATAAAAGTGGCCTCTTAGAGGCTTGATTATTGCATTCTAAATATTTTCTAACTAGAAGTTAAATTTTAAATATAATTTTTGATAAAGTTTGGTTAATATGTAATTTTATTTTTAAATATACTAGTTAATTTATATTATAATAGATTAGCGCTGTGTTAGTTATATTATTGAGTATATTATATTGTTAGTTATAAGTTTTAATTAAATTATTATAAAATTATTAGTATTACGTGAGTAACCCTGAATTAGCTAAAATATATCAATTGTAACTAATATAAAAGGGTAATGTCACGTATATTATGATGTTATAACGTAGATAGCTTATTATTATAATATTATATTTAATCAATACTATTATTATATATCTAACTGTTACTAGCTTATACTATGAACATACTAGCTTGTCTATAAATATATTTTACTTTGTTACACTTTATATTCTCGAGTAAACTTAATTATATTTGACATTATGATGATATTATAAGTGTGG---------------------------------------------------------------------------------------------------------------------</ns2:sequence><ns2:name>KY698470.1_Leishmania_braziliensis_strain_MHOM/PE/91/LC1412_clone_LC1412_30_minicircle_kinetoplast,_complete_sequence</ns2:name></ns2:Sequence><ns2:Sequence dsseqid="sq118" id="sq117"><ns2:sequence>ATAAATAATTTTTAATTGTTGCTATTACACGCATTCAATCTTAAATAAATTTAATAAATTATCAAAAAATGAGGTCCAAAATTTACTCCCCGACATGCCTCTGGGTAGGGGCGTTCTGCGAAAACCGAAAAATGGCATACAGAAACCCCGTTCAAAAATAGCCCGAAAATCGCGTTTTTTGGCCTCCCCGTGCACAATTAGGGGTTGGTGTAATATAGTGGGGCGCGCACTCCGATTCGAGCTAGACATTCAATAATATGGCCTCTTAGAGGCTTATTTTTTAAAATCTAAACTGAACTGGGAATATTCGAATAAAATTGATTATTATTAATATATTTTTAGATTGACATATATTAAATTTAATTTATTAATGTTATTAGCTCTAATTAGAACAATTATTATTTTTAATTATTAAAATATTATTATTTGTATGTAATAGATCTATAAACTAGCGCTGATGATGTATAATATAGAGTAACGTTATAGTATGGTGTAGTAATAGTCAATAACTAATATATAACTTGTTTTGTTCTAATATAGTATCTTAATATTACACTATTATAATGCTTACACTAGAACTATAATTATTATACTAAATATTATTTTAAATTTAAACTATATAACGTTATGCTCTTAGTTCGATAATAGATTATAATTACTATATTTTTATTTATAACATTCGTACACTTTCTTTGCTAATACTAGTTTGATTATACACTAACATTGCTCTATTACGAGTA----------------------------------------------------------------------------------------------------------------------</ns2:sequence><ns2:name>KY698471.1_Leishmania_braziliensis_strain_MHOM/PE/91/LC1412_clone_LC1412_31_minicircle_kinetoplast,_complete_sequence</ns2:name></ns2:Sequence><ns2:Sequence dsseqid="sq120" id="sq119"><ns2:sequence>TATAATAAATAAATAAATTTTATTTTACACAGTGTTATGCTGTCTTAGATTATTAATTTTTATTAAAAAGTGGCACAAAATCGTACTACCCGACATGCCTCTGGGTAGGGGCGTTCTGCGAAAACCGAAAAATGGCATACAGAAACCCCGTTCAAAAATCCCCCAAAATTCGCGTTTTTTGGCCTCCCCGTGCACAATTAGGGGTTGGTGTAATATAGTGGGCCGCGCTCCCCGGCTGGAGTTAGAATGATGAAAAAGTGGCCTCTAAGGCCTTATAAAATTGAAAACTAAATTAAAATGAATAGAAAACTAATTTATGTTATTTTTAAGTTTTATTTTATTAATGTTTCGCTATATTTACTAATTTAATTAATTTATTTTAATGCTAGCTTTGGTTATTAATATATAGTTTGTTATATTGTTTAAAATTATAATTAATTGATGTAAATAGTTTTGATTATACTCTGTTATTGCTCTATCTCTGTAACCCATCTATATACTAGATTAGCTCTAATATAACTTATATTTAATATATGTTAGTAATATTGTATTATAAGTGTTAGTATTATAATTGACGTAATGATACTATCTTATTATATCTATTCAGTACTATACCAGTTCTATTATACGTACTATTAAAATATAATTTTACTATTACATAATAATACATTTACATACACATAAACTTATCTTACTTGATTGTTGTTATTACGTTACATACTAATTTTAATATTTTAGTAATAGTTCGAAT-----------------------------------------------------------------------------------------------------------</ns2:sequence><ns2:name>KY698472.1_Leishmania_braziliensis_strain_MHOM/PE/91/LC1412_clone_LC1412_32_minicircle_kinetoplast,_complete_sequence</ns2:name></ns2:Sequence><ns2:Sequence dsseqid="sq122" id="sq121"><ns2:sequence>ATAATGATTAATAAATATTTTATAATTTTGTTTTAATGTTTTATAATAATTCATAAAAATTGATAAAAATAGGGTCCGAATTTTACTCCCCGACATGCCTCTGGGTAGGGGCGTTCTGCGAAATCGCATTTTTGGCATACAGAAACCCCGTTCAAAAATTCACGAAAAATGCCATTTTTTGGCCTCCCCGTGCACAATTAGGGGTTGGTGTAATATAGTGGGCCGCGCACATCGGTTCGAGCTAGCTCAGTGAAAATATGGCCTCTTAGAGGCTTATAATTCTGAAATTGAACTGGAATAGAATATAATTGAGATTAAATGATAAACTAATATATATTTCTCGTTGTATTACTATATTTTAATAGTATTATTGCTCTATATAGATTCAAACTTAGCTCTACTATTAGTAATGTTATTAGTTCAATATGACAGTCTATTACTATTATTCATTATATTATAATTATTGTTATCTACGCTGTTCAATGATATTATAATGCTCAAACTAGCCTCCAATTGCTTTGTAACTGCTTTAAATATGATATTTTGGCTAATAACATCAATAACATTACACTATATGCATACTCTACGTTGAACTAGCTTATTACTATGATTTTATTATATAATGCTGTGTTACATGTAATAACTTTAATTTAATTAATATATTTTTTATTTTAACTATGCTAGCTTTTATGTGGACATTACTAAATAATTTAATTTTAATTTGATAATAGCGATAATATGTGACA----------------------------------------------------------------------------------------------------------------</ns2:sequence><ns2:name>KY698473.1_Leishmania_braziliensis_strain_MHOM/PE/91/LC1412_clone_LC1412_33_minicircle_kinetoplast,_complete_sequence</ns2:name></ns2:Sequence><ns2:Sequence dsseqid="sq124" id="sq123"><ns2:sequence>TTTAACTTTGAATTATAATAATTTATATTTAAATAAAAATTTAATTTTATTGTCTTACATCGCGAAAAATGGGGGTCAAATTTTACTCCCCGACATGCCTCTGGGTAGGGGCGTTCTGCGAAATTCGAAAAATGGCATACAGAAACCCCGTTCAAAAAATGCCCGAAAATCGCTATTTTTGGCCTCCCCGTGCACAATTAGGGGTTGGTGTAATATAGTGGGCCGCGCACATCCTCTGAGGTTAGAACTCGTGGAACTAGGCCTCTTAGAGGCTTGATTTTATAAATTTGAACTGAAAATGAAACTAATCGAATAAATAAATATTAAATATAGGATTATAGTTGTGTTATAGATATTAAATTAATTATATATCTTTATTATAATATTATATGTCGCAATGCGAGTATATAGTTAGTAATGGTATAGTATATGATGCAGTATATAATAATTCTACGTATAATACTAGATATAGTTCCGTTATGATAATAGTGTTAGAATTAGCCTAATATTAGCAATTACAACATATATTGGAGCATATTTAGACATAATACTATACTATTATAATGATAGCCGATAGATGAGATAATATTAATAATAATGATACAATACTAGCTTATAGTGTATTACAATGTATTTATAATTTTTATTTTATTAGATCTTGTTTACTATATGCTTTACTAGTTCTCTTTAATAAAATAATTATTACGCTAACTCAGTGCTATTATGTTCTAATAAAGATAA---------------------------------------------------------------------------------------------------------------------</ns2:sequence><ns2:name>KY698474.1_Leishmania_braziliensis_strain_MHOM/PE/91/LC1412_clone_LC1412_34_minicircle_kinetoplast,_complete_sequence</ns2:name></ns2:Sequence><ns2:Sequence dsseqid="sq126" id="sq125"><ns2:sequence>TAAATAATTTTTATATTTTAGTTTTACAGTTTTATTATTGAGAATTATTTTTAATAAAATTTAGAAAAATGGGGTCCAAAATTTACTCCCCGACATGCCTCTGGGTAGGGGCGTTCTGCGAAATCGCAAAAATGGCATACAGAAACCCCGTTCAAAAATCCTCGAAAAATCGCTATTTTTGGCCTCCCCGTGCACAATTAGGGGTTGGTGTAATATAGTGGGCCGCGCACTCTGGATTGAGCTAGGATAGATAAAACTAGGCCTCTTAGAGGCTTACTTTTTGGAAATTAAATATTTTTAGTTTATTAACTTGATATTAACTTTAATTTTACTATATAGACTAGTGTGGTGCTAGTTTATCTATAATAATAACATTACTAGTTCAATTTATGTATTTTATAATAGTACGTTATATGTTCTAATTTAGTTTATCTATATTCTAATTATTACTATCTAGTTTGTAATGTTATACTCGTTATTACTACATTATAGTATCATAGTCAGAGCAATTAGATATTAATATAAGTTAGCATATATTTAGTAATACTTAGTATACTTTATTAGAACTATAACTTTACTAACATTGACTATACTATTAGATGATATAACTATGAGAACATATATAATTAATAATAATACTATTTTAAATATTACATTTAGTCTTTCACTTTAAACTTTTATTTATGCTATCTTAATTGATTATATCGCTTACATTTAATAAATTAATTTAATGTTTTGA-----------------------------------------------------------------------------------------------------------------------</ns2:sequence><ns2:name>KY698475.1_Leishmania_braziliensis_strain_MHOM/PE/91/LC1412_clone_LC1412_35_minicircle_kinetoplast,_complete_sequence</ns2:name></ns2:Sequence><ns2:Sequence dsseqid="sq128" id="sq127"><ns2:sequence>TCTAAATAAAAATAAAAAATATTATTACACGTGGTTACAGCGTTATAAAATGATATAATACTTCAAAAAATGGGTTAAAATTTTACTCCCCGACATGCCTCTGGGTAGGGGCGTTCTGCGAAATTCGATTTTTGGCATACAGAAACCCCGTTCAAAAAATGCCCAATTTTCGTGATTTTTGGCCTCCCCGTGCACAATTAGGGGTTGGTGTAATATAGTGGGCCGCGCACTCCGGCTAGAGTTAGAATGCCATGAAATAGGCCTCTTAGAGGCTTAAAATTTAGAAACTAACTTGAACTGGAATATAAAGATAAAATTAAACTTATAATTGATGTTATATTATTTTAGCTGCACTATTTTATTAATTATTTAAATCTATAATAGTTTCTAATCTGTTCCATGTTAATATAATTATTAGATAATGGTTTAGTTGTAATAATGTTCGTATCATATAAGCTTATAGTTATAATAATGTTAGCTCCTCTGTGTTACATATAGTAATAGCTCCATATTAGTTACAACTTATATTAGATATCTAACATTACTATATTATTACACTCATTAGACTATCATTAGACTGTCATTAGTTTAATAAATTTATAAAATAATTATTTAAATGTTATTAATAGTAATTTAATTATACACTTACTTTTATTTTTATTTTCTTACTTGAACTTGATTTACACTAGTTTTACATTTAGATAAAATATTACTTGCATTGTTAGATTAATAAAATTAGTT---------------------------------------------------------------------------------------------------------------------</ns2:sequence><ns2:name>KY698476.1_Leishmania_braziliensis_strain_MHOM/PE/91/LC1412_clone_LC1412_36_minicircle_kinetoplast,_complete_sequence</ns2:name></ns2:Sequence><ns2:Sequence dsseqid="sq130" id="sq129"><ns2:sequence>AATCTTGTCTATAAATAAACTATAACACTTTTTAAAATTATATGTCTTGTGTCTTATAGTCAGTGAAAATTCGTATAAAATCGTACTCCCCGACATGCCTCTGGGTAGGGGCGTTCTGCGAAATCGCAAAAATGGCATACAGAAACCCCGTTCAAAAATCACCCAAAAATCGCATTTTTCGGCCTCCCCGTGCACAATTAGGGGTTGGTGTAATATAGTGGGCCGCGCACTCCAGCTCGAGCTAGGATCTCTGAAATCAGGCCTCTTAGAGGCTTAATTTTATCTTTTTAAATTTTCTCTTTGTTATGTTGCTTTTAAATTAATATTTTCTAATTTTTATTAAATTTTATTTTTATTTTATTATGATATTAAATGTTAGATAATTAATTTGTTCTGAATTAGAAATATTATATAGATTTAATTATTAGTTAATTAATTTATAACTATTATATAAATATTCAATAACATAGCTCTATATACTGCACTATTATAGTATGGTTAGAAACTATCAATTAGATATAACATATAACTGCTTTTATATTAGATTTTGGGGTAATACAGTGTTATAAGATACAATACAATGTTATAAATTTATAGATAGCTTAATTATATAAACTTTATTATAGTTTGTTATGTGTAATATAATAGTTTGAATATAAGTATACATTTATTTTTTCTATTTATGATTACTATATAATGCGCTGTTATTGTTACTAATATGTCGCTAATATTATACTATTTTAGTTCTAACATAATTAT---------------------------------------------------------------------------------------------------</ns2:sequence><ns2:name>KY698477.1_Leishmania_braziliensis_strain_MHOM/PE/91/LC1412_clone_LC1412_37_minicircle_kinetoplast,_complete_sequence</ns2:name></ns2:Sequence><ns2:Sequence dsseqid="sq132" id="sq131"><ns2:sequence>ATTGTTACGTAACGATGCTAGATAAAAATATTATTACTCGAGTGTTACTATGTCATAAAATTTAAAAAATACCCATAAAATCGTACTACCCGACATGCCTCTGGGTAGGGGCGTTCTGCGAAAATCGATTTTTGGCATACAGAAACCCCGTTCAAAAATTGGGCATTTTTCGTGTTTTTTGGCCTCCCCGTGCACAATTAGGGGTTGGTGTAATATAGTGGGCCGCGCTCCCCGGCTAGAGTTAGAATGCCATGAAATAGGCCTCTAAGAGGCTTGATTTTTGAAAACTAACAATGAGATGGGAATATTATTATTTTAAACTAGAATTAAATGTTATATATTTATTTTGTTAACTAATTATCACTATACATTATATCTATACTAGTTCTGTTACGTGATAGAGCTAGTTATATGTATTATATTAAATCTAGTGTATATAAATTTTAATAATAGTTTGTTATCTAGTCAATACTAGTAATGGTTATGATTATAGCTCTAATACCACATAATATATATTGCCTTTAATATGATATCTAATGTATTACCCTCTATTACGACTCAATAAAGTTTATAATATTATTATTTTAATTATAAGATACATTTATAGTTCTCATTGTATTATAAGTTTGAATAGATTTTAATTTATAAGTTTATTAATTATTTAATATTAAATTTAACTTTTTATTTTTCTCTTTAGTGCTGTGATTAGATAATGTTATTAGAGCTGATAATTAGACTAT----------------------------------------------------------------------------------------------------------------------</ns2:sequence><ns2:name>KY698478.1_Leishmania_braziliensis_strain_MHOM/PE/91/LC1412_clone_LC1412_38_minicircle_kinetoplast,_complete_sequence</ns2:name></ns2:Sequence><ns2:Sequence dsseqid="sq134" id="sq133"><ns2:sequence>ATCATAACTTTATAATGTTAGAATTAAATTTAATAATAATTTTATTTCAGTGTTAAAATATCATAAAAATTAGCTCCAAAATTTACTCCCCGACATGCCTCTGGGTAGGGGCGTTCTGCGAAATCGCAAAAATGGCATACAGAAACCCCGTTCAAAAATACCCCAAAAATCGCGTTTTTCGGCCTCCCCGTGCACAATTAGGGGTTGGTGTAATATAGTGGGCCGCGCACTCCCCGCTGGGTTAGGATGTCGTGAAACTGGCCTCTAAGGCCTTATAAAATTTAATTTCTAACTTTGCTAACATGTTTTTCTTATTTAAATGTTTTATTTAGTTTTTAATATTAAATAATTTATTAATTTTATTATTTTAATTGCGCTGATTATAAATTGTTAATTGAGTTTAATTATTTTAATTTTTAATAAACATTATTATATTATTGTCGCTAACTTTATTATACTCATATAGATGATAACAATAATGTCTATAGATAGTTCGTAACGCTAGTATTACATATGTAACTTGTTTTATATTATATATTAGAACATAATGATACTATCTTAGTAATACTAATTTATACTCTAACATTGCTCCATTATTATTTATAAAACTATACTAAATTTATTTAATTATAATTATTAGTATTACTTACTATTACACTTGAATATACTTATAATTAGAGATAATGATTTTACTAACTTGCCACGAATATATAGCTAATGATATGTTACTAATAGAGTTAAACTAGTGCT------------------------------------------------------------------------------------------------------------</ns2:sequence><ns2:name>KY698479.1_Leishmania_braziliensis_strain_MHOM/PE/91/LC1412_clone_LC1412_39_minicircle_kinetoplast,_complete_sequence</ns2:name></ns2:Sequence><ns2:Sequence dsseqid="sq136" id="sq135"><ns2:sequence>ATTTTTATAATGACACTGTGATGTTACTAGTGCGTTACTGTGTTTATAATTTTATAAAATCTGTAAAAATTAGCATAAAATCGTACTACCCGACATGCCTCTGGGTAGGGGCGTTCTGCGAAAACCGAAAAATGGCATACAGAAACCCCGTTCAAAAATCCCCCAAAATTCGCGTTTTTTGGCCTCCCCGTGCACAATTAGGGGTTGGTGTAATATAGTGGGCCGCGCACCTCGACTCGAGTTAGATTGCCATGAAATAGGCCTCTTAGAGGCTTAAATTTTATTTTCTAAACTGTTCTGCTTTAATATTGATTTTATTTTATAAATTAGCTTTATATTTTGAATTATTTTATTTTTAATATAGCTTTGGATAAGTTTAGTGTTATTAATAGATTTGAATTAATTAATTTTAATAAACTATATAATTATTAATAATATTACTATGTTATAATTATTGCGATACTATATCTATTCAATGTTACCAGCTCCTATTATTACTAAATTAGCACAGAATAACTTAATATTAACTTATATTGTAGATAATATACTAACTTTATAGATAATAGGGTAATGATAGAGAACACTATGGTATTACTATAATGAACTATATTTATTTATAATTTTAATGCATACTAGACTTATATATAATTATACATTTATATTAATTTTACTTTCTTACTTATGCTATAGATGATAAAACTATATTTACTCATTAGAGATACTATTTTGTTACAATAATAAATTT-----------------------------------------------------------------------------------------------------------------</ns2:sequence><ns2:name>KY698480.1_Leishmania_braziliensis_strain_MHOM/PE/91/LC1412_clone_LC1412_40_minicircle_kinetoplast,_complete_sequence</ns2:name></ns2:Sequence><ns2:Sequence dsseqid="sq138" id="sq137"><ns2:sequence>CGATGTTAAATTATAATATGAGATGATCACTGTGTTATGTCTTTATAAATTTTATAAAATTAGTAAAAATGGGGGATAAATTTTACTCCCCGACATGCCTCTGGGTAGGGGCGTTCTGCGAAATCGCATTTTTGGCATACAGAAACCCCGTTCAAAAATTCACGAAAAATGCCATTTTTTGGCCTCCCCGTGCACAATTAGGGGTTGGTGTAATATAGTGGGCCGCGCATCCCGAGCTGAGTTAGAATTGATAAAATATGGCCTCTAAGAGGCTTGTTTTGCCGTGTTACAGCTATTTAGACATAATAAATTTATTTTTAAACTTTACTTTATAATTTACTTGTTTATGCACTAATAATTAATAAAATTTATAATGTAATAATAGAATTGATGTTGTATTAGCATTAGATATAATTTATATAAATTTAATATATAGTTTATCTAGTAATTATAACTATGTGCTACGTTGTTACATCTATTGACTCATTACTGCACTAATATAAATAGCAATTAGTAATACCTCATAATACTATATCTATCACTGTGTTACACTCTTATACTATTACTACTATCGGAGCTATAATTAATAATATAATGTTGTATCGTTAGCATTGATTAGTAAATTTATAACTTTAATTATATAATACTTTTTCTATTTATCGTTACAATTTTATTAAATGATTATTACTCTATAGTAGTGCTCGCTTGT-----------------------------------------------------------------------------------------------------------------------------------------------------</ns2:sequence><ns2:name>KY698481.1_Leishmania_braziliensis_strain_MHOM/PE/91/LC1412_clone_LC1412_41_minicircle_kinetoplast,_complete_sequence</ns2:name></ns2:Sequence><ns2:Sequence dsseqid="sq140" id="sq139"><ns2:sequence>ATTTAATAATTTTTTATTAGCAGTGTTAGTGTGTGAATAGTTTTAATAAAAATAATAAAATTGCGAAAAATGGGTCTGAATTTTACTCCCCGACATGCCTCTGGGTAGGGGCGTTCTGCGAAATCGCAAAAATGGCATACAGAAACCCCGTTCAAAAATCCTCGGAAAATCGCTATTTTTGGCCTCCCCGTGCACAATTAGGGGTTGGTGTAATATAGTGGGCCGCGCACCCCGGCTAGAGTTAGAATGGTGTGAGATAGGCCTCTTAGAGGCTTAGTTTTTATTTTCTAAACTTAATTGACTTTAATTGGAATATTTAAATATAATTATTGCTTATTTACACTTAATAGATGGGGATAGAGATGATATATAATTATTAGATAGTGTTATTGTATTATAAGATTACATTTACTATACAATTATAATTATACTAGCTTAATATAGTTCCATACTCGTGCATTATATAGTTAGTGTGTATGGGTTACATTAGCCCTAATACGATGTATCACAACTAATATTAATATTAGTTAGTAATACTATATCGTATAATTAGTAACAATTAGTAACATTGAACGGAACATAAACTATATTATTAGACTATATTGGAACTGTGTTATGATTAATGTTGTAATAATATACTTGATAATAATTTATTTTAACTTTATATTTAAATTCATGATCACTAAGCTCTAGTTTATTATACAGTTTAGTTTTAACATAAATTAAATCTAATAATTAATA---------------------------------------------------------------------------------------------------------------------</ns2:sequence><ns2:name>KY698482.1_Leishmania_braziliensis_strain_MHOM/PE/91/LC1412_clone_LC1412_42_minicircle_kinetoplast,_complete_sequence</ns2:name></ns2:Sequence><ns2:Sequence dsseqid="sq142" id="sq141"><ns2:sequence>TTATTAAATTTATTTTTATTCGCAATATTAAATTTTTATTATTTTCATTTTATTAAATTTCATCAAAAATGGGGGTCAAATTTTACTCCCCGACATGCCTCTGGGTAGGGGCGTTCTGCGAAATCGCAAAAATGGCATACAGAAACCCCGTTCAAAAATCCTCGAAAAATCGCTATTTTTGGCCTCCCCGTGCACAATTAGGGGTTGGTGTAATATAGTGGGCCGCGCATTCCAGCTCAGGTTAGAATTGCGTGAAACTGGCCTCTAAGGCCTTATAAAATTAAAATTTAACTAATTAGAGGGTTATGTTATTATATTTTAGATTTAAACTTATTTTTAACTTTAAATTTAATATTACTGTTACTAGTCTACATTATTTGCTCTATTACTCGATATAATAATATTAGTTCCGCGTTGTTATGTATGTTTAGTGATAATATATAAAATTTATTGATAACTATAATAGCTCTATACTAGTGATGTTATATGCTCTAGACACGATAAAATAACTAACTTGTAACTAATATTAATATATGTTGTATGCTAGTTTGACTATTATCATTATTAGAGCTAACCTTATACTTTAATAGAACTACATTATTGATACTAATTATATTAAATGTTATTATACATGATAATTATATTTTACTCAATACATATATTATATCTAACTCTGTGCACTGCTTGTTCTAATATTATTACTAGTGAGATGATATAACTTTGTAACGTTAGCATTAATAATTTATTTTG------------------------------------------------------------------------------------------------------------</ns2:sequence><ns2:name>KY698483.1_Leishmania_braziliensis_strain_MHOM/PE/91/LC1412_clone_LC1412_43_minicircle_kinetoplast,_complete_sequence</ns2:name></ns2:Sequence><ns2:Sequence dsseqid="sq144" id="sq143"><ns2:sequence>AATTAGTTAAATGTTAAATGATATTACAGCTTTGTTATGTGTTCAAATATTTATAATTTTGTCTAAAAATCAGCTCCAAATTTTACTCCCCGACATGCCTCTGGGTAGGGGCGTTCTGCGAAATCGCAAAAATGGCATACAGAAACCCCGTTCAAAAATCCCCCAAAATTCGCGTTTTTTGGCCTCCCCGTGCACAATTAGGGGTTGGTGTAATATAGTGGGCCGCGCACATCCTCTCGAGTTAGAATTGTGTGAAACAAGCCTCTAGACCCTTATGTTTTTGTGATTCTAAATTTTAGACTTATATTTGATATTGAAATTGAATTTAAATTAGAATTAAGATTAGTTTTGAATTTATAATGTTATTAATATTTAATTTTATTTGGAACTAGTTTTGTTTTTAATTTAATAAATAATTTAATTCTAATGTTATAGCTAATTAACGTTACTATTGTTATTACTAATATTGTCGCTAATGATATAATACTAGGTTAGTAATATGTATACTCTCCCTTTAATATTAGAATAAGTTGTAATATATCAGTAATGAGTCGATACATAACTATATTCAATGATAATACTACACTAGCTCCATTACGTATAATAATAGTGACATTGATAGATTTAATAGTATATTATATTTTATAATTTTGATTTATAATTTTACTACACTTTATACTATTCTATTCTAACTTTGATTCTACTATGTTACACGCATTAGATACTAATAATGTTTATAATATAATTACT------------------------------------------------------------------------------------------------------------</ns2:sequence><ns2:name>KY698484.1_Leishmania_braziliensis_strain_MHOM/PE/91/LC1412_clone_LC1412_44_minicircle_kinetoplast,_complete_sequence</ns2:name></ns2:Sequence><ns2:Sequence dsseqid="sq146" id="sq145"><ns2:sequence>TTGTTAAATAATAATTTGATAGCTAATAAATATTTTAATTTTACTTTAAGTGTTGTTATACCTCAAAAATCAGCTCAAATTCGTACTACCCGACATGCCTCTGGGTAGGGGCGTTCTGCGAAATCGCGATTTTGGCATACAGAAACCCCGTTCAAAAATTCGTCAAAAATGCCATTTTTTGGCCTCCCCGTGCACAATTAGGGGTTGGTGTAATATAGTGGGCCGCGCACCCCGGCTTGAGCTAGCATCATAAAAATAAGGCCTCTTAGAGGCTTGTTTCTCGCGTATTACGTGTTTTTCTGACAATAAATATTTTAAACTTAAATTTAATATCTAATTTGTTATAATGATTGACTTTATTAATAATTTGTTAATGAATAGATTAGAATTTATATTTTATGATAATTGTTTCTAATTTTATTAATAATTGTTCACTGTTACATACTAATCTATACTATCTATATGCTCTATCATAGTGCTGGTAATATGTCATTGTATAGTGTCTAGATATCAATATATAACATGTTTAATATATAGTATATTACTAGTTTTTAATAGTTACTCTATGTAATACTTAGACAATAGCATTTAATAATAACTATAGTTTAGATAATAGATTTATATAAAATTAATATACTTACTATTTTATTATTCATTGACATATAACAATATTTAATTTATTTCTATACATACTTTTTATATTACGTTACTTTGATTAATAATACTATATGCACTGATAGAGAATATAATAT----------------------------------------------------------------------------------------------------------</ns2:sequence><ns2:name>KY698485.1_Leishmania_braziliensis_strain_MHOM/PE/91/LC1412_clone_LC1412_45_minicircle_kinetoplast,_complete_sequence</ns2:name></ns2:Sequence><ns2:Sequence dsseqid="sq148" id="sq147"><ns2:sequence>TAGCTCTGTTCAATAAAGTTTTATTATGCAGTGTTAGACTTTCTATTTAGTCAATAAAATTATTAAAAATCACGATAAAATTTTACTCCCCGACATGCCTCTGGGTAGGGGCGTTCTGCGAAAACCGAAAAATGGCATACAGAAACCCCGTTCAAAAATCCCCCAAAATTCGCGTTTTTTGGCCTCCCCGTGCACAATTAGGGGTTGGTGTAATATAGTGGGCCGCGCATCCCGATTCGAGCTAGCTTCAATAAAAAGTGGCCTCTGAGGCCTTATATTTTTAATTTCTAACCTGTTATGCTCATATTAGCTTAATCTATAATTAATTTTTATTTTTAACTTGATTATAATGCTGCACTAGTTAATATTTTTATTATTAACATTATTTATTATTATATTTTATATGTGTGATAACTATTCTAATAATTTTATAATTATATTGTTTCTAATCCGTTACTATTATTGACTATACTATCACATACTACTCTATGTATCACTATCTCGATAATACGTAATATAACTTATTTGTAATATATGTTGATAATAGTATAATATAGTTAATTTGATAATATTTAATTTTTATAAAGTTATATAATGATGAACTAGCATTGTTACGATACTAGAACTATGATTGACTAGTGATATATAAATTATAAATGTTACATACTATTAACTCTATCTTTGAATTATTATTTTATTCTTTTCTCTCTACTCATTTATTACTATTGTCTCTATTACATAAATTTATAAT-----------------------------------------------------------------------------------------------------------</ns2:sequence><ns2:name>KY698486.1_Leishmania_braziliensis_strain_MHOM/PE/91/LC1412_clone_LC1412_46_minicircle_kinetoplast,_complete_sequence</ns2:name></ns2:Sequence><ns2:Sequence dsseqid="sq150" id="sq149"><ns2:sequence>TTAGTATTACGTTGTATGCATGTGTTACACTAAAATAATTTTATAAATGTTTATTATAAATTCAAAAATATCAGCCAAAATCGTACTCCCCGACATGCCTCTGGGTAGGGGCGTTCTGCGAAAACCGAAAAATGGCATACAGAAACCCCGTTCAAAAATCCCCCAAAATTCGCGTTTTTTGGCCTCCCCGTGCACAATTAGGGGTTGGTGTAATATAGTGGGCCGCGCACTCCGGCTTGAGCTAGGATTGATAAAATATGGCCTCTAAGAGGCTTGTCTGCGCTATTACTGCGTTAAACTGAATAAAAATTAAATTAAACATAAAATTAATATTAATAATTGATAGATAAACTAATTTAATATGTTCTCTACTATTACATCTATTCATGCTAGTTCTAATGTTAGTAATTATTATAGTGCACGTTAGTAATATTATGTATTGATAGTTACTATTATATTTAATTTTATATAGCTCAATGTTAGACTAGTGTTATTATAGCTTGAGATACCATAATATAACTAATATGTAATATATGTTGTGCTATTATAAGTCTATACTATTACTATCATATAATGCTATACTTACACTCTATTATATACTAATCACTCGCTAATAACATTACTGAATAATATTATATTATACACTGTGCACATACATTTAACTATATTAATATTATAATCTTTTTTATTCCTTATCTATTATTAATTCATCTCTATGTTTGATGTGCTCGCTGTTATTAGTAATGAATG------------------------------------------------------------------------------------------------------------</ns2:sequence><ns2:name>KY698487.1_Leishmania_braziliensis_strain_MHOM/PE/91/LC1412_clone_LC1412_47_minicircle_kinetoplast,_complete_sequence</ns2:name></ns2:Sequence><ns2:Sequence dsseqid="sq152" id="sq151"><ns2:sequence>AATTAATTTAATAATAATAATTTTATTTTCTTTTAATGTTAAGTTTATGATATTCAAATTTTATAAAAATCAGGTCAAAATCGTACTCCCCGACATGCCTCTGGGTAGGGGCGTTCTGCGAAAACCGAAAAATGGCATACAGAAACCCCGTTCAAAAAATGCCCGAAAATCGCTATTTTTGGCCTCCCCGTGCACAATTAGGGGTTGGTGTAATATAGTGGGCCGCGCACCCCGATTCGAGCTAGCTCATCAAAAAGATGGCCTCTTAGAGGCTTAATTTCACGTGAATTAAAATATTGCGAATAAATATTATTTTAACATTAATAAAATTGAATTTTAATTATTAAATATTAATAGATTAGTTGCTATATAGTTGACATGTTAGTTTTTATTATTAATTTAAAATATAACTTTATATACTAGTTTTATACTTGCATTGCAATAGTTTATATAATATTATCACGTCTATACCATCTATAACACTATTACTGCCTCATTACTAGAAAATAGCAATTATAAGTTATATTGTGGGGTATTTGAGCTATTATTAATGATATTATAATTAAACTTTGATAATAACGATGTATATGCATTGAATAGTTATAATGATTAGATACATTTAATTATTTTTATTACTTGTTCTATAATTTTACTATTCACTTAGATCTATACATTTACTGTTTATAGTTTCATTATAATAGCATCGTTATACAGTTTAAATATTAGCGTAACATTAGA------------------------------------------------------------------------------------------------------------------------</ns2:sequence><ns2:name>KY698488.1_Leishmania_braziliensis_strain_MHOM/PE/91/LC1412_clone_LC1412_48_minicircle_kinetoplast,_complete_sequence</ns2:name></ns2:Sequence><ns2:Sequence dsseqid="sq154" id="sq153"><ns2:sequence>ATAATATAAAATTATTTTTTATAACACAAATAAAATTTATGCGCATGATAATTATAAAATTGTGAAAAATAGGGTCTAAAATTTACTCCCCGACATGCCTCTGGGTAGGGGCGTTCTGCGAAATCGCAAAAATGGCATACAGAAACCCCGTTCAAAAATTGCCCGAAAATCGTGTTTTTTGGCCTCCCCGTGCACAATTAGGGGTTGGTGTAATATAGTGGGCCGCGCATCCCGGCTAGAGTTAGAAACTATAAAATGTGGCCTCTTAGAGGCTTAAATTTAAAAATTCTAGCTTGTGATGGATAATTAGAGTTTAGATTATATTAAATTTGATTTGACAATAAATAATTATTATTTTTATAATTTAGTTTAATAATAGTTCGATATTAGTGCTGTTATAGTTTAAATAGTTTTGATATTAGTTAAATTAATTAATAATGTTTTATTATATCTCTTATTATTGCACTATAACGTTACTCGTGTATAACTATAATAATAGCTCCGATAATAGTAAAATATATTAGTTGTAACATATGTTATTTGATAATTTTAATGATTTAATAGAACTATAACCATACTATGTTAGGCTAGCATTGAGATAACTTTATTATATTAATTAGATGTAATGCTATTAAATTTATTGTTATTATTTTATCAATTCACATTACATTACTCGCTTATCTATACTTTATTTGTTACATTGTAGTTCTATGTTTGCATTACAATTTAGATTTGATAAAGTTCTATTT-------------------------------------------------------------------------------------------------------------</ns2:sequence><ns2:name>KY698489.1_Leishmania_braziliensis_strain_MHOM/PE/91/LC1412_clone_LC1412_49_minicircle_kinetoplast,_complete_sequence</ns2:name></ns2:Sequence><ns2:Sequence dsseqid="sq156" id="sq155"><ns2:sequence>TATAGTTTCATTAAAATTATTTTATTTGTCAATTTAGTTTTTATTAGTTTAGTGTTATGTTTCTTAAAATTTGATAAAAATCGTACTCCCCGACATGCCTCTGGGTAGGGGCGTTCTGCGAAATTCGATTTTTGGCATACAGAAACCCCGTTCAAAAAATGCCCAATTTTCACGATTTTTGGCCTCCCCGTGCACAATTAGGGGTTGGTGTAATATAGTGGGCCGCGCTCCCCGGCTTGAGCTAGAGACACATAAAAGTGGCCTCTTAGAGGCTTATAATTTTGAATTTAAATATTTTTCTAATATTACTTTTATTTTACTTATTAATTAGCTCTTAATTGAGCATAACAATGTTAGTATGTAATGTGTGCACTGAATTAGAACTGTGTAGTAATAATATTAGTATATAGCTGTATCATGTAGTAATAATATAGATAATAACACTAGTATTGATATAGAACTATCTGTATTACCTTATTACGCGTGTATTAGCATAATTAGTGAAATAATAGCAATTACAGAATAAGTTGTGGGGTATTTTATCATAATTTAGATAATATCGTTAGAGACACTGAGTAACATTAAGATTATATAATTTTATTATTTAGAATTTATTAATTACACTTTAAATAAAATATTTTTAACAATTCTTTTTATAATCGTAAGCTAGTAATGTTATATGCTATAGAGTACTGAGTTAGATATAAGTATAATACTAAGTTTATTGCTAAATTAATAAT----------------------------------------------------------------------------------------------------------------------</ns2:sequence><ns2:name>KY698490.1_Leishmania_braziliensis_strain_MHOM/PE/91/LC1412_clone_LC1412_50_minicircle_kinetoplast,_complete_sequence</ns2:name></ns2:Sequence><ns2:Sequence dsseqid="sq158" id="sq157"><ns2:sequence>TTAGCTAAATATATTTTTAAATTTTGTTACGTTATTATGCCTAAGGAGTCGACTCCTTACCCCGCAAAAATGGGGGAAAATCGTACTACCCGACATGCCTCTGGGTAGGGGCGTTCTGCGAAAACCGAATTTTGGCATACAGAAACCCCGTTCAAAAATCCTCGAAAAATCGCTATTTTTGGCCTCCCCGTGCACAATTAGGGGTTGGTGTAATATAGTGGGCCGCGCACTCCGGCTAGAGTTAGAATGGCATGAAATAGGCCTCTAAGAGGCTTGATTTACGCGTTTGAATTATTTTATAACATAAATTGATTTATTATATTGAATTATTATATTTTATTGCTAGCTACACTCATATATTACTTATAATACTCGCATTGCGATAATAATATTGATTAGAACTGTTATTAGTGTATAATGTTACTGTGTATTAAGCTTATATTAGTAATTATAATTTTATCAACGTTAGTGTGGTAATAGTGTTGGATATAGTGATATTATTAGAAATATACTAGTTACAATATATATTATAAGCTAATTTAGACTATATTACTACTATCCTATTACAACGTTATAACTAGCATTGAATACTAATTATATTACTATGATAATGTTATTAATTTAATATTATACTGTTCAATTAATTTATATCTTTATTTAATTTTATTCTCTTCTCTTTCGTTTGTAATAGTTCGTATTAGAGTGGATTAGATTATAATTTGGATGTAATAATTTAACTTTA--------------------------------------------------------------------------------------------------------------------</ns2:sequence><ns2:name>KY698491.1_Leishmania_braziliensis_strain_MHOM/PE/91/LC1412_clone_LC1412_51_minicircle_kinetoplast,_complete_sequence</ns2:name></ns2:Sequence><ns2:Sequence dsseqid="sq160" id="sq159"><ns2:sequence>TTATTGTTTTATATTTTTAAATGTTTTATTAAATATTATTTTCAATGATAATTTATAATTTTCTAAAAATCGGTTCAAAATCGTACTCCCCGACATGCCTCTGGGTAGGGGCGTTCTGCGAAATCGCAAAAATGGCATACAGAAACCCCGTTCAAAAATCCTCGAAAAATCGCTATTTTTGGCCTCCCCGTGCACAATTAGGGGTTGGTGTAATATAGTGGGCCGCGCACTCCGACTCGAGCTAGACAGTCACAATATAGGCCTCTCAGAGGCTTGTTTTTATAAAACTAAACTTGAAATGAATGTTATTGTTATAATTGAACTTATTAATTTAATATTTTATATTTTAAACTAGTTTCTATGCTATTACGTTGTTATGGCTATCAATACTATTAATTTTAATTTTAATTTTAGTAATATTAGTTTTATATAAGTATAATATTGAGTTTGAATAATAAATATGATGTTATACGTTATAGTGCTAGATAATGTTAGATAATAGCTCACAACTAGAATATATGTTATATTGTATTACTAGATAGACACTATATTATCACTCATCTATAACTATACTCTTACTATTCATTGATAACATTATTAGCTTATTATATTTAATTATTTAATTATTAATATTGTTTTGATGTAATAATATCTAATCTAGAACTTACATACTTCTATATTTTAACTTAATGGTTACTAAATTGTTACTAATGATAGACTAGCTATGTAGTTAGATAAAA----------------------------------------------------------------------------------------------------------------------</ns2:sequence><ns2:name>KY698492.1_Leishmania_braziliensis_strain_MHOM/PE/91/LC1412_clone_LC1412_52_minicircle_kinetoplast,_complete_sequence</ns2:name></ns2:Sequence><ns2:Sequence dsseqid="sq162" id="sq161"><ns2:sequence>TGTTTTAATAATAATTTATAAATTGTTTCGAAATAATATTTTATCTTATGTGTCATTATAGTTCCAAAATTAGCATAAAATCGTACTCCCCGACATGCCTCTGGGTAGGGGCGTTCTGCGAAATCGCAAAAATGGCATACAGAAACCCCGTTCAAAAATCCCCCAAAATTCGCGTTTTTTGGCCTCCCCGTGCACAATTAGGGGTTGGTGTAATATAGTGGGCCGCGCTCCCCGGCTAGAGTTAGGATGATGAAAATAAGGCCTCTTAGAGGCTTGTTTCTCGCGTATTACATGTTTTTCTAATAATTAATTTTTATAACTTATTTTTAACATTTAAATTATTATATTGACTAGTTTGTTAATATATTTATTGTTTAGTTAAATTTATATTTTAATTTGTAATATTATTTGTCTATCATTACTACTATGTTATATCTAATACGTTACTTATTCATACTATTATAGCTTATCTATGTAATGGTTAGTATAGTTATAGATAGTGGGTAAATAGTAATATATAACATGTTTGATATTATATTATATTGATAAAATTAGTAATACAGTGTATAACGTTAGATGATATACATGAGTTAGACTATTAGTAATTAAATAATTATAATCAATAATGTTATGCTCAATGTTACTTATATGATATAATAGTTTCGATACAATTTATTTATTTTTACATATACTCTTTACACTATGTTACTCTAGTTAATAAACTTGTATGCGCTGATAATAACTATAATATT----------------------------------------------------------------------------------------------------------</ns2:sequence><ns2:name>KY698493.1_Leishmania_braziliensis_strain_MHOM/PE/91/LC1412_clone_LC1412_53_minicircle_kinetoplast,_complete_sequence</ns2:name></ns2:Sequence><ns2:Sequence dsseqid="sq164" id="sq163"><ns2:sequence>AACTAGATTTGAAAATAATATTATAATAGCAGTGTTAGTGTTGTTGATAATTATAAAATATCGTAAAAATTAGCTCCAAAATTTACTCCCCGACATGCCTTTGGGTAGGGGCGTTCTGCGAAATTCGATTTTTGGCATACAGAAACCCCGTTCAAAAAATGCCCAATTTTCGTGATTTTTGGCCTCCCCGTGCACAATTAGGGGTTGGTGTAATATAGTGGGCCGCGCTCCCCGGCTAGAGTTAGAATGCCATGAAATAGGCCTCTTAGAGGCTTAAATTTTAAAATCTAACTATTCTCAGAATAAAACTAATTAAAATAGAATTATGGTGTTATATGATATTAATTTTTTATTAAATATATTTATTTTAATATTAGTCAATGCTAGTTTATGCGCTAGTAATATTATTTGTTTATGATTATTGATAAATATAAAATTGTTATACTATTCATTACGTATAGTTCTCTGTGTTATAATAATTCATTGACATAGCTCCATACTAGTATATTCACAGAATAAGTTATATATGATATGATATGATACTATACACATTACTAACACTATACATCTAACTCGTAACGTTATAGTTTAATAATAGTTTAATTAGTTTTGATAATTTAATTATACTTTTAATACAAATTAATTTATTATTTATAGTTCACAATTTATTTTACTCATATTGCACTGATTAGTTAAACTTATTAAATTAATTATTAATGATACGTGCATAGATAATATAA----------------------------------------------------------------------------------------------------------------------</ns2:sequence><ns2:name>KY698494.1_Leishmania_braziliensis_strain_MHOM/PE/91/LC1412_clone_LC1412_54_minicircle_kinetoplast,_complete_sequence</ns2:name></ns2:Sequence><ns2:Sequence dsseqid="sq166" id="sq165"><ns2:sequence>ATTTTTAATAAAAATTATTTTTAAATACACGGTGTTACACCGCATTACCTCTCACTATGATTCATAAAAATGGGGGAAAATCGTACTCCCCGACATGCCTCTGGGTAGGGGCGTTCTGCGAAAACCGAAAAATGGCATACAGAAACCCCGTTCAAAAATCCCCCAAAATTCGCGTTTTTTGGCCTCCCCGTGCACAATTAGGGGTTGGTGTAATATAGTGGGCCGCACACTCTCGCTGAGGTTAGAACTCGATAAACTAGGCCTCTTAGAGGCTTGATTTTATTATTTCTAAATTTTAAAATATTATTTTGATTTAAATGATAAATTAACTTTAATTTTTACTTATTAGCTTTGTTAGTGCTAGTTAAATAATTAAATTTTAATAATTAGCAATAATTAGAATGTTATTTGGATATAATTAATTAGTTTTATAAATTTACTATCTTATACTATCTCTGCACTACATAGTTAATGGTTAGTAATGATACGTGATAATGAGCATAATGATACTAATATAACTAATTAATATATTATATTGTAGCCATACTATTACTATGATATTACTAACACTACACTGATAATAGCGCTGAGATAGAACTATGATATAGAGTTATGATAGTATTAATATTATACATCTTAATTATATATTTAACATCTTTTATCTTCTCTCTATACGATCTCTGTTCCGTCTCTAGTTTATGCAGTTCAATTATACTTCAATTCATAGTTCAATTCATTATAATAAATTT-------------------------------------------------------------------------------------------------------------</ns2:sequence><ns2:name>KY698495.1_Leishmania_braziliensis_strain_MHOM/PE/91/LC1412_clone_LC1412_55_minicircle_kinetoplast,_complete_sequence</ns2:name></ns2:Sequence><ns2:Sequence dsseqid="sq168" id="sq167"><ns2:sequence>GTTTTTAATTTAGAAACAATTTTAATTTTTAGAAGTTTATTATGTCATCAGCGCATTACCTCGATAAAAATTCAATAAAATCGTACTCCCCGACATGCCTCTGGGTAGGGGCGTTCTGCGAAAATCGATTTTTGGCATACAGAAACCCCGTTCAAAAATTCACGAAAAATGCCATTTTTTGGCCTCCCCGTGCACAATTAGGGGTTGGTGTAATATAGTGGGCCGCGCACATCCGGCAGAGCTAGAACTCGTGGAACTAGGCCTCTTAGAGGCTTGATTTTATAAAATTGATATAATTATCTTGATAAAAATATTTATTAATTATTAACTTAAATTTAATATCTAACTACGCTAATATGTTCTATTTAGTAATAATTATTTTATATTTAATTTGTAATGTTATTGTAATAATAGTTTAATATAATGTTAATATAGTTCTCTATTAGCTCTATCTACTCTGTATATGCATAGTATGGGTTAGTAATGTGTCTAATATGATAACAAAAGCAATTGTAACTAGTAATGAGTCTAATTTTATAGTTAACGATAGCATTACTAACATTTAATAAATAATTTATAAACTTAACTATACTCGTGTTATACTATATTGTTCCGTGTTATACTTATTATTCTTACATACAATTTACTTTTTAACTTAGCTGCAAACATAATATAATAATTATTAGAATGTTATTAGCCTCTAATGTGACATTAATTATA------------------------------------------------------------------------------------------------------------------------------------------</ns2:sequence><ns2:name>KY698496.1_Leishmania_braziliensis_strain_MHOM/PE/91/LC1412_clone_LC1412_56_minicircle_kinetoplast,_complete_sequence</ns2:name></ns2:Sequence><ns2:Sequence dsseqid="sq170" id="sq169"><ns2:sequence>ATAGATAAATAAAAATAATTATTACATTACACGTTACTACTGCACACATAATTATAAATTTTCTAAAAATTAGCATAAATTCGTACTCCCCGACATGCCTCTGGGTAGGGGCGTTCTGCGAAATCGCATTTTTGGCATACAGAAACCCCGTTCAAAAATTCACGAAAAATGCCATTTTTTGGCCTCCCCGTGCACAATTAGGGGTTGGTGTAATATAGTGTGGGGTGCGCTCAGTTTTGGGCTGGCTCTCATAAAAGTAGGCCTCTTAGAGGCTTAGTTTTTAATTTTTAAACTCGAATTGATAAATATTATTTTAAGTTATAATTTAATATCTATTTAGCTAATATCTTGTCTAATACGTTACTAATAATGCTAGTTTATCTTAGTAAATTAAATATTAACTATAATGAACATTGTTATTATATTATTGAATTGTTATTATTATATTTAATAAAGTTTAGTACTACATCGTTACGTGTTTATAGTTCATAATAGCTCCAATATCAGTACAATATAAGTTACAATTGCTCTAATATCACTATATTTAATAATAATAGCATACTCAGTGTAATACTATGATAGAGCTGGTAATATACTATAATTTATATAATGTTATTATACTTTAACTTAATTCAATTTAATTAATACATCTTATTACTATTCTTTCTCTTACCTTTGTTACTTGCATAGAACTATAATAGTGCTATTAGTAATAATAAACTAGTGCGTTACTATTA-------------------------------------------------------------------------------------------------------------------------</ns2:sequence><ns2:name>KY698497.1_Leishmania_braziliensis_strain_MHOM/PE/91/LC1412_clone_LC1412_57_minicircle_kinetoplast,_complete_sequence</ns2:name></ns2:Sequence><ns2:Sequence dsseqid="sq172" id="sq171"><ns2:sequence>ATTAGAGCTATGTTATCACTAGTTAATGTTATTAATGTTGTGTTAGAAATAATAATAATTCGTCAAAAATCAGCTCCAAAATTTACTCCCCGACATGCCTCTGGGTAGGGGCGTTCTGCGAAATCGCATTTTTGGCATACAGAAACCCCGTTCAAAAATTCACGAAAAATGCCATTTTTTGGCCTCCCCGTGCACAATTAGGGGTTGGTGTAATATAGTGGGCCGCGCACTCTCGCTGAGGTTAGACATTGATAAAAGTGGCCTCTAAGAGGCTTGAATTTATGATTCTAAATTATTTTAACTTGTTTTGACTTAAATTGAATAATTATTAATAAATTTAATTAATATCTGCACTGATTAGCGATAATATTGAATTATTAATGTTATATTAAATTGTTATATTATAAATATTTAAATCTAGTTTATTATATTCTCTCACATAGCTCTATCTAGTATCTAATAATGTTAGTTCAATGATTATAGTGTATTATACGCTAGATATTACGAATATATTAGTTACAATTGCTATTTTAGGGTAATGAGTGATAATATGAGCATAACACTTAGTAATACTAGACTATACTTATATAATTATAATATTTATTCATTGATTACATACATAATAATATCTCTTTATTAATTTTATTTATTTCTTGTGTTAAGCTAGTGATAATAGTAATATACTTAGTTGATAAATATAATTTTACTAATGTTACACTCAATGATACTACTCT----------------------------------------------------------------------------------------------------------------------------</ns2:sequence><ns2:name>KY698498.1_Leishmania_braziliensis_strain_MHOM/PE/91/LC1412_clone_LC1412_58_minicircle_kinetoplast,_complete_sequence</ns2:name></ns2:Sequence><ns2:Sequence dsseqid="sq174" id="sq173"><ns2:sequence>GTCTAGTGCTGCATTACTAGTGTTACGTGAGAGAATAAATATTTATAATTTGATAAAAGTTTGGGAAAATATCGATAAAATTTTACTCCCCGACATGCCTCTGGGTAGGGGCGTTCTGCGAAATCGCAAAAATGGCATACAGAAACCCCGTTCAAAAATACCCCAAAAATCGCGTTTTTCGGCCTCCCCGTGCACAATTAGGGGTTGGTGTAATATAGTGGGCCGCGCACTCCATCTTGAGCTAGCATTGAGAAAAACAAGCCTCTAGACCCGTATAAAATTGAATTCTAAATTTAGATTGAATATTATTTATTTTTTAATTATAATTTAAGCTTAGATTAGAATTGTTATGCGCATAATGAGATAAATGATTTAGTTTAAAATAGAATTATATTAATTTTAATAATGTTAATTTACTATTCTATATCAATGCACTGTTATATTATATTCACTATCGATATCTATTCATCCCTCGTATTATAATAGTAACATTGGGGTAATGACTATCCCGTAACTAATATGTAATATATGTTATGTTATGTTTAGTAATAGGTTAGAGTTAATAATACGATAATGATACTATTATAGATACTATAGTTTGAATAATCATAGAGTTAGTGTTATTGATTTAATAGAACAAGATATAATTTATTAGTTACACTTTTATTACACTCTTACGTTACTAGTTATTTATATTTAATGTTACTATTAGCTAAATAATTTTACTAGTTTTAATATAATAATTAACTAT-----------------------------------------------------------------------------------------------------------</ns2:sequence><ns2:name>KY698499.1_Leishmania_braziliensis_strain_MHOM/PE/91/LC1412_clone_LC1412_59_minicircle_kinetoplast,_complete_sequence</ns2:name></ns2:Sequence><ns2:Sequence dsseqid="sq176" id="sq175"><ns2:sequence>ATTAAATCTTTTTATAATTTATTTTTATTTAATGCAATACGTGTTATAATTATTTAAATTCTGTGAAATTCGGGGGAAAATCGTACTACCCGACATGCCTCTGGGTAGGGGCGTTCTGCGAAAACCGAAAAATGGCATACAGAAACCCCGTTCAAAAATAGCCCGAAAATCGCGTTTTTTGGCCTCCCCGTGCACAATTAGGGGTTGGTGTAATATAGTGGGCCGCGCACTCTCGCTGAGGTTAGACAGTGATAAAAGTGGCCTCTAAGAGGCTTAGTTTCACGGATTACAACTTTAGTGGGAATATTGATAATTATAAATAAGAATTTAATATTAATTTACACTAACACATACTTATTATTGTTTCTAATGAGTAATAATTATAGTTCTATTTGAGTACGTAATAGTAATGTATATAGTAATAATATTGAATACATTTAGTTATATATTTTATTAATTTTATATGATATTACTCGTGTTACCCTGTTACATCAATTTTATCTAAAAATAGCAGTTTTATATTAGTTACAACTAGTATTTTAGCCTTATTACGTGACTATTATTAGATATTTATTAAAACTATAATACATACTAAATATTACCATCTTATATACTTATAATAAATATGCTCAGTGGATTATAATATTTAAATGTTACTAATTAGTATATTAACTGAACAAATTGTTTTATATGCAGCTAGTTGTTCTATATTGAGCTATATGTTCTAATAAATTTATTTTATTAATACTA------------------------------------------------------------------------------------------------------------</ns2:sequence><ns2:name>KY698500.1_Leishmania_braziliensis_strain_MHOM/PE/91/LC1412_clone_LC1412_60_minicircle_kinetoplast,_complete_sequence</ns2:name></ns2:Sequence><ns2:Sequence dsseqid="sq178" id="sq177"><ns2:sequence>AGGCGTATTAGTGTTATTAGTGTGATAATAAAAATAAAATTGTGTTACTCGTCTATAATTTCATAAAAATAGGGCTAGAATTTTACTCCCCGACATGCCTCTGGGTAGGGGCGTTCTGCGAAAACCGAAAAATGGCATACAGAAACCCCGTTCAAAAATTGCCCGAAAATCGCGTTTTTTGGCCTCCCCGTGCACAATTAGGGGTTGGTGTAATATAGTGGGCCGCGCACTCTCGCTGAGGTTAGGATTGGTGAAACTAGGCCTCTTAGAGGCTTGATTTTATATTTCTAAATTATTTTTATTATTTGTTTAGAATTTTAATTTTAATATCATAATTGAACTAGTTTGTTATCGTTACATTGACTAGTATTGCATTAGATTAAATAATATTATAAATTAGATTATATACGTAACTATTTAGTTTTATATTTAAATAATTATTAGAACACATACGTTAACGATGTTGTTATGAGTTTGAATGAATTTAATAAAATTGACATAATATAACATAGAATATATTACAATTAGTAATAGGGCAGAGTGGTTACTATAGTATGATAATAATGGAACGCTAATAACTATAACTTTATAATTACTCTTATCTTATTACTAATTTAATAGCATTACACTTTACTATAATTATAAATATTACTTGCATTTGTATTTCAATTCTTTTGTATGCGCATATATTACTAAATTATTTTATTAAAGTTAGATTACATGTATTACTAACATTAG------------------------------------------------------------------------------------------------------------------------</ns2:sequence><ns2:name>KY698501.1_Leishmania_braziliensis_strain_MHOM/PE/91/LC1412_clone_LC1412_61_minicircle_kinetoplast,_complete_sequence</ns2:name></ns2:Sequence><ns2:Sequence dsseqid="sq180" id="sq179"><ns2:sequence>ATTCGTAACATTAAATTTAATAAAATATTTATTTATAAATTATTATGAGTTTGTCAAATTATTAAAAATTAGGACCAAATTCGTACTCCCCGACATGCCTCTGGGTAGGGGCGTTCTGCGAAATCGCATTTTTGGCATACAGAAACCCCGTTCAAAAATTCCCGAAAAATGCCATTTTTTGGCCTCCCCGTGCACAATTAGGGGTTGGTGTAATATAGTGGGCCGCGCACTCGGATTATGGCTAGACAGATAAAAATGTGGCCTCTTAGAGGCTTAAATTTAATAATTCTAAATTAAAAGTTGAAATTAGATTTATATATTTGTTTCTAATAATATTTATGTTAGTAATGCGCTAGTTTTGATATAATTATATATTTTAATTCTAATCTATGCATACGTTATCTATATTTTATTATATTATTTGATTTAATATTATCTCATTATATAGTTCAACTCATAGTATATCATTAGCACTGTTATAAGATGTAATGTTATAGCTCCATACTAATAGCAATTGCCTTTTATATTGTAATATGTGGGTAATATGGTTAGTAACTATAATAAACTTTTATAACACTATTATCTATATCGCTAACATTGAACTATTTATATACTAATTTTATATATGCATTGACTTGTATACAATTTATTATTTAATAGATATAATATAATTTTAATTTAGCTTATCTTACACTGGTAATGCTGCATTTAAAGTTTAATTCATTGATAAAATAAAAAT-----------------------------------------------------------------------------------------------------------------------</ns2:sequence><ns2:name>KY698502.1_Leishmania_braziliensis_strain_MHOM/PE/91/LC1412_clone_LC1412_62_minicircle_kinetoplast,_complete_sequence</ns2:name></ns2:Sequence><ns2:Sequence dsseqid="sq182" id="sq181"><ns2:sequence>AAAAATATTTTATCTTAACAGTGTTATGCTGTGTCTATAGTTTTTAATTTTTTATATTTTTGTTAAAATTCAGGTCAAATTCGTACTCCCCGACATGCCTCTGGGTAGGGGCGTTCTGCGAAATCGCAAAAATGGCATACAGAAACCCCGTTCAAAAATACCCCAAAAATCGCGTTTTTCGGCCTCCCCGTGCACAATTAGGGGTTGGTGTAATATAGTGGGCCGCGCACCCCGACTCGGGTTAGGATGTGTGAAATATGGCCTCTAAGGCCTTATGTTTTATGAATTCTAAATAAAATTGACTTGTAATGCATATATTAAATTAATAATTAGAATTTATATTTATTTTCTTATTTATATCTAACTAGCTTATATCTGTTCTGGCTAGTAATAATTATTGTTAATTAATTTTATTATATTTAATGTATAGTTACTATTAGATACTAATTATGATACTATTACATCGCTATAATCAGTACTATAATGATGCTGGTAATGAGTCTAGAATAAGTTAATATCAATATAAGTTACGTATAATTTAGCTAATATTATTAACTTTAACATTAAGCTAGTTAGATACTATAATAGCATTGAATAAAGTTTATTATATTGATAACATTATAGTTTTGCATTTATATAATTCATGTTTACATTTTCTATTCTTTATTTTGATTATTACTAAACGTTACTAATTTATTGCTAGCTATACACAGTGCACATTAAATTTATAAATTAAATAAT---------------------------------------------------------------------------------------------------------------------</ns2:sequence><ns2:name>KY698503.1_Leishmania_braziliensis_strain_MHOM/PE/91/LC1412_clone_LC1412_63_minicircle_kinetoplast,_complete_sequence</ns2:name></ns2:Sequence><ns2:Sequence dsseqid="sq184" id="sq183"><ns2:sequence>TTACAACTTTGTATCTAACGTGTTAACATTGCATCATGATTTAAATTTAATTTATAAAATTTATAAAAATAGTGATAAAATCGTACTCCCCGACATGCCTCTGGGTAGGGGCGTTCTGCGAAAACCGAAAAATGGCATACAGAAACCCCGTTCAAAAATACCCCAAAATTCGCGTTTTTTGGCCTCCCCGTGCACAATTAGGGGTTGGTGTAATATAGTGGGCCGCACACCCCGGCTAGAGTTAGGATGCTGCAAAAGTGGCCTCTAAGGCCTTATAAATTTGCAAACTAAACTTTTGATGGGAATAATAAATTATTTTTAAATTAAATATATTTTTTAAATTAGTTTTGCTCTACTATATTATGCTTAGTTAGAATTTAATTTATTTTGAATAATAATTTTAATTAGATAACAACATTAGTTCAATTGAGTTAATATTATTGCTATTCAACGTTACTATATCTTGATAATTATAATTTTGGTTATATCATTGATAATACTAGTAAATACTAGTATAGAATATATTTATATTAGTATATGAGTAACTATTAGACTATCATTAGCATAATATTTATAAAATTATATACTTACTATACTATACTATAATTGAACTAATTAAATAGTTAACATTAGAATGATATGTGTTCATGAGTATAATGATTAGTTAATTACATTTATATTATTAATATTTATGTTCACGATAATAATTCTTTGCGTTCTTATTTTATATAATTTTATGTTCTCGTTACA------------------------------------------------------------------------------------------------------------</ns2:sequence><ns2:name>KY698504.1_Leishmania_braziliensis_strain_MHOM/PE/91/LC1412_clone_LC1412_64_minicircle_kinetoplast,_complete_sequence</ns2:name></ns2:Sequence><ns2:Sequence dsseqid="sq186" id="sq185"><ns2:sequence>TTATATTGAATTTATATTTTTAGATAACAACTTTAATTTTATGTTTTGTTATGTGTTACAGCTCTGGAAATCGATAAAAATCGTACTACCCGACATGCCTCTGGGTAGGGGCGTTCTGCGAAAACCGAAAAATGGCATACAGAAACCCCGTTCAAAAATCCCCCAAAATTCGTGTTTTTTGGCCTCCCCGTGCACAATTAGGGGTTGGTGTAATATAGTGGGCCGCGCACATTCTCCCGAGCTAGACACTCAATAATATGGCCTCTAAGAGGCTTGTTTCTCGCGTGTTAATATGTTTTTAGATAATTTTATTTTATTAGTTATTATTTGACTTTTAATTTCACTATTATGCGCTGATTAGATAATATTATTTGTTTGTAATTTTAATTTATATTGAACTGTAACATTACTTATATTTATAATTATAGTTTTGGATAGTATGTGTTCTGAGTATACTTAATAATATCGTTGCATTACATCTATGATAACATGGTATTACTAGATATGCCACATATAGAATATATTCTGTATATAATATGACTAGTTAGGCTAATTATTGAATACATAAGATTAATAAATTTATATAATGATATACTAACCTATACTATAATGGAACTAGCATTGATGTATTAATATGGTTTACATTGAGTTATAATATTATATACAATAACATTTATATACTTTCTTTTATCTCTTATGATGTTCTTATACGTTCTAATATGAGTGACAATTAGTTTTATTTATTTAG--------------------------------------------------------------------------------------------------------------</ns2:sequence><ns2:name>KY698505.1_Leishmania_braziliensis_strain_MHOM/PE/91/LC1412_clone_LC1412_65_minicircle_kinetoplast,_complete_sequence</ns2:name></ns2:Sequence><ns2:Sequence dsseqid="sq188" id="sq187"><ns2:sequence>TTTAAATGTTGTTATTACGTGTTATTTAGTTTCAATAAAATTTATAAAATCTTTAAAATTAGCTAAAAATAGGGTCCGAATTTTACTCCCCGACATGCCTCTGGGTAGGGGCGTTCTGCGAAATCGCAAAAATGGCATACAGAAACCCCGTTCAAAAATCCCCCAAAATTCGCGTTTTTTGGCCTCCCCGTGCACAATTAGGGGTTGGTGTAATATAGTGGGCCGCGCACCCCGGCTAGAGTTAGAATGCCATGAAATAGGCCTCTTAGAGGCTTTAAAATTAAATTCTAAATTAAATTGACTAATATGCGAATAAAATTTATTATTAAATGAATATTTTAAATTTATTATAAGTTAGCACTAGATTGGTTATATTATTAGATCTATATAGTGATAATATTATTTTTACTATTGATAATTATATTATTTGTATGTAATAGCTTTATATACTAGTGCTAATGGTGTATAATATAGAGTAACGGTATAGTATAGTGTAGTAATGGTCAATAACTAATATATAACTTGTTTTATTCTAATATATAGGCTATCAATACACTATTATAATGATAATACTACATCCTATTACAGTGATAATAAATATTATTTTACTGTTACACTAGATAACACTATACTCTCACTTATATAATAATTTATCAATACTATATTTTTATTTATAACGTTTATACATTTTCTTTGCTAATTACTTGTTCTATTACACGTTAACATAGCTCTATTAGGGCTAATAAATAATT----------------------------------------------------------------------------------------------------------</ns2:sequence><ns2:name>KY698506.1_Leishmania_braziliensis_strain_MHOM/PE/91/LC1412_clone_LC1412_66_minicircle_kinetoplast,_complete_sequence</ns2:name></ns2:Sequence><ns2:Sequence dsseqid="sq190" id="sq189"><ns2:sequence>TTGTTCTCTAAATTAATAATAATAATATTTTTAAAATTAGTGTGTTACTGTGTTTAAAATTTAATAAAATTGCATCAAAATCGTACTCCCCGACATGCCTCTGGGTAGGGGCGTTCTGCGAAAATCGATTTTTGGCATACAGAAACCCCGTTCAAAAAATGCCCAATTTTCACGATTTTTGGCCTCCCCGTGCACAATTAGGGGTTGGTGTAATATAGTGGGCCGCGCTCCCCGGCTCGAGTTAGAAAGTTGGAAAAGTGGCCTCTAAGAGGCTTGATTTTTAATTTTAACACTGAATTGCGATAATAATGATTTAATATTAAATAATGATTAATAAAATTAAATATTTAGAATAATAATAAATTGCTAGTTAATAATTTAATAATATTGTTGATAATCTTTATAATATAATTTACAATACACTAGCTCCATCTATGTTCTATACTAGCATTGGATAATAGTTCTGTGTTAGTAGTAATAGTATGTGTATTGAGATAATACTCTACATATAGAATATTAGTTATATTAGATATAGTAACCCTATGATATCATATAATTATAATTACTCTATACATCGCTATACTACACTATTATGATTACTATTTTATAATTTATTAATTAACTTAGTTATGTGCTATCGATAATAATATTTGATATAGAACTTATATATTTTTATACTTTAATGAACTAGATATAATACTGTGTTACACTAGTGTTATACTGTGCACATTATACATAT-----------------------------------------------------------------------------------------------------------------------</ns2:sequence><ns2:name>KY698507.1_Leishmania_braziliensis_strain_MHOM/PE/91/LC1412_clone_LC1412_67_minicircle_kinetoplast,_complete_sequence</ns2:name></ns2:Sequence><ns2:Sequence dsseqid="sq192" id="sq191"><ns2:sequence>ATGCTAGAGTTAGAGACATAGTTAGATTTAAATTTTAAATTATAAATGTTGTCTATAAAATCATAAAAATCAGCTCCAAATTTTACTCCCCGACATGCCTCTGGGTAGGGGCGTTCTGCGAAATCGCAAAAATGGCATACAGAAACCCCGTTCAAAAATCACCCGAAAATCGCTATTTTTGGCCTCCCCGTGCACAATTAGGGGTTGGTGTAATATAGTGGGCCGCGCACCCCGGCTGGAGTTAGAGTATTGAAAAAGTGGCCTCTAAGGCCTTATAAAATTGGAAATTAAAATGTTTTCAGAATAAATTGTTTTTAAATTATAAATTTGCTTTAAAATAGTTCTGATGTTAGATAATTAATGTTATGCTTACATGTAATATTTATTTTTATTATATTAATTAATTTTATAATTGTGTTGTTATATTTATGACGATAGTGTTCTGTTATATTACTTATATAGCTATACTATGTAGTACGTGGTTAGTATGTAATGAGTAACACTAGATTAGATATATAACATATTCTATATATAACTTGTTACTATCTAGTAATAATACGTGATACTATAGTTTGATAATAGCTATACTTTTTATAATTTTAATAAACTATTTAATATTCAATTATATATTATCTCACTTTAATAAATTTATTTGACTAGTGATTATTATATAGTAATGTTCCGTTCAATTTAGTTATACATAATAAATATATTTTATTTAATGACAATAACATTATCACTACACTGTT-------------------------------------------------------------------------------------------------------------</ns2:sequence><ns2:name>KY698508.1_Leishmania_braziliensis_strain_MHOM/PE/91/LC1412_clone_LC1412_68_minicircle_kinetoplast,_complete_sequence</ns2:name></ns2:Sequence><ns2:Sequence dsseqid="sq194" id="sq193"><ns2:sequence>AAATTTAAAAATAAAAATTTAGTAATACACGTTGTTATGATGTTATAATGTTTATAAAATTCGTAAAAATAGGGGTCAAATTTTACTCCCCGACATGCCTCTGGGTAGGGGCGTTCTGCGAAAACCGAAAAATGGCATACAGAAACCCCGTTCAAAAAATCCCCGAAAATCGCTATTTTTGGCCTCCCCGTGCACAATTAGGGGTTGGTGTAATATAGTGGGCCGCGCACTCGGAATTGAGCTAGCTTTGATAAAACTAGGCCTCTTAGAGGCTTGAATTTAGAAATTAACATTGAAATTGGAGATAAATGAAATAAAGCTTAATATAGACTTGTTAATGTTGATTTGAATTAATATTTATTCTAATTATAATTATTTATTAACTTATCTCACACTAGTATTGTTATGCTCATTATACTATATAGTTTTATCTATGTATACTAATTTAATAATATTATAGTACCGGTTAGATACTACTTAGTTATATGCTCGCAGTATTACCAAATAATATCAATTGTAACTAATATTAGATATGTGTAGACTAGTAATACATATAATAACTATAACTCTATCTTACTATTAGCATAACAATATAGTTTGATTCAGTATATAATAATTTTAATGTTAGTATACAATTAGATTCAAATAATAATTAATTAAAGTTTAATAAATATTTTTACTATGATATTAATTGCATTAGAACTTTACATGGCTATCATTACTCGAGATAATACTAATA-----------------------------------------------------------------------------------------------------------------------</ns2:sequence><ns2:name>KY698509.1_Leishmania_braziliensis_strain_MHOM/PE/91/LC1412_clone_LC1412_69_minicircle_kinetoplast,_complete_sequence</ns2:name></ns2:Sequence><ns2:Sequence dsseqid="sq196" id="sq195"><ns2:sequence>AATATAAATTTAAATTATTATTTAATTCGTGTCACATTTTATTATTATGTTTCATTAAATTTTATAAAATTGGGGGAAAATCGTACTCCCCGACATGCCTCTGGGTAGGGGCGTTCTGCGAAAATGGAAAAATGGCATACAGAAACCCCGTTCAAAAAATGCCCGAAAATCGCTATTTTTGGCCTCCCCGTGCACAATTAGGGGTTGGTGTAATATAGTGGGCCGCGCACATCCTCTCGAGTTAGAAACACTAAAAGTAGGCCTCTTAGAGGCTTGGTTTCACAGTTTTAATATTGTTTTGGCATATAATAATTTATTTCTAATTTAGATCTAATTTTTATTTAATATTATTTTTATTATCTAGTTATATGCATGTTTATTTAAATAATAAGCTTGTTATATAATTATTAATTAGTTTATGATGTACTATTATAGTTACGTTATCGATACTGTGTTACATACTATATCTGTGCTACTATGTGTATAATACTATCTATATTACCCTCGTAACTGCTTTGTAACTAATATGTAACATGTAATTTACTAGTTTTATATAGTAACACTCATTATACTTATAAATTTAATTATGATACTATTTGATATAGTTTTATTAGATACACATTAGAATATGATTTAATATTATAAATTTATACTATTACTATTACTCGATTACACCTTATACATAGCTGTTAGTATACTTATGTGTTACTATAATAGCACTGTTATGAGTTTAATTAGTAA---------------------------------------------------------------------------------------------------------------------</ns2:sequence><ns2:name>KY698510.1_Leishmania_braziliensis_strain_MHOM/PE/91/LC1412_clone_LC1412_70_minicircle_kinetoplast,_complete_sequence</ns2:name></ns2:Sequence><ns2:Sequence dsseqid="sq198" id="sq197"><ns2:sequence>TAATTTTATTAATAAACATTAGTAATACTATTTTAATATTTAGATTATATTTATAAAAATTCACAAAAATGGGGGATAAATTTTACTCCCCGACATGCCTCTGGGTAGGGGCGTTCTGCGAAATCGCAAAAATGGCATACAGAAACCCCGTTCAAAAATCCCCCAAAAATCGCGTTTTTCGGCCTCCCCGTGCACAATTAGGGGTTGGTGTAATATAGTGGGCCGCGCATCCCGGATTGAGCTAGCTTCGATGAAAAGTGGCCTCTAAGGCCTTATAGTTTTATAATTCTGGCTAAATAGAATAATTATTTGAATTATAATTTAAAATTAATATTTGTTCTCTGTTATGCTAATTTATAATACTAGATTAGAACTATTATAGCACTGTATTAGTAATGTTACTAGCTTTGTATGTAGTGATAGATAATAATTATAATTATAGTTTAATATTACTCGTATTAGATAGTGTATAGTTAGTATGATAGTATTAGCCTCATTATAGCTCTAATATACAATATATTCTGTAATTGCTTAGTAATATCACTATAATCTTATAATTGTATACCATAATGATACACTAGCATTGAATAATAATATTTTTAATAGTTAGAGTTGTATGCGTTACGAATTATAATTATTTAATTAATATAACTTTATTATTTATCTTATTACATATCAGTTCTCATTATTACTATGTTATGCTAATGTCTGCACTGAAATTAGTTCTAACATTAAATAAA----------------------------------------------------------------------------------------------------------------------</ns2:sequence><ns2:name>KY698511.1_Leishmania_braziliensis_strain_MHOM/PE/91/LC1412_clone_LC1412_71_minicircle_kinetoplast,_complete_sequence</ns2:name></ns2:Sequence><ns2:Sequence dsseqid="sq200" id="sq199"><ns2:sequence>AATTGATAATAAAAATATTTATAATAATGTCTGTGTTATGTTTCATTAAAATTTAAAATTCTATAAAATTAGGGTCAAAATCGTACTCCCCGACATGCCTCTGGGTAGGGGCGTTCTGCGAAATTCGATTTTTGGCATACAGAAACCCCGTTCAAAAAATGCCCAATTTTCACGATTTTTGGCCTCCCCGTGCACAATTAGGGGTTGGTGTAATATAGTGGGCCGCGCACCCCGGCTGGAGTTAGGATGTTGGAAAAGTGGCCTCTAAGGCCTTACATTTTTAATTTTCTAGATTTTAAGTTTATTTTAAATATATATTTTCTATAAATTAGATTTTTAGTTTTTATTTGTTTCGAATATTAGCTTGTTAAATTATAATTAATGATTTTATTAAATTAATGTTCTAATACGTGATAAATTAATAAATATAGATGACTATTATCTAATTATTGCTGATATTGAGTGGTTATAATGTTATTGTTATTGTATTATGATATTACTCGAATTTATAGCTTATAACATATATTTATATTAGTTGTGGAGCTAGTTTTATTGATAATAATAGATACTAACACTATTACACTCATTATACTATTATACTATACTTATTAGAACTATATTGTATATAATTGGCGTAACGTTGATGTAATGATATTGTTTATTATATAGTTATTCGATGTAATTAATTATTTAACTTTTATTTATTAATATAGATTTATGCTTCGTGGTTATGATATAAATTAAATTTGA------------------------------------------------------------------------------------------------------------</ns2:sequence><ns2:name>KY698512.1_Leishmania_braziliensis_strain_MHOM/PE/91/LC1412_clone_LC1412_72_minicircle_kinetoplast,_complete_sequence</ns2:name></ns2:Sequence><ns2:Sequence dsseqid="sq202" id="sq201"><ns2:sequence>ATAAAATAATTTTAATTAAATGTTACACTACAGTTTTATAGTAAGGAGTCGAGACATTACCTCATAAAATTGGGGGAAAATCGTACTACCCGACATGCCTCTGGGTAGGGGCGTTCTGCGAAATCGCAAAAATGGCATACAGAAACCCCGTTCAAAAATTGACCAAAAATCGCATTTTTCGGCCTCCCCGTGCACAATTAGGGGTTGGTGTAATATAGTGGGCCGCGCATCCCGGTTCGAGTTAGAAACATGAAAAAGTGGCCTCTAAGAGGCTTATATTTTCGTTTTAAGGTTGAATTCGAAATAAATTAATTTTTAACTTTAAATTGAACTAATATTGCGCTGTTATAGTTGTTAATATTTATTTTGATTTAATATAATTATATATTTCAAATTAGTTCTAATATTAGCTTTGAATACGTGACAATAATTAGTTTAATGATTAACTATAATAATTTAGTTTAATTACTCGTATAACATTGAATAGATAGAGTCATTACCCGATATTACTAGAATAACTAATATATATGTTATATTACACTAGATATTAACTCATCTATACTATTAACTTTAATGATATAAACGTGGCATAATATTATAATTATTATAGTATTTATTAATTTATATTTTTATATTTTCTTAATTACTCTCGCTATTATTTGTGATCACTAGTTTATACTTTTATTAAAATACTAATTAATAAATTTTACTAATATGCACTATATAAGTTTAATGTTAGCGACGATGA--------------------------------------------------------------------------------------------------------------</ns2:sequence><ns2:name>KY698513.1_Leishmania_braziliensis_strain_MHOM/PE/91/LC1412_clone_LC1412_73_minicircle_kinetoplast,_complete_sequence</ns2:name></ns2:Sequence><ns2:Sequence dsseqid="sq204" id="sq203"><ns2:sequence>TTAGCACTGATTAGATAAAATAGTTTAACTAGTGTTATGAGTAACAATACTCTTCAATAATTATTAAAAAATGACATAAAATTTTACTCCCCGACATGCCTCTGGGTAGGGGCGTTCTGCGAAAACCGAAAAATGGCATACAGAAACCCCGTTCAAAAATCCCCCAAAATTCGCGTTTTTTGGCCTCCCGTGCACAATTAGGGGTTGGTGTAATATAGTGGGCCGCGCACTCTGGATTGGGCTAGCTCGTGCAAAAGTAGGCCTCTTAGAGGCTTGTTTTTATCAAATTAAACTTTTATTGAGAATATATTTATTTTTGATATTAAATTAGCTAAACTATGTTATTATCTTGCTCCGTTACTAATTGTTATATTATTTTATTTATAATTAAATTTAAACTGTACATATATTTATAAAATTATTATATTACTTGTATGATATCGTATATAAGCTGTTCATTGAATAGATAATGTTAGTGTATATAGTATGGTTAGTGTTATATGTATACTCTAATATTAATATATATTGCCTTTTGTTCTATATTAGGCTAGTTTATAGTTATTATCTTAGTTTTAATAAATTTAATACATACTATAATTAACTATTATATTTTATTATTTGAATAGACTAGTGATATACATTATAATATACTTTGCTATACACATAAATATTTATTATACTAATGCTTTACACTTGTATGGTTACTAATAACGTTACTAAATTATACACTATAGTTTAGCTAGTAATACA------------------------------------------------------------------------------------------------------------</ns2:sequence><ns2:name>KY698514.1_Leishmania_braziliensis_strain_MHOM/PE/91/LC1412_clone_LC1412_74_minicircle_kinetoplast,_complete_sequence</ns2:name></ns2:Sequence><ns2:Sequence dsseqid="sq206" id="sq205"><ns2:sequence>GTTAATCTATTTGAGATAATGTTATTAGTGTGCTACATGTTTTTATAATTTTCAAAAATATACTAAAATTCGCGACAAAATCGTACTACCCGACATGCCTCTGGGTAGGGGCGTTCTGCGAAAACCGAAAAATGGCATACAGAAACCCCGTTCAAAAAATGCCCGAAAATCGCTATTTTTGGCCTCCCCGTGCACAATTAGGGGTTGGTGTAATATAGTGGGCCGCGCACCCCGACTCGAGTTAGAACACGTGAAACTAGGCCTCTTAGAGGCTTGATTTTTAAATTTTAAATATTTTTAACTTTAAATATAAATTTCTAACTTAATAAAATTAATTCGCTACTATTATGCTGGATATAGATGATGTTTGATTAGAATATAAAGTTGTATATCGATTTAATATTATATTTTATTTTTATATAATTTAATAATAATATGCTAGTTCTATTATTTTATAACAATACGTGACTATGATGTAGTATGGTGTTAGAACTGTGATTAGAATAGAATATATATTAATTGTAATTGATATTAGTGCATTACTATTAGTATTACTATCAATAATGTTACTAACGCTGTACTATGATGATACTATATATTTGATAAAATTATTATTGCTCTATTGATACTAATTAATTATATGTATTATATCTCTAACATTTATTTACTCATTGGCTTACATCATAGTTATTATTAATATTGATTATTACAATTTAATGTATGATTAGAAAAATATTATA----------------------------------------------------------------------------------------------------------------------</ns2:sequence><ns2:name>KY698515.1_Leishmania_braziliensis_strain_MHOM/PE/91/LC1412_clone_LC1412_75_minicircle_kinetoplast,_complete_sequence</ns2:name></ns2:Sequence><ns2:Sequence dsseqid="sq208" id="sq207"><ns2:sequence>TACTAGTGTGTTATGCGTGTAACATTATATTTTAAATTTATTTTTCATTTTAATAAAATTAGCTAAAATTGGGGGTCAAATTTTACTCCCCGACATGCCTCTGGGTAGGGGCGTTCTGCGAAAACCGAAAAATGGCATACAGAAACCCCGTTCAAAAATCCCCCAAAATTCGCGTTTTTTGGCCTCCCCGTGCACAATTAGGGGTTGGTGTAATATAGTGGGCCGCGCACATCCGGCAGAGCTAGAACTCGTGGAACTAGGCCTCTTAGAGGCTTGAAAATTGAATTCTAACTTTTACTAATTTAAATTTAATATTTGATTAATATATTTTAATTGTTACACTCTATTATAAATGTTCTCGCTAGTTCTATATATGTTCATTGTTAGTTATATTGATTATAGTAATTATTGTATGCATATGTTCGTAATCATTTAATTATATGTGCTCTCTATTAGATGTCTACTCAGTGCATTATATAGTATACTCCTTACCTAAGGAGTCCCACATAACTAATATTAATATTAGTTTGGTGGGTATTACCCTCATTATACATTGAATTGAATAAAATTATAAATACTAATAAGAACTATATTATAACTAATGATGTTACGTATATGTGCAGAGATAGAATTATATATAAATGATAGACATAATAAGTTTAATGTTAATTAATATAATATTATTACTCTAACATGTCTTATACAAGCTATCATCGTTGTTACTAGTTTTATTTAATGTGA---------------------------------------------------------------------------------------------------------------------</ns2:sequence><ns2:name>KY698516.1_Leishmania_braziliensis_strain_MHOM/PE/91/LC1412_clone_LC1412_76_minicircle_kinetoplast,_complete_sequence</ns2:name></ns2:Sequence><ns2:Sequence dsseqid="sq210" id="sq209"><ns2:sequence>AAATAATAAGATAAGATTAGTGTTACGCTGTAGATAAATATTTAATTCTTTTTTATAATTTCTTAAAATTAGCTCCAAAATCGTACTCCCCGACATGCCTCTGGGTAGGGGCGTTCTGCGAAATCGCAAAAATGGCATACAGAAACCCCGTTCAAAAATCCCCCAAAATTCGCGTTTTTTGGCCTCCCCGTGCACAATTAGGGGTTGGTGTAATATAGTGGGCCGCGCACATTCTCCCGAGCTAGGATGCCTCATTATAGGCCTCTTAGAGGCTTGTTTTATTGAATTCTAAAATTTAAACTTATTATTGCCATCTAAACTAGCTAATTTTATTTTTTATTTTAAATTTATAATCAACGTTGTTATGCTCAATAAGATAATAATTATTTTTATAATATTTAGATAATATGTAGTTTATATTTTAATAATTTTATTTATTACTTATTAGTTCTACTATACTCGTAACATTAGCTCATCATTACTATATAATCACAGGGTTACTAGTACATATTAGTTACAAGTTATATTACGCTATATTAGTAATGTCTTAGTAACACTATAATTAACTTTATTGAAACTTATAATATTATAAATTGAATACATATTATTGAATTAATAGTTTGATAATTATATTTAATATTTTATAAATTTTTATTACTAGTCTTTGCTGCTAACTATATTACTATGATGGAACTAATATTATTGCTAATGTATTACTATTATATAAGCTAGAGACATGAT---------------------------------------------------------------------------------------------------------------------</ns2:sequence><ns2:name>KY698517.1_Leishmania_braziliensis_strain_MHOM/PE/91/LC1412_clone_LC1412_77_minicircle_kinetoplast,_complete_sequence</ns2:name></ns2:Sequence><ns2:Sequence dsseqid="sq212" id="sq211"><ns2:sequence>TAGCTAAGTTGTAATGTGATTGATAATAAAAATTATAATTTTGTTTTCAGTGATAAATTAGCTCGAAAATGGGGGTAGAATTTTACTCCCCGACATGCCTCTGGGTAGGGGCGTTCTGCGAAATCGCAAAAATGGCATACAGAAACCCCGTTCAAAAATCCCCCAAAATTCGCGTTTTTTGGCCTCCCCGTGCACAATTAGGGGTTGGTGTAATATAGTGGGCCGTGCACTCTGGTTTGAGCTAGCATTGACTGAAACAGGCCTCTAAGGAGCCATATTTTATAATTCTACGCGTATTACGTTATGTTTTTGATTAATATGATTTAATAATTAATTTTTTATTAATTTTGTTTTATACGTGACTTATTAGTGTTATCATATTTTAATTTTATAATAGTTCTCGCTTGCGATGTTATTTGTAATGAGTTTATTTATTTGATTTGATAAAATTATATAACATTATCTATATCGTTACTATTAGATACTATTACGTCGCTATCATTAGATAATATCAAAATATATTAGTTATATTCTATATTGTAGCACTATTTTACTAATTTACTATGATTATAGCTAGAGACACTAACATTAATAACTTTATATTATACCATTGCATTACGTTGTTAATAATTATGATAAACAAATAAATTTACTTTTAATTTTACATTTAATAATTTAATTAATTTAGTTTTTAATTTATTCTCTTATAGTTATGCGTTAGATATACTAGTTAATAAATAAATATTACTGC-----------------------------------------------------------------------------------------------------------</ns2:sequence><ns2:name>KY698518.1_Leishmania_braziliensis_strain_MHOM/PE/91/LC1412_clone_LC1412_78_minicircle_kinetoplast,_complete_sequence</ns2:name></ns2:Sequence><ns2:Sequence dsseqid="sq214" id="sq213"><ns2:sequence>CTAATACATTTACTAACGTTGTTATGCTATCTTAGAAATATAATTTTAAATTATAAAAATGTTATAAAATCAGCTCCAAATTTTACTCCCCGACATGCCTCTGGGTAGGGGCGTTCTGCGAAATCGCAAAAATGGCATACAGAAACCCCGTTCAAAAATCCCCCAAAATTCGCGTTTTTTGGCCTCCCCGTGCACAATTAGGGGTTGGTGTAATATAGTGGGCCGCGCACATTCTCCCGAGCTAGGATGCCTCATTATAGGCCTCTTAGAGGCTTCTTTTTAGAATTTTAATATTTTATTTGGTGTTTTAATATTTAAATTGAGATTTGCATTGAATTAAATAATTTTATAAATAGAGTTTTTATAATATTAGAATGTAATAAATGTTTATGCTAGTTTGGATAATAGTATACTTATTAGTTCAATGTTATATTTATTTAATAATAATTTTATATATCAGCACTGTTATACGTGTATAGTTAGATAATACTGAGTCATTACTAAATACTAGCAATTAATATATAAGTTATTCTATATATGTACTATTATACGTTACTATACTTTAATAATGCTATACTCTAACTTTATTACTACTAAGATACTTATATAAACTAGATTAATTAAATTGTATTATAATTGTTTTATTAATAGTATGATATTACTTTAACATTTTATTAATTTTCTTTTACGTGAACTATATCCAGTCTTATGTGTTACTAATTATAGCTAAATAATATTACTATTAAGTGCA-----------------------------------------------------------------------------------------------------------</ns2:sequence><ns2:name>KY698519.1_Leishmania_braziliensis_strain_MHOM/PE/91/LC1412_clone_LC1412_79_minicircle_kinetoplast,_complete_sequence</ns2:name></ns2:Sequence><ns2:Sequence dsseqid="sq216" id="sq215"><ns2:sequence>AATAGTTTTAAATTTAAAATTAATAATTAGATTAGACACTGTGTTATATTGTCAATAATTATCAAAAAATTAGCTCCGAATTTTACTCCCCGACATGCCTCTGGGTAGGGGCGTTCTGCGAAATCGCATTTTTGGCATACAGAAACCCCGTTCAAAAATTCACGAAAAATGCCATTTTTTGGCCTCCCCGTGCACAATTAGGGGTTGGTGTAATATAGTGGGCCGCGCACTCTCGCTGAGGTTAGGATGTGTGGAATATGGCCTCTTAGAGGCTTAGTTTGCATCGATCTAGCTAAAATTGGTTTTAATATTGATTTTGAATATAAATTTTAATATAACTTTATTTTTATTCTATGTTGTCGCTAATTAGAACTATTTAGTTAGAATAATGATAAATATAATTAATGTGTTCTATATTTAATAGTTTATTTATATATTTTAAATTATTATGTTTTAGTATAATTAGTGATGTATTATAAGTATTACTAGGTATTAGCTCAAAATCATAGAATAAAGCAATATATAACTAATATCTAGGGTAATAGAGTACTATATAATGTTACTATTATTGAATACTATATAGACTATAACAATGCACTACTATAGATATTATTATTAAATAGTTTGATTAGAGTTATTATATGTAAGTTTAATTTTAATTTATTTAATTTTACTTTTTATGATAACGATTGCATACACATTAGAACGTTACTAGCATTGTTACTAGTGATTAGATGTAAT---------------------------------------------------------------------------------------------------------------------</ns2:sequence><ns2:name>KY698520.1_Leishmania_braziliensis_strain_MHOM/PE/91/LC1412_clone_LC1412_80_minicircle_kinetoplast,_complete_sequence</ns2:name></ns2:Sequence><ns2:Sequence dsseqid="sq218" id="sq217"><ns2:sequence>TAGTTTATAAATTTGTGATAATGCATGTTAATATCTTGCCTAAGGAGTCGACTCCTTACCCCGCAAAAATGGGGGCAAAATCGTACTACCCGACATGCCTCTGGGTAGGGGCGTTCTGCGAAAACCGAATTTTGGCATACAGAAACCCCGTTCAAAAATCCTCGAAAAATCGCTATTTTTGGCCTCCCCGTGCACAATTAGGGGTTGGTGTAATATAGTGGGCCGCGCACCCCGGCTCGAGTTAGGATGCTGCAAAAGTGGCCTCTAAGGCCTTATAAAATTTAAAATTGAACTGTTATGGTTGTTTTCGAATTAAATTCTAATTAAACTTATTTTTATAAATATATTCGCGTTGTTACTAGTAATATGTCGCTAATGTTGAACTAGTTTATTATAATAGCGTTGTAATGTAGTTTAATTGTTATATTTTAATACAGTTTAATAATATTATTACTATCAGTGTTCTATATCTATTCATTACACGTTAGCTCTAATACTATCTATTCTAATATAACTGCAATATATATTATAGTACTATTATGAGTGTATTATTATGATTATACGTGAACATAGACTATACTATACTAACTATAATGCTATTACCACGCTATACATTGAATATAAATTATAAAATAGAATTATACTTTGTTATTGATGTAATAATACATTTAAATTTATTTTACTTTTTCTTTTCTATTCATTTATTACTATTGCCTCATCTATCACTATTTTATTTTTATT---------------------------------------------------------------------------------------------------------------------</ns2:sequence><ns2:name>KY698521.1_Leishmania_braziliensis_strain_MHOM/PE/91/LC1412_clone_LC1412_81_minicircle_kinetoplast,_complete_sequence</ns2:name></ns2:Sequence><ns2:Sequence dsseqid="sq220" id="sq219"><ns2:sequence>TTTGTTCTCTAATGTGTTATGCGCATAAGTGATAATTATTTTTTATAATTTTATAAATTTTAATAAAAATGGGGCTAGAATTTTACTCCCCGACATGCCTCTGGGTAGGGGCGTTCTGCGAAATCGCAAAAATGGCATACAGAAACCCCGTTCAAAAATTGCCCGAAAATCGTGTTTTTTGGCCTCCCCGTGCACAATTAGGGGTTGGTGTAATATAGTGTGGGGTGCGCTCAGATTTAGGCTAGCTCCTCGTGAAATAGGCCTCTTAGAGGCTTCATTTTTAATTTTAAACTTTTTCTAACTTATAATTGTGATCTAAATGTTAATATATTTTATTTTTAATAATTAGTTCTAATTTTGATTTAATATAGCAGCACTGATTAGTAATTTTATTATTACACTATGCTAGTTCTAACTATTGATCTACTATTTAATAAAATGATATTATATACTATTAGATAACGTTATAGTCTATGCATTGGATGTATTAGATACTAGCTCATTACTACGATATTCTAATATAAATAGCAATTACAGTTATATTACGTGGTTATAATTATAATTTTACTGATAATACTATAAACATACTCGCTAGCGATATTAACTTAGTATACTATAGTGCATTAGTAAGTAATAGTAATAGATACATAAATATAATTTTATTAGTGTTACTAGAGCATAACTATACATTAAACTTTTATCTAATAACTTTAATCATCAGTGCAATAATATTAACTCAATTAGAAATAAA-----------------------------------------------------------------------------------------------------------</ns2:sequence><ns2:name>KY698522.1_Leishmania_braziliensis_strain_MHOM/PE/91/LC1412_clone_LC1412_82_minicircle_kinetoplast,_complete_sequence</ns2:name></ns2:Sequence><ns2:Sequence dsseqid="sq222" id="sq221"><ns2:sequence>AAAATTGATAATAATAAAAATAATTTTACTGTGTTACGATGTTGTTATTGTCTATAAAATATTAAAAAATTAGCTCCAATTCGTACTCCCCGACATGCCTCTGGGTAGGGGCGTTCTGCGAAAACGCATTTTTGGCATACAGAAACCCCGTTCAAAAATTCACGAAAAATGCCATTTTTTGGCCTCCCCGTGCACAATTAGGGGTTGGTGTAATATAGTGGGCCGCGCACTCCAGCTCGAGTTAGATTGACATGAAACTGGCCTCTAAGGCCTTATAATTTTAAATTCTAGGTGAATTATGGTTGTTTTTGAATTTAGCAATTAATAATTAATTTTAGAACTATGATTAGCGCTGTATTAGAATGATTAGTGATATTTAATAAATTAGTTTGGTTTAGTAATATTTAAATTAAATAAAATAGTTTTAATAGTTTTATTACTATATCATTATTATTGAACTAGCCATGTTATAACTATAGTGGTAATGGTGTATTATTATCTAAAACTCGTAACATATAACATATATTAATATATATTGTGGCTATTATGGTTATTATAGTATTAGACTTAAATAAATTTATTAACTTTAACTTAACATTACTCTATCTTGCTATATTATATGATATCGCTTCATTGATAAATATATTTTGTTTTACTTTATATTTTAGTTACCATGTATTAGATTTATTTAAATTAGATTTTATAAATTGACTGGTTATTGTGCTGATTAGAATAATAAAATTAAAAT--------------------------------------------------------------------------------------------------------------</ns2:sequence><ns2:name>KY698523.1_Leishmania_braziliensis_strain_MHOM/PE/91/LC1412_clone_LC1412_83_minicircle_kinetoplast,_complete_sequence</ns2:name></ns2:Sequence><ns2:Sequence dsseqid="sq224" id="sq223"><ns2:sequence>TGATATGAGTAAATAATATTTTAAATAAATTTATTTTAATTGCATTACTCGTTCATAAAATCATAAAAATGGGGGTAGAATTTTACTCCCCGACATGCCTCTGGGTAGGGGCGTTCTGCGAAAACCGAAAAATGGCATACAGAAACCCCGTTCAAAAATCCTCGAAAAATCGCTATTTTTGGCCTCCCCGTGCACAATTAGGGGTTGGTGTAATATAGTGGGCCGCACACTCTGGATTGAGCTAGGATGTATAAAAATAGGCCTCTTAGAGGCTTGATTATTATGAATTAAGATTGAACTGAATTAATATTTATTTTAAACTAATATTTGCTATCTCACTGTTCTAATATCTTTACTAGTGGCATACATTTAATTAAAACTATAATATAATAATTTAATTGTATAGTGTTATGTGTTAATTAGTAATATTAATTTTTATACTATCTATATTATAATGTATAGTTCCGTTCAGTGTATTACATAGTTAGCCTCGTATTAGGATAATATAGAATAACTTATTCTGTAATTGCTCTATATTGGAACTATTTTAGTAATACTTAGTAACACTGGGTAATACACGATAATATACATAGTTTAATCTTATTATATAATGTTATCTCACTTTATACTAATATGTTCTCTAATGTTAGATTAATTAATTTTAATAATATTACTAATACACTATCTTTATTAATTCTATGTTCTCTGCATTTTAACTTTATTAGTGCTGTATTAGCTTG----------------------------------------------------------------------------------------------------------------------</ns2:sequence><ns2:name>KY698524.1_Leishmania_braziliensis_strain_MHOM/PE/91/LC1412_clone_LC1412_84_minicircle_kinetoplast,_complete_sequence</ns2:name></ns2:Sequence><ns2:Sequence dsseqid="sq226" id="sq225"><ns2:sequence>TAATGTTAAACTATAATGTTAGTAATACGCTGTGTTATGCTCGATTAGAATTTATAATTTTATTAAAAATGGGGTCTAAATTTTACTCCCCGACATGCCTCTGGGTAGGGGCGTTCTGCGAAATCGCAAAAATGGCATACAGAAACCCCGTTCAAAAAATGCCCGAAAATCGCTATTTTTGGCCTCCCCGTGCACAATTAGGGGTTGGTGTAATATAGTGGGCCGCGCACCCCGGCTTGAGCTAGAGACACATAAAAGTGGCCTCTAAGAGGCTTGAATTGTCGCGTTACAGTTAATTTAGATTTATAATTTTATTTTTATATTTAATCTTAATTATTAACTTGATTACATGCTAACGTTGATAAATAAATAATATAATTTGATAAACTAGTGTTGTATTAGAATGTATGTTATTGAATATTATTATAAACTATTATATATTTTAAAATTACTACTATTCATCGCGCTATTACTAGATTAGAGTCATTACTAGAATAATATAAATAGCAATTAGTAACCCTGTATAATACTATGTCTAACGTTATACTATTAGCTCAAACTATACTCTAATATTACATTCAATTATATAATTTTAATTAAATAGTTTTATTATATTTAGTTGATATGTAATCTTAATTATACAATACTCTTTTCACTCATCATTATAATTTTATTTAATAAATATTATTCTATGTTAGAGCTAATTAGA-----------------------------------------------------------------------------------------------------------------------------------------------------</ns2:sequence><ns2:name>KY698525.1_Leishmania_braziliensis_strain_MHOM/PE/91/LC1412_clone_LC1412_85_minicircle_kinetoplast,_complete_sequence</ns2:name></ns2:Sequence><ns2:Sequence dsseqid="sq228" id="sq227"><ns2:sequence>CTAATAGAACAAAATAAGTTTAATAAATTTTTATAAAATTACATTACACCTGTGTTACATCTCGAAAAATCCTCATAAAATCGTACTACCCGACATGCCTCTGGGTAGGGGCGTTCTGCGAAAATCGATTTTTGGCATACAGAAACCCCGTTCAAAAATCCCCCAAAATTCGCGTTTTTTGGCCTCCCCGTGCACAATTAGGGGTTGGTGTAATATAGTGGGCCGCGCACTCCAGCTCGAGCTAGGATCATTAAAATGTGGCCTCTTAGAGGCTTAAATTTACGAAATTAAATTGTTTTGCGATAAATAGACTTTAATGTTAAAATTGAATTAATATTTTATTAGTTTTGATAATTATAATGATTATTAGCTTTAACTAGTTTTATTTTTATTTTATAATATTTAATTTGATTAATTATGGTTATGATAACATTAATTATATAGTTACTAATTTTATCTTAATTATAGACAATGGTTAGTGCTATTATTGAGTGGTTACCAGGTATTACTAGAATATATTAATATATAAGTTATATTAGTGTAATATGAGCATAATAATACTAGTTTTATAAAGTTAATAGATACTATAATTAAACTACTCTATCACTAGCTTTGTAATTAGTAACATTGATGTGCACTGATAATAGTAACAATTAATTTATTAAAATAATATTACTAGCATACATATATAACACTATTTATATTATTTTAGTTTGATAATAGTTCTAATACGTTGCTAACTAGTTTA--------------------------------------------------------------------------------------------------------------</ns2:sequence><ns2:name>KY698526.1_Leishmania_braziliensis_strain_MHOM/PE/91/LC1412_clone_LC1412_86_minicircle_kinetoplast,_complete_sequence</ns2:name></ns2:Sequence><ns2:Sequence dsseqid="sq230" id="sq229"><ns2:sequence>AATAATAATTTGTTAATAGGGTTACATTATTGATTTTAATTTTTATAATTTGCAAATAATTCGTAAAATTGGGGTCTAAAATTTACTCCCCGACATGCCTCTGGGTAGGGGCGTTCTGCGAAAATGGAAAAATGGCATACAGAAACCCCGTTCAAAAAATGCCCGAAAATCGCTATTTTTGGCCTCCCCGTGCACAATTAGGGGTTGGTGTAATATAGTCGGCCGCGCACTCCCCCGCTGGGTTAGGAATGCATAAAGTAGGCCTCTAAGAGGCTTGTTTTTATCTTTTGAGTTTAAAATTGAATGTTATTTGTTTTTAAATTAATAATACAGATTTAAATTTATTATTAGAACTACTTGTTACATAATTTTAATAATATGCAATACTAGTAATGATTAGTAACAGTTAGTTTATAATTATTATATTAATAGTTTGTAATACATAGTTAATTAGTATACTTATCTATATAGTGATAATGTAGTATTGGTTAGAATACATATAAACTATAGAATAACTTATTCTGTAATTGCTCTAATATGATACTAATTTAGTAACAATCTATAATACTAACCTATACTAACTCAGAACTATATAGAACACTATGTAATGTACTGATGAGTAACAATAATAATATATTTATAATTAATTAATAATTTATTGATAGTAATACTATTAGTATATCATCTTTATTAACTTTGTATTCTCTGCATTTAGTTTAATTAACGTTACATTAATAGCTA---------------------------------------------------------------------------------------------------------------------</ns2:sequence><ns2:name>KY698527.1_Leishmania_braziliensis_strain_MHOM/PE/91/LC1412_clone_LC1412_87_minicircle_kinetoplast,_complete_sequence</ns2:name></ns2:Sequence><ns2:Sequence dsseqid="sq232" id="sq231"><ns2:sequence>GTAATACTAGTTAATATAGTTTTAAATTTAGACAAAATAATTTTATCACATTATTAAATTCTTCAAAAATCTCGATAAAATCGTACTACCCGACATGCCTCTGGGTAGGGGCGTTCTGCGAAAACCGAAAAATGGCATACAGAAACCCCGTTCAAAAATCCCCCAAAATTCGCTATTTTTGGCCTCCCCGTGCACAATTAGGGGTTGGTGTAATATAGTGGGCCGCGCACCCCGGCTTGAGCTAGCTCGATGAAAAATAGGCCTCTTAGAGGCTTGTTTATCGCGTTTTAAATATTTTCTCTAAATAAACTCTTATATTACATTTAAATCACACTTTTATTATTTCTAATATGTTCTCTATTAGTAATATTGCTAGTTCTTTGCTATACAGTTTTAATTAGTATGATATTAGATTATAAATTATTATTTTAATTGTTATTATATTATTTTTATCTATTTTATTAGATTATGATATAGCGTTGTAATGTTATGGATAATATCAAAAATATGGCTAATAATTGCTTTTATAACTAATATATTCTAGTATTTTACTAGTTTTGAGCTATAATGTAATGATATTATAATAACTAACGATAACTATACTTTTATATACTAGTGTTATTAGAACTAATAGATTTAATGTTTGTTACTAATAATATTACATATACTATTACTCGATTATACTCTATGCACAGTTGTTAGTATACTTAGTGATAATATAGTAATGATATAGTTTTAATTATTAGTAACATAAACTTTG--------------------------------------------------------------------------------------------------</ns2:sequence><ns2:name>KY698528.1_Leishmania_braziliensis_strain_MHOM/PE/91/LC1412_clone_LC1412_88_minicircle_kinetoplast,_complete_sequence</ns2:name></ns2:Sequence><ns2:Sequence dsseqid="sq234" id="sq233"><ns2:sequence>AAATTAAATTTAAATTATTGTCTAACATTAACGCTGTTACGTCATTATAAATTTTAAAAATTAATAAAATTCGTCAAAATTCGTACTACCCGACATGCCTCTGGGTAGGGGCGTTCTGCGAAATTCGATTTTTGGCATACAGAAACCCCGTTCAAAAATAGGCCATTTTTCGCGTTTTTCGGCCTCCCCGTGCACAATTAGGGGTTGGTGTAATATAGTGGGCCGCGCTCCCCGGCTGGAGTTAGAATGCCATGAAATAGGCCTCTAAGAGGCTTGAATTTATGAAATTAAAATTATTTTGCTTTATAACATTTAAAGTTGATTTATTATTTAATTTTATTTTGTTATCTACTATATTGACTTGTGTTATACTAGTTTAGTTCTGTAATACACTAGTTATGGTAATAGTATTAGTGATAGTGTGGTAATATGTAGTTTTAAATATAATTATACTCTATTCACTATGACAGTACTATTATGTCAATGATAATACCTAAACTAGCTCCATAACTGCTTTGTAACTAATATATAATATGAATTTTACTAGTATTATACATTATAGACTATCTTGAATATAAACTTAATGACACTAGTAATGAATATAATAATTATTGAATGTTACATTGAAATTAATAATTACTCTAATTATAAAATAATACTATTACTTGATTATATCTCATACATAGCTGTTAGTATACTGTTACGTTACTAATGTAGCACTAATGAGAACATAATTAGTAA---------------------------------------------------------------------------------------------------------------------</ns2:sequence><ns2:name>KY698529.1_Leishmania_braziliensis_strain_MHOM/PE/91/LC1412_clone_LC1412_89_minicircle_kinetoplast,_complete_sequence</ns2:name></ns2:Sequence><ns2:Sequence dsseqid="sq236" id="sq235"><ns2:sequence>ATTTAATTTTAATTTAGTTTGTTATGTGGTAAATGTTTTTCAAAATAATATTTATAAATTTCGATAAAATGGGGGATAAATTTTACTCCCCGACATGCCTCTGGGTAGGGGCGTTCTGCGAAATCGCAAAAATGGCATACAGAAACCCCGTTCAAAAATCCTCGAAAAATCGCTATTTTTGGCCTCCCCGTGCACAATTAGGGGTTGGTGTAATATAGTGGGCCGCGCACTCTCGCTGAGGTTAGACAATGATAAAAGTGGCCTCTTAGAGGCTTGTTTTTATGAATTTGAATTGAAACTAGGCTGTAATGAATTTAATATGTTATCGCTATTATAAACTTTGATTTGAACTGGTATTTTATATTTATTAATAATGATTAGTTCTATTGTAGTATATAAATTAATTTTATTGTTATTAAATCTATACAGTTCTATTACTATAACGATAATAGTTTTATAATTTAGATTATGATAGTGCATTACAGTGTATATCATTGATAATATGCTCTAACTGCTTTGTAATTGCTTTTATAATACTATTTTAGTAATACTAACGTTATGACTATCATTTTAATAACTTTCAATATTACTATTACTATTACTTATATAATTCATATACGTTACTAACATAGAACAATACTAGTTCTAATATAAATATATTTTTTGTTCTAATTATATTAACTCTTACGTGGATACTATTACATTACTGTTTATTGATATTTTATTTTCAATGATACGTAACA-------------------------------------------------------------------------------------------------------------------</ns2:sequence><ns2:name>KY698530.1_Leishmania_braziliensis_strain_MHOM/PE/91/LC1412_clone_LC1412_90_minicircle_kinetoplast,_complete_sequence</ns2:name></ns2:Sequence><ns2:Sequence dsseqid="sq238" id="sq237"><ns2:sequence>TAATTTTATTAATAAACATTAGTAATACTATTTTAATATTTAGATTATATTTATAAAAATTCACAAAAATGGGGGATAAATTTTACTCCCCGACATGCCTCTGGGTAGGGGCGTTCTGCGAAATCGCAAAAATGGCATACAGAAACCCCGTTCAAAAATTGACCAAAAATCGCATTTTTCGGCCTCCCCGTGCACAATTAGGGGTTGGTGTAATATAGTGGGGCGCGCATCCCGGATTGAGCTAGCTTCGATGGAAAGTGGCCTCTAAGGCCTTATAGTTTTATAATTCTGGCTAAATAGAATAATTATTTGAATTATAATTTAAAATTAATATTTGTTCTCTGTTATGCTAGTTTATAATACTAGATTAGAACTATTATAGCACTGTATTAGTAATGTTACTAGCTTTGTATGTAGTGATAGATAATAATTATAATTATAGTTTAATATTACTCGTATTAGATAGTGTATAGTTAGTATGATAGTATTAGCCTCATTATAGCTCTAATATACAATATATTCTGTAATTGCTTAGTAATATCACTATAATCTTATAATTGTATACCATAATGATACACTATCATTGAATAATAATATTTTTAATAGTTAGAGTTGTATGCGTTACGAATTATAATTATTTAATTAATATAACTTTATTATTTATCTTATTACATATCAGTTCTCATTATTACTATATTATGCTAATGTCTGCACTGAAATTAGTTCTAACATTAAATAAA----------------------------------------------------------------------------------------------------------------------</ns2:sequence><ns2:name>KY698531.1_Leishmania_braziliensis_strain_MHOM/PE/00/LH699_clone_LH699_1_minicircle_kinetoplast,_complete_sequence</ns2:name></ns2:Sequence><ns2:Sequence dsseqid="sq240" id="sq239"><ns2:sequence>TATAAATAAAAATAATTTTATATATTGACTAGTAATGTTATGTGATAAATATTTAAATGATAGCAAAATTAGGGTCAAAATCGTACTCCCCGACATGCCTCTGGGTAGGGGCGTTCTGCGAAAACCGAAAAATGGCATACAGAAACCCCGTTCAAAAATTGCCCGAAAATCGCGTTTTTTGGCCTCCCCGTGCACAATTAGGGGTTGGTGTAATATAGTGGGCCGCGCACATCCTCTCGAGCTAGAAGACCATAAAAGTGGCCTCTTAGAGGCTTGATTATTGAGTTTTAAATTTTTATTCGATGATAATATAATTTTATATTTAAACTAGTCTATTAACTTGTCTATTGTTGCTATTTAATTGATGATAACTAAATTTAATAATAGATTAGAATATTAATTTTGTGTTAATGATATTTAATATTAATAATTTAATAATTTAAGTTTATCAATGATTATCTATAATATTAGCTCTGGTTATCATACATTATTGTGGTATTAGGATTATATCAATTTAATATGACTTCTAATTGCTTTTATATTAGTATTTTAATAGTTTTATCATTATAGAATTAATATAATTAGTAACTCATTATGATACTATGATTATCGCTATTATATTATTATAATTTGGCTATACATGTTTCTATATAGTTAATATATTTATTTCTTTTACTTGTGATCATTATACAATGCATGTTACACTATAGTAGATAAAATTTAATATTACACTTGTATGCTGATTAGTAGATTAATAGTT--------------------------------------------------------------------------------------------------</ns2:sequence><ns2:name>KY698532.1_Leishmania_braziliensis_strain_MHOM/PE/00/LH699_clone_LH699_2_minicircle_kinetoplast,_complete_sequence</ns2:name></ns2:Sequence><ns2:Sequence dsseqid="sq242" id="sq241"><ns2:sequence>TAGCTTATAAATTTGTGATAATGCATGTTAATATCTTGCCTAAGGAGTCGACTCCTTACCCCGCAAAAATGGGGGCAAAATCGTACTACCCGACATGCCTCTGGGTAGGGGCGTTCTGCGAAATTCGAAAAATGGCATACAGAAACCCCGTTCAAAAATCCTCGAAAAATCGCTATTTTTGGCCTCCCCGTGCACAATTAGGGGTTGGTGTAATATAGTGGGCCGCGCACCCCGGCTCGAGTTAGGATGCTGCAAAAGTGGCCTCTAAGGCCTTATAAAATTTAAAATTGAACTATTATGGTTGTTTTCGAATTAAATTCTAATTAAACTTATTTTTATAAATATATTCGCGTTGTTACTAGTAATATGTCGCTAATGTTGAACTAGTTTATTATAATAGTGATGTAATGTAGTTTAATTGTTATATTTTAATACAGTTTAATAATATTATTACTATCAGTGTTCTATATCTATTCATTACACGTTAGCTCTAATACTATCTATTCTAATATAACTGCAATATATATTATAGTACTATTATGAGTGTATTATTATGATTATACGTGAACATAGACTATACTATACTAACTATAATGCTATTACCACGCTATACATTGAATATAAATTATAAAATAGAATTATACTTTGTTATTGATGTAATAATACATTTAAATTTATTTTACTTTTTCTTTTCTATTCATTTATTACTATTGCCTCATCTATCACTATTTTATTTTTATT---------------------------------------------------------------------------------------------------------------------</ns2:sequence><ns2:name>KY698533.1_Leishmania_braziliensis_strain_MHOM/PE/00/LH699_clone_LH699_3_minicircle_kinetoplast,_complete_sequence</ns2:name></ns2:Sequence><ns2:Sequence dsseqid="sq244" id="sq243"><ns2:sequence>TAAAATTAAAAATAAAGTTTAATTATTATTTGATAATGATATTTATGATTGTCAATAAAATTCTAAAAATAGCTCCAAAATCGTACTCCCCGACATGCCTCTGGGTAGGGGCGTTCTGCGAAATCGCATTTTTGGCATACAGAAACCCCGTTCAAAAATTCACGAAAAATGCCATTTTTTGGCCTCCCCGTGCACAATTAGGGGTTGGTGTAATATAGTGGGCCGCGCACTCTGGATTGAGCTAGCTCGTGCAAAAGTAGGCCTCTTAGAGGCTTGTTTTTATGATTCTAAACTTTTCACTAATAAATCACAATAAAACAAATATTATTATGTTATAATGAGTTAGAATTAATGTTATAGCTAGTTTGATATTTATTTTATTAATTAATTATTATATTTAAATTATTAGTATGGTATAGTTCTATTTTAGATAATATTAGATAATATAAATTTTATAACTATTGAGTAACAATGATAGTGCTGGTAATAGGATACATATGGATATAATAGCAATTGTAACTTATTCTATACTAATATCTTACTCATTATAATACTACTCTATCTACTATACTAACTCAGCATAACACATAGTTTTATTATATAACATTACACATACACGTTACTAGTATTAATTAGAATATAATAATTTTAATATTAGTGATGCTATAGTGTAATAAACTTTTAAAATCTTTTTATTAAATTCTTATATGCTGATAATATTCGAAACATTGCTAATAA------------------------------------------------------------------------------------------------------------------------</ns2:sequence><ns2:name>KY698534.1_Leishmania_braziliensis_strain_MHOM/PE/00/LH699_clone_LH699_4_minicircle_kinetoplast,_complete_sequence</ns2:name></ns2:Sequence><ns2:Sequence dsseqid="sq246" id="sq245"><ns2:sequence>TATAGTTTCATTAAAATTATTTTATTTGTCAATTTAGTTTTTATTAGTTTAGTGTTATGTTTCTTAAAATTTGATAAAAATCGTACTCCCCGACATGCCTCTGGGTAGGGGCGTTCTGCGAAATTCGATTTTTGGCATACAGAAACCCCGTTCAAAAAATGCCCAATTTTCGCGATTTTTGGCCTCCCCGTGCACAATTAGGGGTTGGTGTAATATAGTGGGCCGCGCACCCCGGCTTGAGCTAGAGACACATAAAAGTGGCCTCTTAGAGGCTTATAATTTTGAATTTAAATATTTTTCTGATATTACTTTTATTTTACTTATTAATTAGCTCTTAATTGAGCATAACAATGTTAGTATGTAATGTGTGCACTGAATTAGAACTATGTAGTAATGATATTAGTATATAGCTGTATCGTATAGTAATAATATAGATAATAACACTAGTATTGATATAGAACTATCTGTATTACCTCATTACGCGTGTATTAGCATAATTAGTGAAATAATAGCAATTACAGAATAAGTTGTGGGGTATTTTATCATAATTTAGATAATATCGTTAGAGACACTGAGTAACACTAAGATTATATAATTTTATTATTTAGAATTTATTAATTACACTTTAAATAAAATATTTTTGACAATTCTTTTTATAATCGTAAGCTAGTATTGTTATGTGCTATAGAGTACTGAGTTAGATATAAGTATATTACTAAGTTTATTGCTAAATTAATTAT----------------------------------------------------------------------------------------------------------------------</ns2:sequence><ns2:name>KY698535.1_Leishmania_braziliensis_strain_MHOM/PE/00/LH699_clone_LH699_5_minicircle_kinetoplast,_complete_sequence</ns2:name></ns2:Sequence><ns2:Sequence dsseqid="sq248" id="sq247"><ns2:sequence>CATGTATATTTAATTTTTAAAAATAATAATTTATTAATTTCTAGTTTTATTGCGTTATGATGCTGAAAAACACCATAAAATTTTACTCCCCGACATGCCTCTGGGTAGGGGCGTTCTGCGAAATTCGAAAAATGGCATACAGAAACCCCGTTCAAAAAATGCCCGAAAATCGCTATTTTTGGCCTCCCCGTGCACAATTAGGGGTTGGTGTAATATAGTGGGCCGCGCACCCCGGCTGAAGTTAGAATCATTAAAATATGGCCTCTAAGGCCTTATAAAATTAAAATTTATCGTGTTACGGTTGTTTTTGATTTATAATTTATTTATATTCTTATTTAACTAATTTGTTCTCTCTATTATAATAATATTAGCTCTACTTAGTTATGATTAGTGATTAATGTTTATTTAATTTGTAATTATTATTAATTTTAACTATTACATTACTATGTATACTGATGATATACTCAATTATAGCTCAATGATTAGATACTATAATACTACTAGTTCATATTAATTGTAACTTATATTAGACTTGTTATTAGTACTATCATAATACTATTATTATAACGTTACTACTCTTACACTGCATTACTATGTAGTTATATAATTGGAACTAGTTTTATTACTAGCGTTGTATACTAGTTTATATATTGACTAATGATTAACTTTATTTATATTTCACTTAACTATTACACGAACATTTTAATTATATTTTATTCTAATGATTAAACTTTTATGCG----------------------------------------------------------------------------------------------------------------------</ns2:sequence><ns2:name>KY698536.1_Leishmania_braziliensis_strain_MHOM/PE/00/LH699_clone_LH699_6_minicircle_kinetoplast,_complete_sequence</ns2:name></ns2:Sequence><ns2:Sequence dsseqid="sq250" id="sq249"><ns2:sequence>AAATGATAAATAAATAAATTTAAATTTTAAATAATTATTTTTCTAATTTTATGTGGTGATAGTGATAAATTCGATAAAAATCGTACTCCCCGACATGCCTCTGGGTAGGGGCGTTCTGCGAAATCGCAAAAATGGCATACAGAAACCCCGTTCAAAAATAGCCCGAAAATCGCGTTTTTTGGCCTCCCCGTGCACAATTAGGGGTTGGTGTAATATAGTGGGCCGCGCACCCCGACTCGGGTTAGAATCATAAAAATATGGCCTCTAAGAGGCTTGTTTCTCGCGTATTAAGATAGAATTGGAATTAAATATTTTATAACTTAAATTTAATATTAAAATAATATAGTTTTGATTAGCTAGGTGTTATTAATATATTTACTAATCTAATTTAATACTAACTTTATATAATATTGTTTCGTAACATTACTAGTTCATTGATATAGTCTAATTATAATAGTTTTAATAATTTTATATAACCTTACCTGTATTATGCGTTGATAGTCAATATAGTGCTCCCAATATAAGTTACAACTAATATTAACTAGTATTTAACTATATTATATCGATAATACACACTCTATACGCTATAGTAACATTGATTTATTAAATTAGTAATGATAGAGCATATAATGTGATAATTGTATATAATTTTTATAATTAATAATATTTTTACTGATGTGATTTAAAATGTTACATTACCTGTCGCTTATATATAACTGTGTCATAATAAATGTTTTATTAATTAGTAGTGTTAATGAGTT-------------------------------------------------------------------------------------------------</ns2:sequence><ns2:name>KY698537.1_Leishmania_braziliensis_strain_MHOM/PE/00/LH699_clone_LH699_7_minicircle_kinetoplast,_complete_sequence</ns2:name></ns2:Sequence><ns2:Sequence dsseqid="sq252" id="sq251"><ns2:sequence>AAAATTATAATTATCACTTTGTTAATGTAGAGTTTAGTTTTAAATAATTTTTATAATTTTGTCTAAAAATGAGGTTCAAATTTTACTCCCCGACATACCTCTGGGTAGGGGCGTTCTGCGAAATCGCATTTTTGGCATACAGAAACCCCGTTCAAAAATTCACGAAAAATGCCATTTTTTGGCCTCCCCGTGCACAATTAGGGGTTGGTGTAATATAGTGGGCCGCGCACCCCGGCTGGAGTTAGAATTGTGGAAAAGTGGCCTCTAAGGCCTTACATTTTTAATTTTGAAACTAAACTGCACTATTACGCTTATTATGTTGATATTATATTTAATTTTTAGTAGTAATATTGATTTTATTTATTGCTGCTCCGTTACTAGTATTGAAATAGTTTTGTTATATAATATTTTAATTAAACTATAAATATACTACTATTCAATGTTATTGTTATTATTGTTATCTCATACTCGTGCTATCTTACTACTATACATTATGCTCCCTCTCGTAACTAATATTAATATTAATTAGTAATATGGTATTATATAATATTGTATAACTATAACGCTAATGATACAGTTTATAATTTTAAACTATACTATACTGATAGTTACTATTATGGTGCATATTGTTTTACTAATTATACTTATTTTAATTTTATATTTAAATTCACAATTAACAAGCTCTAGACTAGTAACGATACGGTGTATTACTATGAATTAAATTGTTATAACCATAAAT-----------------------------------------------------------------------------------------------------------------------</ns2:sequence><ns2:name>KY698538.1_Leishmania_braziliensis_strain_MHOM/PE/00/LH699_clone_LH699_8_minicircle_kinetoplast,_complete_sequence</ns2:name></ns2:Sequence><ns2:Sequence dsseqid="sq254" id="sq253"><ns2:sequence>ATTAACATTACAGCTAAGATTAGTTTTTAAATTTATTTGGTAATGAGTCGACTCCTTACCCGTGTGAAATTAGCTCAAAATCGTACTCCCCGACATGCCTCTGGGTAGGGGCGTTCTGCGAAATCGCATTTTTGGCATACAGAAACCCCGTTCAAAAATTCACGAAAAATGCCATTTTTTGGCCTCCCCGTGCACAATTAGGGGTTGGTGTAATATAGTGGGCCGCGCATCCCAGCTCAGGTTAGAACTCTATAAAAGTGGCCTCTTAGAGGCTTATAATTCACAAAATTAAATTTTTAGAATGCTTATTTGAAATTAATTAATTAAGCTGCATTATATAGATAATTTATTAGTTAATTAGATTGTTATATTAGATTGAAGTTATATTTATTTAATTTAATGTTTATTATTACATTATTAATTACATACTACTCTAGTTTAATATAGTTATAGATCAGTACTGGTATAGTGCTAATGGTATTATAGTATTATGCTGAGTAACCCTATTAGTTATATTACAATTGCTTTTATATTAGTAACTAGGTAATACTACTATCATTACACTCAATCTATTACTAACATTGTCGCTAATCTATTATATTATTTGATATCTATTATTTACTATATTGTATTTAATTCATAACTACATTTAACTTTATTATTGCTATGTCTTTGTTACGTAATTGTCGCGTATAATAATTTTATTTTTATAAATTGAACTAAATATTATTTTATTAGATAG--------------------------------------------------------------------------------------------------------------------</ns2:sequence><ns2:name>KY698539.1_Leishmania_braziliensis_strain_MHOM/PE/00/LH699_clone_LH699_9_minicircle_kinetoplast,_complete_sequence</ns2:name></ns2:Sequence><ns2:Sequence dsseqid="sq256" id="sq255"><ns2:sequence>TTTTTTAATTTTAAATAAATTTTAATTTTACAATTTTATGTCTTTCAATTCTGCATTACCTCGATAAAAATTCGATAAAATCGTACTCCCCGACATGCCTCTGGGTAGGGGCGTTCTGCGAAATTCGATTTTTGGCATACAGAAACCCCGTTCAAAAAATGCCCAATTTTCACGATTTTTGGCCTCCCCGTGCACAATTAGGGGTTGGTGTAATATAGTGGGCCGCGCTCCCCGGCTGGAGTTAGAGTTGATAAAATATGGCCTCTAAGAGGCTTGAATTCATAAAATTGTTATGATTATTTAATAAATTTATTTTTAACTTAATAATTCAATTTAAACTTATTTATTCGCTTACATTTGTTATCTAACTTGACTAATATTAATTTAATTATTTAGATTGGTATAGTATTACATATAGTTAATAATATAATTACTATCTATTCACTCTATTAGCACTATATAGTTCTCGTATTAGCCTGGTTATGAGTGTAATATTAGAATAAAAGCAATTGTAACTAGTAATGAGTCAAATTATTAATATTATGATAGTATTACTAGCCTTACACTACATAGTTCTATACATTGATCTAATAATAGTGCTATGATATTATGCCATAGTATACTTATAATCTTTGTATATAATTTATTTTCTAATTAGCTGTAAACATTAGTCTATATTATTTTATTAATAGCTAGTCTCTAATGCATTAGTAATATTA-------------------------------------------------------------------------------------------------------------------------------------------</ns2:sequence><ns2:name>KY698540.1_Leishmania_braziliensis_strain_MHOM/PE/00/LH699_clone_LH699_10_minicircle_kinetoplast,_complete_sequence</ns2:name></ns2:Sequence><ns2:Sequence dsseqid="sq258" id="sq257"><ns2:sequence>ATTAGTGTTGCATTATTAGATAAACTTTTTATTTTATAAAATAATATTTTTATTTAAATTCGTGAAAAATGGGGGTTAAATTTTACTCCCCGACATGCCTCTGGGTAGGGGCGTTCTGCGAAAATGGAAAAATGGCATACAGAAACCCCGTTCAAAAAATGCCCGAAAATCGCTATTTTTGGCCTCCCCGTGCACAATTAGGGGTTGGTGTAATATAGTGGGCCGCACACCCCGGGCTGGGTTAGGATTGCATAAAAGTGGCCTCTAAGGCCTTACATTTTTAATTTTCTAACTTTACAGTGATGTTATTGTTATTTTATGTTTAATTTTATTTTACTAATCTATATTAACTCGTATGTTCTCTGTTATTAGATAATATACTAGCTCTGTTCTAATAATATGTAATCTATGTGTACTATATCAGTTCCATTATATATAATTTTATAGTAACACGCTGTTACACGCGTAGATAATGATAATACACCATGATATAGAGATAATATGGCATAGAATATATTGCCTTTAATATGATATTAGAGGTATTACACTATATAATACTACTATACACTATACATCGGAACTATACTTATTACTAAACTATACAGTGTTATGATAGAATAGAGAAGACTATACATGTATTATGATATAATATGAATTTAAAATAATAATAAATTTAATTCTCTATCTCTTCTCTCAATGTTATGTCTAGTTAGCTCTATTAATTTTATTAAATTTAGTTTAT--------------------------------------------------------------------------------------------------------------------</ns2:sequence><ns2:name>KY698541.1_Leishmania_braziliensis_strain_MHOM/PE/00/LH699_clone_LH699_11_minicircle_kinetoplast,_complete_sequence</ns2:name></ns2:Sequence><ns2:Sequence dsseqid="sq260" id="sq259"><ns2:sequence>TATAATCTGTTCCGTATTTAGATAATATACAGTGTTACTCTGCATCATAATTATAAAATTCTATAAAAATATCTATAAAATCGTACTACCCGACATGCCTCTGGGTAGGGGCGTTCTGCGAAATCGCGATTTTGGCATACAGAAACCCCGTTCAAAAATTCGTCAAAAATGCCATTTTTTGGCCTCCCCGTGCACAATTAGGGGTTGGTGTAATATAGTGGGCCGCGCATCCCAGCTCAGGTTAGAATGCTACGAAACAGGCCTCTTGACCCGTATGTTTTTCGTTTTGAAACTTTTATTCGCATATTTTAATTTTATTGTTTATAAATAGTTTTTATTTTAGAAATTTATTATTTAGTTTGATTTTATATTCATTATTTAATTTAATTATTAGATAACATTTATTTAATTTTATTATACGCTATAGATTAACTTTATTATATGATTATACTTAGATAGCATAGTTAGTATGAGTTAGATGTATTGATAGAATGGGTAATGAGTATGGCATAGAATATATTAATATCAAGTTATATTATAGTAATATTGACTCTATTATATAATAATTCTAATTTTATAAATTTATTTACTATACTATCATATTATAACGATACTGATGATATACTATTTAATAATTTTAATTTTAATTAATTATATAAGTTCATACTAGTTTTACTTTTATGTTTTAATTATAGAAATTGAATTGAATAATACTAGTTAATTGTTGCTAATACATACTAACATGGAAC-------------------------------------------------------------------------------------------------------------</ns2:sequence><ns2:name>KY698542.1_Leishmania_braziliensis_strain_MHOM/PE/00/LH699_clone_LH699_12_minicircle_kinetoplast,_complete_sequence</ns2:name></ns2:Sequence><ns2:Sequence dsseqid="sq262" id="sq261"><ns2:sequence>TTATCACTGTGTTACGCTGTGTTAGAATTAGAAATAATGTTTTGTTAAATTTATAATTTTAGCTAAAAATCAGCTCCAAATTTTACTCCCCGACATGCCTCTGGGTAGGGGCGTTCTGCGAAATCGCATTTTTGGCATACAGAAACCCCGTTCAAAAATTCACGAAAAATGCCATTTTTTGGCCTCCCCGTGCACAATTAGGGGTTGGTGTAATATAGTCGGCCGCGCACCCAGAGTTGAGCTAGCTTTGCATAAAAGTGGCCTCTTAGAGGCTTATAATTATGAGAATTATATTTTCTCACTTGTTAATAATATTTTATTTTTAATTTTCACTCTCTAATGCTAGTTTATATTCTAATTTATTTCTTGTATAGTTTTATTATATTAATTTAATTGTTACTCTATTGTTATCATAGTTCAATACATAAATAGTTCTATCAATGCTGTATTATCATAGTTTATACTTAGTATTACATAGTGTTATACTATTTAGTAATATTGTTAGAATTTACATATTAGAACTGCTTTCTGCATGCTTTGTTACGTATTTTAGCTAATTTTATTGATTATGAGTTAATAATACTAATACTATGATACAATACTATACTAATCTATTATCTATTATGTTACTCGTTAATTACTATACTTAATTTATATAACTTTGTATACACTAGTTTAACTATTGATGTTCGTATATTAGATAATACAGTTTGCTAATACGAAAATAAAATTATACTTACATTAGAGGCTAG----------------------------------------------------------------------------------------------------------</ns2:sequence><ns2:name>KY698543.1_Leishmania_braziliensis_strain_MHOM/PE/00/LH699_clone_LH699_13_minicircle_kinetoplast,_complete_sequence</ns2:name></ns2:Sequence><ns2:Sequence dsseqid="sq264" id="sq263"><ns2:sequence>TTAGTTATGCTATAGTTTTATTATGTGATAAATGTTTTTCAAAATAATATTTATAAATTTCAGCAAAAATGGGGTCCGAATTTTACTCCCCGACATGCCTCTGGGTAGGGGCGTTCTGCGAAAACCGAAAAATGGCATACAGAAACCCCGTTCAAAAATCCTCGAAAAATCGCTATTTTTGGCCTCCCCGTGCACAATTAGGGGTTGGTGTAATATAGTCGGCCGCGCATCCCAGCTCAGGTTAGAATGCCTCATTATAGGCCTCTTAGAGGCTTGTTTTTCTAATTTTGAATTAAAATGGAGCTGTTTGTGAATTTAATATGATGTCACGGATATAAACTTTGTTTGGAACATATATTTATAATTTAATGTTAATAATTAATAATATTGTTACATATAAATATAATCTTATCATTACTCGCTCTATATAGTTCCATTGACGTAACATTATTAGTTTTATTGTAGTATCTTATAATAGTGCATTACGTTGTATATCATCGAAAATATGCTCTAACTGCTTTGTAATTGCTTTTATAATGTCATTTTTAATAATACTAATGATATAATTATAATTTTGATAACTATTAATGTTACTGATGTTATTACTAATCTGTTACGTATACATTACTAATATAGTGTGATACTAGTTCAATTATAAATATATTTTTTATTCTAACTATATTAACTTTTATGTGGATACTAATACATTACTCATTATAAATATTTAATTAGCTATGATTCGTAACAAT-------------------------------------------------------------------------------------------------------------</ns2:sequence><ns2:name>KY698544.1_Leishmania_braziliensis_strain_MHOM/PE/00/LH699_clone_LH699_14_minicircle_kinetoplast,_complete_sequence</ns2:name></ns2:Sequence><ns2:Sequence dsseqid="sq266" id="sq265"><ns2:sequence>TAGAGGCATAATTAATGTTTGTCTTACACGTGTTATGATGTGTTATAAGAATTTAAATTTATTCAAAAATAGGGCTAAAATTTTACTCCCCGACATGCCTCTGGGTAGGGGCGTTCTGCGAAATCGCAAAAATGGCATACAGAAACCCCGTTCAAAAATACCCCAAAAATCGCGTTTTTCGGCCTCCCCGTGCACAATTAGGGGTTGGTGTAATATAGTGGGCCGCGCATCCCAGCTCAGGTTAGAATTGCATAAACTAGGCCTCTTAGAGCGTATAAAATTGATTTGAAATTATTTTTTATTTTATAAGTTAAATTTAGCTTTGATTTGTGAAATTATTTGTTATGGTTAGAAATAAATAAACTTTTATTAATATAATTATGGATAGATAAGAATAAATAGTTTTAAATAGTTTTATCGTTATTAGAACATGGTTATATACTAATAGTTTGATACTATCAATGTTATGCTCACGTATTACTACATAGTTCCGTTATAGATACTAAATAATAGAATATAACATGTTTTAATATTAGTTACAGGGTTATTAACTATTATTATTAACATTTTATTATACTTACTATACACTAGATACTACACTTATTATTACTAATGATTGAGCTAATTGAATACTATGAATATAATTATTAAATGTTAATACAATGTTATATTATTAATTAAATATTATAACTCTATTCCCTCTCTTCTCTTTTTATGACTTGTGTTTATTTTATTCACTGTGATACTCTAT-----------------------------------------------------------------------------------------------------------</ns2:sequence><ns2:name>KY698545.1_Leishmania_braziliensis_strain_MHOM/PE/00/LH699_clone_LH699_15_minicircle_kinetoplast,_complete_sequence</ns2:name></ns2:Sequence><ns2:Sequence dsseqid="sq268" id="sq267"><ns2:sequence>ATGCTAGAGTTAGAGACATAGTTAGATTTAAATTTTAAATTATTAATGTTGTCTATAAAATTATAAAAATCGAGTTAAAATTTTACTCCCCGACATGCCTCTGGGTAGGGGCGTTCTGCGAAATCGCAAAAATGGCATACAGAAACCCCGTTCAAAAATACCCCAAAAATCGCGTTTTTCGGCCTCCCCGTGCACAATTAGGGGTTGGTGTAATATAGTGGGCCGCGCATCCCGGCTGGAGTTAGATTGTTGAAAAAATGGCCTCTAAGGCCTTATAAAATTGGAAATTAAAATGTTTTCAGAATAAATTGTTTTTTAATTATAAATTTGCTTTAGATTAGTTCTGATGTTAGATAATTAATGTTATGCTTACATGTAATATTTATTTTTATTATATTAATTAATTTTATAATTGTGTTATTATATTTATGCCGATAGTGTTCTGTTATATTACTTATATAGTTATACTATGTAGTACGTGGTTAGTATGTAATGAGTAATACTAGATTAGATATATAACATATTCTATATATAACTTGTTACTATCTAGTAATAATACGTGACACTATAGTTTGATAATAGCTATTCATTTTATACTTTTAATATACTATTTAACATTCAATTATATATTATCTCACTTTAATAAATTTATTTGACTAGTGATTATTATTTAGTAATGTTCCGTTCAATTTAGCTATACATGATAAATATATTTTATTTAATAACAATAATATTATCACTACACTGTT-------------------------------------------------------------------------------------------------------------</ns2:sequence><ns2:name>KY698546.1_Leishmania_braziliensis_strain_MHOM/PE/00/LH699_clone_LH699_16_minicircle_kinetoplast,_complete_sequence</ns2:name></ns2:Sequence><ns2:Sequence dsseqid="sq270" id="sq269"><ns2:sequence>ATTAGATCTAAATAAATTTTAAAATTAGTTTGTTATTAGAATTATGATATTATTAAATTTCGTGGAAAATGGGGGTCAAATTTTACTCCCCGACATGCCTCTGGGTAGGGGCGTTCTGCGAAAACCGAAAAATGGCATACAGAAACCCCGTTCAAAAAATGCCCGAAAATCGCTATTTTTGGCCTCCCCGTGCACAATTAGGGGTTGGTGTAATATAGTCGGCGCGTCACACAGTTTTGGGCTAGCTCCTCGAAAAGTAGGCCTCTTAGAGGCTTGTTTTTATATTTTAAAATCTTTTTCTAATAAATAATTTTTTAATTTAAATTTAATATGAAATAGATGATAATATGGATTAATAATTAGAAATAATTAGTTCTATATAGATAATAACTATGTAATGCTATGTTAGACTATATTTTATTATTTAAGTTTATTACTTATTTTATAATTATACTTTTATTAAACTATATAGTCGCTAATGTTGTAGTATTATATGTGCTCTGAGATACGTAGAATAACTTGTAATATAATATATTCTATAATGAGTCAATACTAGTGCATATAACGTTACATTATAGTAATGATGAGATAACAATAATAGTTTTAATTATAGTTTTATATATTTAATTATTATATGATAACTTTGATTATTTATATACAATTAATACTATGTCTAACACTAGATCATTACTATAATAAAATTTAATTATAAGATTGGTATTATGCTATTAGTAACGATAAAATATAATT------------------------------------------------------------------------------------------------------------</ns2:sequence><ns2:name>KY698547.1_Leishmania_braziliensis_strain_MHOM/PE/00/LH699_clone_LH699_17_minicircle_kinetoplast,_complete_sequence</ns2:name></ns2:Sequence><ns2:Sequence dsseqid="sq272" id="sq271"><ns2:sequence>ATTATTTTTATTTTGAATTTATTAAATTTTAATTTATGTGTTGTTAATGATAATCAAAAATTAGAAAAATGGGGGTAGAATTTTACTCCCCGACATGCCTCTGGGTAGGGGCGTTCTGCGAAATCGCAAAAATGGCATACAGAAACCCCGTTCAAAAATCCTCGAAAAATCGCTATTTTTGGCCTCCCCGTGCACAATTAGGGGTTGGTGTAATATAGTGGGCCGCGCATCCCAGCTCAGGTTGGAATGCCTTATTATAGGCCTCTTAGAGGCTTGTTTTGCTGTAAACTAAATGAAATAGAAATAAAGTTGATTTGTAATTAATAAAATTAAATTATATTAGCTAGTTTTGATTATAATGTGTTATTAGTAATATATTATTTTAATTACTAGTTAATATACTAGTTTATTACTATGTTCACTGATTATATACTGATATTGTTCTCTTATACGTAACTATACCGTACTATTATTAGATACAATACTATTACTACAGGGTTACCCCAAAATAGCAATTATAAGTTATATTACGGGTATTTTATAGTATAATAATCAATAACATTATGAATTAATAATACTCTCGATACTAGCTTATTATATAGTGATGATTGATAAACTTTAATGTTATATTATTTGACTTTAACTATATTTTAATGTTTATTTAAATCTATACACTTACTGTTCATAGTTTTATTAATTTTGTATTACAATTTTATTATGTCATTAGCGTAACATTAGAA----------------------------------------------------------------------------------------------------------------------</ns2:sequence><ns2:name>KY698548.1_Leishmania_braziliensis_strain_MHOM/PE/00/LH699_clone_LH699_18_minicircle_kinetoplast,_complete_sequence</ns2:name></ns2:Sequence><ns2:Sequence dsseqid="sq274" id="sq273"><ns2:sequence>TTAAATTTTTATTATTACGTTGTTATGTGAGTGATTAGTGAAATTAAAATAATATTAAAATTATAAAAATCAGGTCAAATTCGTACTCCCCGACATGCCTCTGGGTAGGGGCGTTCTGCGAAATCGCGATTTTGGCATACAGAAACCCCGTTCAAAAAATGCCCAATTTTCACGATTTTTGGCCTCCCCGTGCACAATTAGGGGTTGGTGTAATATAGTGGGCCGCGCACTCCGGCTAGAGTTAGAATGGTGTGAAACTGGCCTCTAAGGCCTTATAATTTTGAAAACTAAACTTTGTCGCATATTATTGACATTTAAAATAGAATTATGGTTTATTAATTTAATAATTTAATTTATATGTGCTCGCTAGTTATAATTATTTAGTTTTAATTAGTTCTAATTTATGAACAGTTTAGTATTATATAATTTTAATATGAGTGATATAGTTACTATTAGATATACATACACTGATCTATACTTATAATATAATGTGTCTAGTTACGTTACATATATAGAATAAGTTACATATATATTACTAGTTATTAGCTTACATAGACACTAGTTTGATAATATTATAATGCTAGACTACACTATTATTATACTGTTATAGAATATGATAGCTTTATACATTAACTATCTTTGAATATAAATACTTTGACTTGCTTGGTTATATGTGCATGATAAACATAATTATAGTTTTATTTAGTGCTAATAATTTATAAAATATATATTAACTTGATAA--------------------------------------------------------------------------------------------------------------------</ns2:sequence><ns2:name>KY698549.1_Leishmania_braziliensis_strain_MHOM/PE/00/LH699_clone_LH699_19_minicircle_kinetoplast,_complete_sequence</ns2:name></ns2:Sequence><ns2:Sequence dsseqid="sq276" id="sq275"><ns2:sequence>TAACTGTGTTTAAATAAATTTGTTATGCGCTGAACATTGCCTAAGGAGTCGACTCATTACCTCATAAAAATGGGGGAAAATCGTACTACCCGACATGCCTCTGGGTAGGGGCGTTCTGCGAAAACCGAAAAATGGCATACAGAAACCCCGTTCAAAAATCCCCCAAAATTCGCGTTTTTTGGCCTCCCCGTGCACAATTAGGGGTTGGTGTAATATAGTCGGCCGCGCACCCCGGGCTGGGTTAGGATTGCATAAAACTGGCCTCTAAGACCTTATGTTTTTGAATTTCTAATTTTTAAACTTATATTTTGCTTTTAATGTTGCATAAAGTTAGAATTATGATTATATTTAAATTGATAAAATTATATTTATAATAATATAGCTGTTCTCGTTCTGTTACTAGTTTATTCATTATTTAATTTATTAATTTTATTAATTTTTATAATACTACTATAGTTTCTATAACATTACTATTATATGCTCCATTGTGTCACTATCATGAAATACTAGCAATTATAACTAATATAGATATATGTTATACACTATTACCATACTATTATAATGCTACTCTATTGATAAGATAATAGCTAGTTCCATATAGATAATAACATTAGTATATAAATTTAATTACTATGATTATTTATAACTTTAATATAATTCAATTGATATAAACTCACGACTATATATTAATTTTAATTTTTATTCAATTATGTTATTAGTAGTTCGATAAATAAATATTTAATTTTGAAT------------------------------------------------------------------------------------------------------------</ns2:sequence><ns2:name>KY698550.1_Leishmania_braziliensis_strain_MHOM/PE/00/LH699_clone_LH699_20_minicircle_kinetoplast,_complete_sequence</ns2:name></ns2:Sequence><ns2:Sequence dsseqid="sq278" id="sq277"><ns2:sequence>ATTAGATAAATTTAATAAATAATGTTATACGTGTTTATGAATGTTTAGAATTTATAAAAATAATAAAAATAGCTCCAAAATCGTACTCCCCGACATGCCTCTGGGTAGGGGCGTTCTGCGAAATTCGAAAAATGGCATACAGAAACCCCGTTCAAAAAATGCCCGAAAATCGCTATTTTTGGCCTCCCCGTGCACAATTAGGGGTTGGTGTAATATAGTGGGCCGCGCACCCAGAGTTGAGCTAGCTCGTTGAAATATAGGCCTCTTAGAGGCTTTAAAATTGGAATTTAAATTTTTCTCTTTTAATTAAACTTTTTATTAGTTAATTATTAGTTAATTTAGTTTTATTATTTGTTAAACTAGTTTTGATTTATTTAATTATTGATAATGTTATTTTAATTTAAAATGTTATATTTATTTTTATAATTTACTATCTTATTACACTACATCGGAGCTAACATTAGATTATAATAGTATAGCGTTGTGATATAGTATAATATGAGTATAACTAATATGTAACTTGTTTTATTCTATAATATAGTCTAATACAGTTCTAATGTAACGCTAATAATGTGCTTATAACTATGATCATATTATTGTTAATTATTTAATATTATATAGTTTCAATTTTATAATTATATACACTTATTACATTGCTATACTTTTACTTATAACGCTTATACATCTTCTTTGTTACTTACATGCACTAGTATTATACTTATTTAGCTTAGATAGTGCT-----------------------------------------------------------------------------------------------------------------------</ns2:sequence><ns2:name>KY698551.1_Leishmania_braziliensis_strain_MHOM/PE/00/LH699_clone_LH699_21_minicircle_kinetoplast,_complete_sequence</ns2:name></ns2:Sequence><ns2:Sequence dsseqid="sq280" id="sq279"><ns2:sequence>GCAATAAATAATTTTATTTTTGTTTTAGTGTTTTATTAGCCTAAGGAGTCGAGTCATTACCTCATAAAAATGGGGCAAAATCGTACTCCCCGACATGCCTCTGGGTAGGGGCGTTCTGCGAAAACCGAAAAATGGCATACAGAAACCCCGTTCAAAAATTGCCCGAAAATCGCGTTTTTTGGCCTCCCCGTGCACAATTAGGGGTTGGTGTAATATAGTGGGCCGCGCACCCCGGCTCAGGTTAGGATAGCGTGAAACTGGCCTCTGAGGGCTTATGTTTTTAAGAATTGAAATAAAATTGGAGATAAATGAATTTAATTATTATTTTATGTTATATTTAAATATTATTTGATAGATATTATATTATTTAGTTATTACTATATGTCTACTCGCTAGCGATATTATAATAGTTCAATACTAGTTTTGTTAGTATGTATATGATAATAAAATTACTATTATATAGTTTTAATGTTACACTCAATGTTACGTATAGATAGACTAGTAATATCGTAGAATAAGTTATATTGTAATATATTCTGTACCATTATAATACTATTAGCTCTATTACTACATTGAATTTAATTTTATACTAATGCGTTACATATAATTATAGTTTTAATAGAGTATATAATAATTTTTAATTTAATTATACTGATACTATTAGATCACTTATACTGTTCTCATATTAACTAACTTTTTGCTGGTAACATTAGATTTAATATTAGCGTATTATGATTATTAACGTGTTA-------------------------------------------------------------------------------------------------------------</ns2:sequence><ns2:name>KY698552.1_Leishmania_braziliensis_strain_MHOM/PE/00/LH699_clone_LH699_22_minicircle_kinetoplast,_complete_sequence</ns2:name></ns2:Sequence><ns2:Sequence dsseqid="sq282" id="sq281"><ns2:sequence>TTGTTAAAATAATATTTAATACTTTAAGTTAGAATGTTGCCTAATGAGTCGAGTCATTACCAGTGAAATTTAGCTAAAAATCGTACTCCCCGACATGCCTCTGGGTAGGGGCGTTCTGCGAAAACCGAATTTTGGCATACAGAAACCCCGTTCAAAAAATGCCCAATTTTCACGATTTTTGGCCTCCCCGTGCACAATTAGGGGTTGGTGTAATATAGTGGGCCGCGCATCCCAGCTCAGGTTAGAATGCTGCAAAAGTGGCCTCTAAGGCCTTATAATTTTGAAATTTAAATGTTTTTCTGAAATTAAATAAATCTAGTTTAAAATTAAGTTTGAATATTATTTTATTTTAATTATTAAGTTGATTAGCTATAAATTAATTTAATTAACTAGTTTGATGCTAGCTTAACTATAAATATTTTATTAACTTTATATAACTATGATAATTCTAATCTATCTTATAACAATACTATACTCGTTACTCATAATGTCGCTAATATCAGTATAATATATATTCCCTTTGCTTTGTAATATGGTGATAATAGTATAATATCATTGAGTTTATATAATATTAATAAAATTTAATAAATATTGATTGACTATAGTTTTAGTATTTAATAGATAACATTATTACATCTTAATTATAAATTTTCTTTTCTGTGATATTACTAGCTTAGATAGAACAATGTTATGCTAATACGTACTGATAACTAGCACTAGTCTAGATAAAATTATAATGT----------------------------------------------------------------------------------------------------------------------</ns2:sequence><ns2:name>KY698553.1_Leishmania_braziliensis_strain_MHOM/PE/00/LH699_clone_LH699_23_minicircle_kinetoplast,_complete_sequence</ns2:name></ns2:Sequence><ns2:Sequence dsseqid="sq284" id="sq283"><ns2:sequence>AATAATGTTCTATACTAGTGTGTATTAGTGTGTGATAAAGTTTATAACAATGATAAAATATCGTAAAAATTAGCTTCAAAATTTACTCCCCGACATGCCTCTGGGTAGGGGCGTTCTGCGAAATTCGATTTTTGGCATACAGAAACCCCGTTCAAAAAATGCCCAATTTTCACGATTTTTGGCCTCCCCGTGCACAATTAGGGGTTGGTGTAATATAGTGGGCCGCACACCCCGACTCGAGCTAGCATCACACAAAACTGGCCTCTAAGGCCTTATGTTTTTTAATTTTAACATTGGATGGGAATATTAATTATATTTTATCTTTAAATTTAAATTTTTATCTAATATTAGTGCTAGTGATAGTTAGTTTTATAATTTGTAATGGGTTAGCTTATATAGTAAATTAATTTTAGTTTTTATTTTATAACTATGTTTATTGATAATTATTATACTCAGTGTTACTAGTATATTATGAGTAACGATTATAGACTATGATATTAGCTCCAATATATATTACAATTGCTTTTGTAGGGTAATGTGTCTAGTAATGATATAATATTAATAATTTTATAAAGTTTATTAACTATATATAATTACATACTATACTTATTTATACTATGCTGTTCTAATACGTGACATGATATTACTATATAATAATATTTATTATTTAATTTAAACTTATTAATACTACTATGTTCTTCGATAATACATTTAATTATAACTTAGCTAGATGGAACT------------------------------------------------------------------------------------------------------------------------</ns2:sequence><ns2:name>KY698554.1_Leishmania_braziliensis_strain_MHOM/PE/00/LH699_clone_LH699_24_minicircle_kinetoplast,_complete_sequence</ns2:name></ns2:Sequence><ns2:Sequence dsseqid="sq286" id="sq285"><ns2:sequence>AATATTATTTATAAATATACTGTAACACTTTTTAATTTTATGTGTCATGTGTCTCATAGTCAGTGAAAATTCGTATAAAATCGTACTCCCCGACATGCCTCTGGGTAGGGGCGTTCTGCGAAATCGCAAAAATGGCATACAGAAACCCCGTTCAAAAATCCCCCAAAATTCGCGTTTTTTGGCCTCCCCGTGCACAATTAGGGGTTGGTGTAATATAGTGGGCCGCGCACTCCGACTCGGGCTAGCTCTCGTGAAACTAGGCCTCTTAGAGGCTTGATTTTATCTTTTTAAATTTTCTCTTTATTATTTTGCTTTTAAATTTATGTTTTTCTAATTTTTAATTATTTTTATTTTAATTAAATGTTTTGATAGATGATAAATAATTTTATTGAGCTAGATTATAAATATTAATTGAATAGAGTTATTATTTAATTGATTGATAAGTTTTATATAATTATTTAATAACATAGTTCTATACACTGTGCTATTATAGTATGGCTAGAAACTATCAATTTGATATAATATATAACTGCTTTAATATTAGATTTCGGGGTAGTACATGGTTATACGATACAATACATTATTATAAATTTATAGATAACGTAATTATATAAGTTTGATTATAGTATGTTATAAGTTTAGTAATAGTTTGATTATAAGTATATATTTATTTTTTCTATTTATGACTATTATATAATGCGCTAATACTATTACTAATACGTTACTAATATTATACTAACTTAGTGCTATCATAGTTTA---------------------------------------------------------------------------------------------------</ns2:sequence><ns2:name>KY698555.1_Leishmania_braziliensis_strain_MHOM/PE/00/LH699_clone_LH699_25_minicircle_kinetoplast,_complete_sequence</ns2:name></ns2:Sequence><ns2:Sequence dsseqid="sq288" id="sq287"><ns2:sequence>TTACACTGCTAAATTTAAAATTAAAGTTAAACTAAATTAGTGTGTTATTCGCTATAAAATTATTAAAAATTGAGTTAAAAATTTACTCCCCGACATGCCTCTGGGTAGGGGCGTTCTGCGAAATCGCAAAAATGGCATACAGAAACCCCGTTCAAAAATACCCCAAAAATCGCGTTTTTCGGCCTCCCCGTGCACAATTAGGGGTTGGTGTAATATAGTGGGCCGCGCATTCCAGCTCAGGTTAGAACTCGATAAATGTGGCCTCTTAGAGGCTTATATTTTCATTTTTAAACTTAAATTGAGTTATATTATTTTTAAATATAATTTTAACATTAGTTTCTATATTTGTGCTGGTTTATTACTTGCATTATATAATTAATTTTAATTTTATTGATTGTATTGTTATAATGTAGTTTGAATAGTTTATTATTTAATTAATAATTTATAACTATAATAGTTCCGCTTGCGATGTTACTATACGTGATAGATTAGATAATGACTAGATACTAATATAACTTATATTGTAATATAACTGCTCCTATATTGACTCTATAATACTCTAATACATCGCTATAACATTGACTAGTTAAATGATAAAATATATTTAATGTTATTATAACTTTATGTATTACTATGTTAATTTAATTAATTCTTTTTTATAACTTTTATTTCTAACTTTACTCTTGCTTGGTAATGTAGCATTTAGATAAAAATAATTTAATAATAACTAGTTGTTACACTCA-------------------------------------------------------------------------------------------------------------------</ns2:sequence><ns2:name>KY698556.1_Leishmania_braziliensis_strain_MHOM/PE/00/LH699_clone_LH699_26_minicircle_kinetoplast,_complete_sequence</ns2:name></ns2:Sequence><ns2:Sequence dsseqid="sq290" id="sq289"><ns2:sequence>TAAATTTAAATTTAGAAAATATAATTTTAACTCTATTAGTGTTGTTAACTTTTAATAATTGTGATAAAATTGAGTCAAAATCGTACTACCCGACATGCCTCTGGGTAGGGGCGTTCTGCGAAATTCGATTTTTGGTATACAGAAACCCCGTTCAAAAAATGCCCAATTTTCGTGTTTTTTGGCCTCCCCGTGCACAATTAGGGGTTGGTGTAATATAGTGGGCCGTGCACCCCGACTCGAGCTAGCATCACACAAAACTGGCCTCTAAGGCCTTATGTTTTTTAAATTTAGAGTTTTATGGTTGTTTTTGAATAATAATTTGATTATGATTTATAAAATTAGTTTTGTTATGTAGTTTTAATGTTGGATAATATAATTTAGTTATTGATTAGATTTAAAATTAGTTCTAATGTTGTTCTATATAATGCTGCTATTGTCTATACGTAATGATATACTATAATCTATACTCTACTATGTTATATACCATGATGATACATAATAGTACCATAACTTATTCTACATATATGTTATATTACTACTCATTACGTTATAATACTATAGTTAAACTTTATAATATACTATTACGTGTTCTCTATTATCATTATAGTACTAGCTTTGATTAAATTATATAAATAGTTTTAAAATTATAAATTAATATATGTACTAATTAGAAATAATAATATTAACTAGATAATACTGATTCATTACTAGCATTGTTAGATAATATTAGATTAGTGATAAA--------------------------------------------------------------------------------------------------------------------</ns2:sequence><ns2:name>KY698557.1_Leishmania_braziliensis_strain_MHOM/PE/00/LH699_clone_LH699_27_minicircle_kinetoplast,_complete_sequence</ns2:name></ns2:Sequence><ns2:Sequence dsseqid="sq292" id="sq291"><ns2:sequence>TTTTAATTTTAAATGTTGCCTTAGAGGCGTGTTATGTGTTTCATTATGTTGTCTGTGAAATTATAAAAATTGACATAAAATCGTACTCCCCGACATGCCTCTGGGTAGGGGCGTTCTGCGAAATTCGATTTTTGGCATACAGAAACCCCGTTCAAAAAATGCCCAATTTTCACGATTTTTGGCCTCCCCGTGCACAATTAGGGGTTGGTGTAATATAGTGGGCCGCGCACCCCGGCTTGAGTTAGAAACTCTAAAACTAGGCCTCTTAGAGGCTTGATTTTATAATTTTCGCTAGAGAACACTTATTTTAATATTTATTCGGAACATAATTTATTTTTAATATTAAATAATCAATTAGAGCTAATTATAGTTTATTATGTTAGTTATAAATAAGTTTATTATTAGTTTTATTAATTTAATTATAATTTTATTATTAACTTTAGTATACTATTATTGAACTGTATGTGTTCTCTGTTATTACGTATATGGAGCAGTATTATCATAGTATTACTAGAATAAGTTATATTATATTACTAATACCATACTAGCTCTATTACTAACTCTATACTTAATGATACTATGCTGTTCAATGATAGATTAAATAATATCTTTACTAAAATTATAATTGTATTCATTACATTTAATATTCTTTATCTTCTTTCTATACAACTTTTGTTTCGTCGCTAATAAAGTTAATTTAGTTTGTTATCAGTAATAAGTTTTATTAAATAAGATAATAA----------------------------------------------------------------------------------------------------------------------</ns2:sequence><ns2:name>KY698558.1_Leishmania_braziliensis_strain_MHOM/PE/00/LH699_clone_LH699_28_minicircle_kinetoplast,_complete_sequence</ns2:name></ns2:Sequence><ns2:Sequence dsseqid="sq294" id="sq293"><ns2:sequence>ATAATATGATAAATTAAATTTTATTTACGTTGTTATATGTGTCATTAAGATTTATAAATTTATTAAAATTAGCGACAAAATCGTACTCCCCGACATGCCTCTGGGTAGGGGCGTTCTGCGAAATCGCAAAAATGGCATACAGAAACCCCGTTCAAAAATCCCCCAAAATTCGCGTTTTTTGGCCTCCCCGTGCACAATTAGGGGTTGGTGTAATATAGTGGGCCGCGCACTCCATCTTGAGCTAGCATTGTTCGAAACAGGCCTCTTGACCCGTATGTTTTTATGTTTTCATATTTTAAACTTATATTTCACATTTAAATTTAAATTTTATTTATTTTTTATTTAGATTGAATTAAAATTATTAATATTGATTAGCTTTAATTAAACTTTAATTGAATTTATTATTTTTATTAATTATTATTGATTTATAATATTACTATTGTTAGTTACTACTATTGTTACTCTATCATCGCTAACGTTATACTGCTATACTAGTAATAGGGTTAGTATCCCTTTAATATTAGAATAAGTTGTAATATGTTAATAATGAGTATAATACATAATTATATACACTGATAACTCTATGATAACTCTATTATATATACTGAGAATAGAACTAGTATGAATTAATAATATAATATTGAATTGTATAATGATTATAACTTTATTACACTCTATATTATTCTACTCTAACTTTGCTATTAATATGTTCACTCATTAGTTACTAAATTTAACTGTAACACAATTATT------------------------------------------------------------------------------------------------------------</ns2:sequence><ns2:name>KY698559.1_Leishmania_braziliensis_strain_MHOM/PE/00/LH699_clone_LH699_29_minicircle_kinetoplast,_complete_sequence</ns2:name></ns2:Sequence><ns2:Sequence dsseqid="sq296" id="sq295"><ns2:sequence>AATTAGTTTTATTAATTTGTTGCTAATAGTGCTGCATGTGTTTATAAAATTTAGTAATACCTCGAAAAATGAGGTTAAAATCGTACTACCCGACATGCCTCTGGGTAGGGGCGTTCTGCGAAAATGGAAAAATGGCATACAGAAACCCCGTTCAAAAATACCCCAAAATTCGCGTTTTTTGGCCTCCCCGTGCACAATTAGGGGTTGGTGTAATATAGTGGGCCGCGCACCCCGACTCGGGCTAGGATGTCGTGAAACTGGCCTCTAAGGCCTTGTGTTTTAATAATTTTAACTTTGGATTGATATTATTTGATTTAGCTAGTTAATTTATTTAATTATTAGTTTAATGTTGTTATGCTCGATAATAAACTATTATATTTCTAATTAGTAATAATATGTGTTCTCTAATTGTACTATTGTTATTACATCTATGCATACTATATAATGATACTAGTGTTATGATGTACGTGTTAGTGTATAATGAGAAGACATAATAGTAAAATTTAGATATTAATATTAATTACAATTGCTAATATGGAGTAATGAGTCTATTATAACTATGAGGAACTATAATTTTATCTAATTCATTTATAATAATAGAGTTAGAGTTATGATTACATTGATAACAATATTATATCTTTTTATTAATTTTATTTACTCTCTGTGCTAAGTTAGTTCTAATGTTAGATTTAATAATTAGACTATTGATAGTTCTATAATAATATAATAATTTAATTTAA----------------------------------------------------------------------------------------------------------------------</ns2:sequence><ns2:name>KY698560.1_Leishmania_braziliensis_strain_MHOM/PE/00/LH699_clone_LH699_30_minicircle_kinetoplast,_complete_sequence</ns2:name></ns2:Sequence><ns2:Sequence dsseqid="sq298" id="sq297"><ns2:sequence>AAATATTATTTTTGTAATTTTATAAATTTAGTGTTAGAGTGTTATCATGTTTCGAAAAAATAATAAAATTCGCGACAAAATCGTACTACCCGACATGCCTCTGGGTAGGGGCGTTCTGCGAAATCGCAAAAATGGCATACAGAAACCCCGTTCAAAAATCCCCCAAAATTCACGTTTTTTGACCTCCCCGTGCACAATTAGGGGTTGGTGTAATATAGTGGGCCGCGCACTCCCCGCTGGGTTAGGATCAATAAAATGTGGCCTCTTAGAGGCTTAATTTTATCTTTTCTAAATTATCTCGAATTATATATTTAATTTGAACTAATATTTATAATTTTATTAATGAATTAGAATATAAATTTATTATGCGCATAGATAGTTAAATAATACTAGTTTAGTTATTATATACTGATGTTAGCTCTATATTACACTGTTCAATGCTAGTATATTATATGGTAACGCTAGTCTATACTGTGATTAGTAATATAGATGACTCATTACCCCAAAATAGCAATTACAAGTTATATTGTAGCATAATATTGAGCTTATTATTGATAATATTTTAAAACTATAACATTGCTAATACATTCATATATAATACTAGTGTTATGATTAGATAATTGTTACGTTATATACTTAATAATATAATTTACTACTCACTTAGATCTATACATTCACTGTTTATAGTATTGATAGTTTTAATTTAATAATACTAGTTTTATTTACTAGTAACATTAGTG----------------------------------------------------------------------------------------------------------------------</ns2:sequence><ns2:name>KY698561.1_Leishmania_braziliensis_strain_MHOM/PE/00/LH699_clone_LH699_31_minicircle_kinetoplast,_complete_sequence</ns2:name></ns2:Sequence><ns2:Sequence dsseqid="sq300" id="sq299"><ns2:sequence>GTCTCGCGTTATTATGAGATTATATTTTATCTAAATAATATTTTTAATTCTTTTATAAATTTTATAAAATTGCCTCAAAATCGTACTCCCCGACATGCCTCTGGGTAGGGGCGTTCTGCGAAAACCGAAAAATGGCATACAGAAACCCCGTTCAAAAAATGCCCGAAAATCGCTATTTTTGGCCTCCCCGTGCACAATTAGGGGTTGGTGTAATATAGTGGGCCGCGCTCCCCGGCTCGAGTTAGAATGCCTCATTATAGGCCTCTTAGAGGCTTAGTTTTTGAATTCTAAATTATTTTCGAATATAAGATAAATATTAATTTGATTTTGATATTAAAGTTGGATTATTAGTTGTTTGTAATATTATTTTATAACTATACTAGTATATAATGCTGTTCCGTATTAGAACTATAATGTTAATCTATGTTAGTACTGGTATAGAACTATATGATTATAACACTACATTGATAATACTACTCTGTCTATACTCTATAATAGCTCTACTTCCCTTTAATATAAATATAAGTTATGTTAGTAATAGATACATTAGATATATAATCAATAATACTATTATTTAATAACGCTAATGATACTATACAATTATTACTATATAGAACTGGTTACATTATACTTATACATACAGTGCACACTATATTATATAATTATATTTACTGCGGCCTCTATATACATGTCTATCTAATTTTAATTTATATATTTCAATAATAATTTAATTTAGTAAT----------------------------------------------------------------------------------------------------------------------</ns2:sequence><ns2:name>KY698562.1_Leishmania_braziliensis_strain_MHOM/PE/00/LH699_clone_LH699_32_minicircle_kinetoplast,_complete_sequence</ns2:name></ns2:Sequence><ns2:Sequence dsseqid="sq302" id="sq301"><ns2:sequence>TGTTTTAATAATAATTTATAAATTGTTTTGAAATAATATTTTATCTTATGTGTCATTATAGTTCCAAAATTAGCATAAAATCGTACTACCCGACATGCCTCTGGGTAGGGGCGTTCTGCGAAAACCGAAAAATGGCATACAGAAACCCCGTTCAAAAAATGCCCGAAAATCGCTATTTTTGGCCTCCCCGTGCACAATTAGGGGTTGGTGTAATATAGTGGGCCGCGCTCCCCGGCTCGAGTTAGGATGATGAAAATAAGGCCTCTTAGAGGCTTGTTTCTCGCGTATTACATGTTTTTCTAATAATTAATTTTTATAACTTATTTTTAACATTTAAATTATTATATTGACTAGTTTGTTAATATATTTATTGTTTAGTTAAATTTATATTTTAATTTGTAATATTATTTGTTTATCATTATTACTATGTTATATCTAATACGTTACTCATTCATACTATTATAGCTTATCTATGTAATGGTTAGTATAGTTATAGATAGTGGGTAAATAGTAATATATAACATGTTTGATATTATATTATATTGATGAAATTAGTAATACAGTGTATAACGTTAGATGATATACATGAGTTAAACTATTAGTAATTAAATAATTATACTTAATAATGTTATGCTCATTGTTACTTATATGATATGATAGTTTCAATACAATATATTTATTTTTACATATACTCTTTACACTATGCTACTCTAGTTAATAAACTTGTATGCGCTGATAATAACTATAATAAT----------------------------------------------------------------------------------------------------------</ns2:sequence><ns2:name>KY698563.1_Leishmania_braziliensis_strain_MHOM/PE/00/LH699_clone_LH699_33_minicircle_kinetoplast,_complete_sequence</ns2:name></ns2:Sequence><ns2:Sequence dsseqid="sq304" id="sq303"><ns2:sequence>ATTAGAGCTATGTTATTACTGGTTAATGATAATAATGTTGTGTTAGAAATAATAATAATTCGTGAAAAATCAGCTCCAAATTTTACTCCCCGACATGCCTCTGGGTAGGGGCGTTCTGCGAAATCGCATTTTTGGCATACAGAAACCCCGTTCAAAAATTCCCGAAAAATGCCATTTTTTGGCCTCCCCGTGCACAATTAGGGGTTGGTGTAATATAGTGGGCCGCGCATCCCAGCTCAGGTTAGAATTCAATAAACTAGGCCTCTTAGAGGCTTGATTTTATAATTCTAAATTATTTTAACTAGTTTTGACTTAAATTGAATATTTATTAATGAATTTAAATAATATCTGCACTGAATAATGCTAGTATTGAGTTATTAATGTTATATTAAATTGTTATGTTATAAATAATTAAATCTATTTTATTACATTCTCTCACATAGCTTTATCTAGTATCTAATAATGTTACTTCAATGATTATAGTGTATTATACGCTAGATATTACGAATATATTAGTTACAATTGCTATTTTAGGGTAATGAGTGATAATATGAGCATAACACTTAGTAATACTAGACTATACTAATATAATTATAATATTTATTCAATGATTACATACATAATAATATCTCTTTATTAATTTTATTTATTTCTTGTGTTAAGCTAGTGATAGTAGTATTATACTTAGTTAATAAATATAATTTTACTAATGTTACACTCAATGATACTACTCT----------------------------------------------------------------------------------------------------------------------------</ns2:sequence><ns2:name>KY698564.1_Leishmania_braziliensis_strain_MHOM/PE/00/LH699_clone_LH699_34_minicircle_kinetoplast,_complete_sequence</ns2:name></ns2:Sequence><ns2:Sequence dsseqid="sq306" id="sq305"><ns2:sequence>ATTCGTAACATTAAATTTAATAAAATATTTATTTATAAATTATTATGAGTTTGACAAATTATTAAAAATTAGGACCAAAATCGTACTCCCCGACATGCCTCTGGGTAGGGGCGTTCTGCGAAATTGCATTTTTGGCATACAGAAACCCCGTTCAAAAATTCACGAAAAATGCCATTTTTTGGCCTCCCCGTGCACAATTAGGGGTTGGTGTAATATAGTGGGCCGCGCACTCGGATTATGGCTAGACAGATAAAAATGTGGCCTCTTAGAGGCTTAAATTTAATAATTCTAAATTAAAAGTTGAAATTAGATTTATATATTTGTTTCTAATAATATTTATGTTAGTAATGCGCTAGTTTTGATATAATTATATATTTTAATTCTAATCTATGCATACGTTATCTATATTTTATTATATTATTTGATTTAATATTATCTCATTATATAGTTTAACTCATAGTATATCATTAGCACTGTTATAAGATGTAATGTTATAGCTCCATACTAATAGCAATTGCCTTTTATATTGTAATATGTGGGTAATATGGTTAGTAACTATAATAAACTTTTATAACACTATTATCTATATCGCTAACATTGAACTATTTATATACTAATTTTATATATGCATTGACTTGTATACAATTTATTATTTAATAGATATAATATAATTTTAATTTAGCTTATCTTATACTGGTAATGCTGCGTTTAAAGTTTAATTCATTGATAAAATAAAAAT-----------------------------------------------------------------------------------------------------------------------</ns2:sequence><ns2:name>KY698565.1_Leishmania_braziliensis_strain_MHOM/PE/00/LH699_clone_LH699_35_minicircle_kinetoplast,_complete_sequence</ns2:name></ns2:Sequence><ns2:Sequence dsseqid="sq308" id="sq307"><ns2:sequence>TGTAACAATATTTTAAATTTAGTAATACATAAGTTTTAATAATTCTATGTTTCGATAAATTTATAAAAATAGCTCCAAAATCGTACTACCCGACATGCCTCTGGGTAGGGGCGTTCTGCGAAATCGCAAAAATGGCATACAGAAACCCCGTTCAAAAATCCCCCAAAATTCGCGTTTTTTGGCCTCCCCGTGCACAATTAGGGGTTGGTGTAATATAGTGGGCCGCGCACTCCGTCAGAGCTAGGATCTATAATTTTAGGCCTCTAAGAGGCTTGTTTTTATGCGTTCTAAATTTTATTCGAATATTAATTAATTTTTAACTTTATATTTTTAATTTTATAGTTTTATTATTAGTTTTGATTTAGAAAATATTTTAATAAATTATTATTTCTAATTATATGCTAAGTTAGATTGAAATTGAATTAATAGTTTGTCTATGAATAAAATAATAATATGATAAATGTTTGTTATCTATGTATATCGATGGTTATATCATAATAGTTCTCATATAGAATATAATATATATTAATATGTAACTAATGGTATTATATGATGTATACTATAATTAGTAATTTTATACTCTCACTATATACTATCTATGTACTGGTTAGTAATACTATACGTTACTGATAATAATACTTATTGTTCTCATTATAATAATATAATATACTTATCTAACTAATACTATTACACACTCATGTTACGCTCTATTACTAGTATTACTGCACAGATAAGATGATA---------------------------------------------------------------------------------------------------------------------</ns2:sequence><ns2:name>KY698566.1_Leishmania_braziliensis_strain_MHOM/PE/00/LH699_clone_LH699_36_minicircle_kinetoplast,_complete_sequence</ns2:name></ns2:Sequence><ns2:Sequence dsseqid="sq310" id="sq309"><ns2:sequence>ATTATTGTAATACATCTTTTAAAATTATTTTATAAATTTAATAATATGTCAGTGTTAGGATAGTGAAATTTGAGTCAAAATCGTACTCCCCGACATGCCTCTGGGTAGGGGCGTTCTGCGAAAACCGAAAAATGGCATACAGAAACCCCGTTCAAAAAATGCCCGAAAATCGCTATTTTTGGCCTCCCCGTGCACAATTAGGGGTTGGTGTAATATAGTGGGCCGCGCACATTCTCCCGAGCTAGGATTATAAAAATAAGGCCTCTTAGAGGCTTGTTTTATGGGTTTCTAAATTTTATTCAACTATTAATTAATTTTTAGCTTATAAATTATTTATTTAGCTGTGTTATATCTAGTTTGATTATAGAATTTAATTTATAAAATATAATTAGTTTATTATAGTAGTAGATTGAATAGTTTTAATATAGTTAATATAATTTTATATAATATTAGAACAATGTTAGACTATAGATTAGAACATAGATAGTGCTGATATAATACTAACATAATAGAATATAATATATATTACACTTGTTACATTACTAATATCTACTAACTTTATAATATTTATAATTCTACTCTTACACTATTATGTCTATTGGATAGTTATTATACTTAGTAATACTATGTGCACTACTTTGATAGATAATAGATAATAATGTTAGTTATATAATACAATTATACCTTACACTTACTCTATAGCATTTGATCTAATGTTATTAATAGTGATGTTTGCTAAA----------------------------------------------------------------------------------------------------------------------</ns2:sequence><ns2:name>KY698567.1_Leishmania_braziliensis_strain_MHOM/PE/00/LH699_clone_LH699_37_minicircle_kinetoplast,_complete_sequence</ns2:name></ns2:Sequence><ns2:Sequence dsseqid="sq312" id="sq311"><ns2:sequence>ATATGAACTAATTTTAATTTTTAAATTTATAAATAATTATTTTACTAGAAGATATAATTTCATCAAAAATAGCCTTAAAAATTTACTCCCCGACATGCCTCTGGGTAGGGGCGTTCTGCGAAATCGCAAAAATGGCATACAGAAACCCCGTTCAAAAATTGACCAAAAATCGTGTTTTTCGGCCTCCCCGTGCACAATTAGGGGTTGGTGTAATATAGTGGGCCGCGCACTCCGGCTGGAGCTAGGATTGGATAAAAGTGGCCTCTAAGGCCTTACATTTTTATGTTTCTAACTTTTCGCTAATATATCACTGTTAATTAAATATTATTTTGCTCTACTTATATATGTGCTAGTTTAATCTGTACTAGCTTAGATATAATATTAATTTTAATTAAATAACTAATCTATATCTACGTTGTTATCTATTGTTATACTTTTAATATTAAATTATATAAATTTTATAATTATATGCTCTATTACGTCAATGTTATGATTATGCTCAATTATAGTCAAAATATTCCCTTTTCTAGTTATATTATTATATGTTTTATATCATTTAATAGCATTTTAATAATAATACAGTGTTATACTAGATAATGATGATATAGCTGATTAGAACATATAAAATTAAATTTAGTTTTACTATAATAATACTTTTGCTATACTATCTTATATGCTTACATTACTTTTTATCTTTTATAAACTTTTATTGTTTGTAATTATTAGCTAATGTCAGTGTGTTACTAATATTGTTACGT----------------------------------------------------------------------------------------------------</ns2:sequence><ns2:name>KY698568.1_Leishmania_braziliensis_strain_MHOM/PE/00/LH699_clone_LH699_38_minicircle_kinetoplast,_complete_sequence</ns2:name></ns2:Sequence><ns2:Sequence dsseqid="sq314" id="sq313"><ns2:sequence>AAGATAAAATTAAAACTTTAGCTAAACAATATTATCTCTGCGCTGTTATGTCATCATATTTTATAAAAATTAGCATAAATTCGTACTCCCCGACATGCCTCTGGGTAGGGGCGTTCTGCGAAATTCGATTTTTGGCATACAGAAACCCCGTTCAAAAAATGCCCAATTTTCACGATTTTTGGCCTCCCCGTGCACAATTAGGGGTTGGTGTAATATAGTGGGCCGCGCACCCCGGCTGGAGTTAGAATGCCTCATTATAGGCCTCTTAGAGGCTTACTTTTTGAATTTTAATATTTTCTCACTTATTATTCTCATTTAAATTTAATTTTATAATATTTCTTTGATCTAGCTTGATTAGATAATTTAATTTTAGTTTATTATAAGTTTTATTTAATTTTGTTAATAGTTATTCATTATTAAATTTTTATTAATAAAGTTTATACTAGCTTATCGATGTTATACGTGGTTATGTGATTATATAGACATAGTTAGAGATAGGTTAGTTATATATTAATTACAATATAAGTTAGTATCATATTATAGTACTATTTAGTAATACTATTAGCTCTACACTAGCTTTTGATTATACTATACATACTTACATTATACGCTACATTATAAACTAATAATATTATTTAAATTGATTTACTATGTTACTTGTATTATATAACTTTAATAAAATTTAATTATAATTGTTACGCTAATGTTAGATTATAGTTTGCATATTAAATATTTAGTTAA---------------------------------------------------------------------------------------------------------------------</ns2:sequence><ns2:name>KY698569.1_Leishmania_braziliensis_strain_MHOM/PE/00/LH699_clone_LH699_39_minicircle_kinetoplast,_complete_sequence</ns2:name></ns2:Sequence><ns2:Sequence dsseqid="sq316" id="sq315"><ns2:sequence>AATAATAGTAACACTGCGCGACATTATACGTGACAATAATGATAATAAATTTATTAAAATTCTATAAAATTCCAATAAAATCGTACTCCCCGACATGCCTCTGGGTAGGGGCGTTCTGCGAAATTCGAAAAATGGCATACAGAAACCCCGTTCAAAAAATGCCCGAAAATCGCTATTTTTGGCCTCCCCGTGCACAATTAGGGGTTGGTGTAATATAGTGGGCCGCGCACTCTGGTTTGAGCTAGCTTTGATAAAAAGTGGCCTCTAAGGCCTTATAATTTTAATTTCTGCGCTGTTATGGATAGTGTGATTTATATTTTATATTTATTCTAGTTTAAATTTAATTTTATTAACTAGTCTATTACTGCATTGATATAATTAATGTTCTATTTATAAAACTATTGTTATACATTGTAATAGTATTTTATTGTTATTATAAATTTTATACAACTATGCTCTATCAATACTATATGGTACAGTGTTATACTAGTTTATCGTTAGTAATACAATATAATATAACTTGTAACTAATATCTGGGTAATATGATATCTATACGCATACTTACACTATAATTATATAATTAGAACTATACTATTACTAATAATGATACTAACGTTGAACTATAGAGTTATATAATTAGAATACATATAAGTTTGATAAAGTTAATTCATATACATCTTTATATTTATGATTCGCGTTATTACTTGCATTATACATCTAAGCTAGATAATATTTGATAGT---------------------------------------------------------------------------------------------------------------------</ns2:sequence><ns2:name>KY698570.1_Leishmania_braziliensis_strain_MHOM/PE/00/LH699_clone_LH699_40_minicircle_kinetoplast,_complete_sequence</ns2:name></ns2:Sequence><ns2:Sequence dsseqid="sq318" id="sq317"><ns2:sequence>ATATTAGTAAATAATAATTTTAATAATTTTAAATTTAATGTTGTTATGTGTTGAATAAAATCTAAAAAATTAGCTCCGAATTTTACTCCCCGACATGCCTCTGGGTAGGGGCGTTCTGCGAAATCGCATTTTTGGCATACAGAAACCCCGTTCAAAAATTCACGAAAAATGCCATTTTTTGGCCTCCCCGTGCACAATTAGGGGTTGGTGTAATATAGTGGGCCGCGCACCTCGGCTTGAGCTAGGATGTATAAAAATAGGCCTCTTAGAGGCTTGATTATTGCGTTGAAGTTAAAATTGATTTTAATATTTATTTCTAACTAATAATTTTGATTTAAACTAGTTAATAGCTTGGTTAGTTGCATATAATTAAATAAATTTTATTTTATATTAGTTTTGATTAGTAATGTTATAAGTTTATTGATAATGCTATTCATATACTATTATTGTTATACTCATAGTTCCGTTACATGTATTACTACGTTAGCCTCATTATTACGATAATATAGAATAACTTATATTACAATTGCTCTTAAATACACTATTTTAATAATACTCTATGATACTGGCTAATACATAGTTATAGATAGTATACTTATTTATAATTTTGTAATATTACTTGTTACACTTATATGCACTGAGATAGACGTAATGAATAGATTATAATATTATTGATATACTACTTTTATTAACTTTATGTTTATTGCATTTTAATTTAATTAGCTTCATTATGAGAGACA----------------------------------------------------------------------------------------------------------------------</ns2:sequence><ns2:name>KY698571.1_Leishmania_braziliensis_strain_MHOM/PE/00/LH699_clone_LH699_41_minicircle_kinetoplast,_complete_sequence</ns2:name></ns2:Sequence><ns2:Sequence dsseqid="sq320" id="sq319"><ns2:sequence>AATTTAATTTTTAATTTTATGATACAGCTGTGTTATGTTTGTGATATTATTATTCAAAATTTATAAAAATAGAGCAAAAATCGTACTCCCCGACATGCCTCTGGGTAGGGGCGTTCTGCGAAAACCGAAAAATGGCATACAGAAACCCCGTTCAAAAATCCCCCAAAATTCGCGTTTTTTGGCCTCCCCGTGCACAATTAGGGGTTGGTGTAATATAGTGGGCCGCGCACTCCCCGCTGGGTTAGAATCATTAAAATGTGGCCTCTTAGAGGCTTATTTTTTATTTTCTAGCTAAACTCGTGAATATGATGTTAATAGTGACATTTATATTTATTATTTATATTTATTTCTAATTTTACTTTACTATTTAGTTCTAATTATGTTCTATTGAGTAATATAATAATTAGTATGATAATGTATTGTATGTTTATTGATAAGATATAAATTTATTTATTATCTATACTATCTCTGCACTATCATTGTTACATGGTTATACTACATCAAACTAGCCTAACTTATATTGATATTAATATATATTATGTAGTATATTCGATAATAATACTCATTAGCCCTAACATTAGATAATACTACGTTATTGATAGCATTGATTGTATAATTATATAATAAATTTAATAACTATTATTTATCTAACATACATACTATATTTAACTCTGTGCACTGAATGTTATAATTGTTATACTAGTTAAGTGATAGTTAATTGTAATGTTAAAATAATAATTTTATTTTGAT------------------------------------------------------------------------------------------------------------</ns2:sequence><ns2:name>KY698572.1_Leishmania_braziliensis_strain_MHOM/PE/00/LH699_clone_LH699_42_minicircle_kinetoplast,_complete_sequence</ns2:name></ns2:Sequence><ns2:Sequence dsseqid="sq322" id="sq321"><ns2:sequence>TAAATAATAATAATAATTTTAGTAACACGTGAATTAGTAATGTTTAATGTTTTGAATTTTATCGAAAAATGGGGGTAGAATTTTACTCCCCGACATGCCTCTGGGTAGGGGCGTTCTGCGAAATCGCAAAAATGGCATACAGAAACCCCGTTCAAAAATACCCCGAAATTCGCGTTTTTTGGCCTCCCCGTGCACAATTAGGGGTTGGTGTAATATAGTGGGCCGCGCACTCGGACTTGAGCTAGCTTGGATAAAAATAGGCCTCTTAGAGGCTTGAATTTATAATTCTAGAGTTTTATGGTTGTTTCTAACTAATAAACTTTAAATATTACTTTTATATTACTAATTTTGTTGCTGCTCTGTTACATTATCTTATTAGCTTATCTAGTTATTATAATTTATTGTTTATTGTGTATAAGTATGATTTAGTTTAAATGATTTATATAAATTTATTTTAATTATTAACTTTGCTATGGTTATCATGATTATACTCAATATTACACTCTACAATATATATTTATATTAGTTATATGAGTAGTTTTATCATTATATACTAGATAATTTAATAATTATAGTTTTAATAATAGAGCTAATTAGAATGATATATAACTTTAATGATATCTATACTAACATTGTAATATTGTTTTACTAAGTAGATATTATTTTATATTTTATATTAAATTTAATTTTTACTTGTTAATATAGATCTATGTTTCGCGATTATCACTAAATAAATTTTAT---------------------------------------------------------------------------------------------------------------------</ns2:sequence><ns2:name>KY698573.1_Leishmania_braziliensis_strain_MHOM/PE/00/LH699_clone_LH699_43_minicircle_kinetoplast,_complete_sequence</ns2:name></ns2:Sequence><ns2:Sequence dsseqid="sq324" id="sq323"><ns2:sequence>ATTAGTGACAAATAAAATTTAAAATAAGTTTATTGATAATTTAATGTGAGTGTTGAATTACGTCAAAAATAGCCTTCAAATTTTACTCCCCGACATGCCTCTGGGTAGGGGCGTTCTGCGAAATCGCAAAAATGGCATACAGAAACCCCGTTCAAAAATCACCCGAAAATCGCATTTTTTGGCCTCCCCGTGCACAATTAGGGGTTGGTGTAATATAGTGTGGGGTGCGCTCAGTTTTAGGCTAGCTCCTCGTAAAGTAGGCCTCTTAGAGGCTTGTTTTTAATTTTTTAAATCTTTTTCTAATAAATTATTTTAAAGTTAGATTTAAGTTTAATTTGATGTTAATAATAGTTTATAATTAGAAAATAATAAGTTCTATTTAGATAATAAATTTGTAATGCTATGTTATCTATGATGTAATACTATAGTTCACTTATTAAATTTATAATTACACTTAAATAAAACTATGTATTCGCTAATGATGTAGTATTATATGTGTTCTAAGATACGTAGAATAACTTGTAATATAATATATTCTATAATGAGTCAATACTAGCTCTATAACGTTACATTGTCGTGATAATAAGATAATATAAATAGTTTTAATTAGAACAATAAATAGTTTATAACAATATGATAACTTTAATTATTTATATGCAATCAATACTATGTTTAACATTAGAATATCACTAGAATAAATTTTTATTAAATAGTTAGTAATATGATGATAGCAATGATTTGATATAATT-------------------------------------------------------------------------------------------------------------</ns2:sequence><ns2:name>KY698574.1_Leishmania_braziliensis_strain_MHOM/PE/00/LH699_clone_LH699_44_minicircle_kinetoplast,_complete_sequence</ns2:name></ns2:Sequence><ns2:Sequence dsseqid="sq326" id="sq325"><ns2:sequence>TAAGTAATAATAATTTTTTTAATAACAGTGTTACGTGCTGTTCAATGTAGAGTTAAAATTTACTAAAAATAGGCAATAAAATTTACTCCCCGACATGCCTCTGGGTAGGGGCGTTCTGCGAAATCGCGATTTTGGCATACAGAAACCCCGTTCAAAAATTCGTCAAAAATGCCATTTTTTGGCCTCCCCGTGCACAATTAGGGGTTGGTGTAATATAGTGGGCCGCGCACCCCGAGTTGAGCTAGCTCTGCATAAAAGTGGCCTCTTAGAGGCTTGATTATTGCATTCTAAATATTTTCTAACTAGAAGTTAAATTTTAAATATAATTTTTGATAAAGTTTGGTTAATATGTAATTTTATTTTTAAATATACTAGTTAATTTATATTATAATAGATTAGCGCTGTGTTAGTTATATTATTGAGTATATTATATTGTTAGTTATAAGTTTTAATTAAATTATTATAAAATTATTAGTATTACGTGAGTAACCCTGAATTAGCTAAAATATATCAATTGTAACTAATATAAAAGGGTAATGTCACGTATATCATGATGTTATAACGTAGATAGCTTATTATTATAATATTATATTTAATCATTACTATTATTATATATCTAACTGTTACTAGCTTATACTATGAACATACTAGCTTGTCTATAAATATATTTTACTTTGTTACACTTTATATTCTCGAGTAAACTTAATTATATTTAACATTATGATGATATTATAAGTGTGG---------------------------------------------------------------------------------------------------------------------</ns2:sequence><ns2:name>KY698575.1_Leishmania_braziliensis_strain_MHOM/PE/00/LH699_clone_LH699_45_minicircle_kinetoplast,_complete_sequence</ns2:name></ns2:Sequence><ns2:Sequence dsseqid="sq328" id="sq327"><ns2:sequence>TATTAACTTTATGCTAGAGTGTTATGTGTGTTTATGATTTATTAATTTACTGCATTACATCATCAAAAATTAGCATAAAATCGTACTCCCCGACATGCCTCTGGGTAGGGGCGTTCTGCGAAAACCGAAAAATGGCATACAGAAACCCCGTTCAAAAATCCCCCAAAAATCGCGTTTTTCGGCCTCCCCGTGCACAATTAGGGGTTGGTGTAATATAGTGGGCCGCGCACCCCGGCTAGAGTTAGGATGGTGAAAAAGTGGCCTCTAAGGCCTTATAAAATTGGACTATTATTCTTTTTGACATTATATTAATTTATAATTAATTTTTAATATTAAATTCTATTCATTGCTACGTTATATGCTATGTCTACACTAGTAAAGCTAGATTATAAATATTATTGTAATGTTAGTAGTATGATGTTTAATTTATAGTTTTTATATTGAATAATAATTTTATCTAACGTTGGTAATATTGTTAGTGATAATATGGGTTACTATATCAGCATAATTAGATTACAACTTATATTTAATATTAGTTAGTATTATCTCGTAATGTATAGTATTATGTTAGTTTGATAAATTTATAACTCTATAGATACATATAACTTTATTACTATACGGTAACGTGCACTATTATATTTAATTATTATACACTGATTATAACTATCATATATCTATATACACATAAACTTGCTCTACTTGGTTGTTATTAATACATTACAACTATGGAACAATAATAAAATAATTTAAA-----------------------------------------------------------------------------------------------------------</ns2:sequence><ns2:name>KY698576.1_Leishmania_braziliensis_strain_MHOM/PE/00/LH699_clone_LH699_46_minicircle_kinetoplast,_complete_sequence</ns2:name></ns2:Sequence><ns2:Sequence dsseqid="sq330" id="sq329"><ns2:sequence>TCTAAATAAAAATAAAAATTATTATTACACGTGGTTACAGCGTTATAAAATCATATAATACTTCAAAAAATGGGTTAAAATTTTACTTCCCGACATGCCTCTGGGTAGGGGCGTTCTGCGAAATCGCGATTTTGGCATACAGAAACCCCGTTCAAAAATTGACCATTTTTCGCGTTTTTTGGCCTCCCCGTGCACAATTAGGGGTTGGTGTAATATAGTGGGCCGCGCACTCCGGCTAGAGTTAGAATGCCATGAAATAGGCCTCTTAGAGGCTTAAAATTTAGAAACTAACTTGAACTGGAATATAAAGATGAAATTAAACTTATAATTGATGTTATATTATTTTATCTGCACTATTTTATTAATTATTTAAATCTATAATAGTTTCTAACCTGTTCCGTGTTAATATAATTATTAGATAATGGTTTAGTTATAATATTGTTCGAGTTATATAATCTTATAGTTATGATAATGCTAGCTCCTCTGTGTTACATATAGTAATAGCTCCATATTAGTTACAACTTATATTAGATATCTAACATTACGATATTATTATACTCATTAGACTATCATTAGACTGTTATTAGTTTAATAAATTTATAAAATGATTATTTAAATGTTATTAATAGTAATTTAATTTTATGTTTACTTTTATTTTTATTTTCTTACTTGAACTTGATTTACACTAGTTTCGCATTTAGATAAAATATTACTTGCATTGTTAGAATAATAAAATTAGTT---------------------------------------------------------------------------------------------------------------------</ns2:sequence><ns2:name>KY698577.1_Leishmania_braziliensis_strain_MHOM/PE/00/LH699_clone_LH699_47_minicircle_kinetoplast,_complete_sequence</ns2:name></ns2:Sequence><ns2:Sequence dsseqid="sq332" id="sq331"><ns2:sequence>TAAAATGTTTTAAATAAAATAATTTAATTGTGTTATTAGAGTAAGGAGTCGAGTCATTACCAGTAAAAATTGGGCTAAAATCGTACTACCCGACATGCCTCTGGGTAGGGGCGTTCTGCGAAAACCGAAAAATGGCATACAGAAACCCCGTTCAAAAATCCCCCAAAATTCGCGTTTTTTGGCCTCCCCGTGCACAATTAGGGGTTGGTGTAATATAGTGGGCCGTGCATCCCGATTCGAGCTAGAACTCTATAAAAGTGGCCTCTAAGAGGCTTGAAATTCGAATTTTAAAGTTTATCAGAATAAAATTATTTTTAAATCTATTTTTGATCTAATTTAGCTCTGTAATGGTAATGATTATGTTATAATATTAAATAGTAATAAATAGTTTTGTATAGTTTAATTAATTATTTTATTATTAGTTATTATTATTAGATTTTATTGAATAGACTTATAACTGTACTAGATGATGTTCTATTATAGTTTAGATAGATATAATACTACTCATTACTAGAATAACTAATATATATATTATATTATACTGATATCTACGCTATTACACCTTACTCTATAATGATATAACTATGGCATACAATTTTAGTATTACTTGTATTCAATAAAGTTTATTTTTTATATCTTTTTAATTATTCTCATTATTGCTTGTGATTACTAGTTTAAATATTTTAATTGTCGCTAATATAATTATTTGACTAGCATTAACTTTATAGATTTGATATTAATAATAATAAA------------------------------------------------------------------------------------------------------------</ns2:sequence><ns2:name>KY698578.1_Leishmania_braziliensis_strain_MHOM/PE/00/LH699_clone_LH699_48_minicircle_kinetoplast,_complete_sequence</ns2:name></ns2:Sequence><ns2:Sequence dsseqid="sq334" id="sq333"><ns2:sequence>AATTTTAAATAAATTTATTTTTTATTTTTTGGAATTTTATTATGTCTTCGTTGCATTACCTCGCTAAAATTGCATCAAAATCGTACTCCCCGACATGCCTCTGGGTAGGGGCGTTCTGCGAAATTCGATTTTTGGCATACAGAAACCCCGTTCAAAAAATGCCCAATTTTCACGATTTTTGGCCTCCCCGTGCACAATTAGGGGTTGGTGTAATATAGTGGGCCGCGCTCCCCGGCTAGAGTTAGAATGCCATGAAATAGGCCTCTAAGAGGCTTAAATTTATAAAATTGTTATAATTGGAATAAAATAATATTTATTAACTTGTAATTTAACTTTAAACTAATAATGTTGCTTATATTGATTATCTAATTATAATTATTATTTAGTTTTAATATAGTATTAATATGGAACTAGTTTTATATATTTATAATATTACTAGCTCTATACTATAGTAGTGCTGTGTAGTGTATGTATTAGAATTGTAATAGGTCTATTATAATATAAAAGCAATTGTAACTAGTAATGAGTCAAATTATGAGTATAACAATGATATTACTCTAACTATACTATGTCAAACTATACTTTTAATAAATTATAATTATGATAAACTATAACGTTCACTTATATAATCTTTTACATACAATTTATTTTCTAATCTAGCTGTAAACTTTAATCTATAATGAGCTTGATATTAGTGTCTTATTATGTTTCATTAATAAT------------------------------------------------------------------------------------------------------------------------------------------</ns2:sequence><ns2:name>KY698579.1_Leishmania_braziliensis_strain_MHOM/PE/00/LH699_clone_LH699_49_minicircle_kinetoplast,_complete_sequence</ns2:name></ns2:Sequence><ns2:Sequence dsseqid="sq336" id="sq335"><ns2:sequence>TTAGTAATAATTGTTTTTTATAAAAATAATTTTAACTTTAGAGTGTAATGTTGCGTAATGATTAGAAAAATTCAATAAAATCGTACTCCCCGACATGCCTCTGGGTAGGGGCGTTCTGCGAAAACCGAAAAATGGCATACAGAAACCCCGTTCAAAAATCCCCCAAAATTCGTGTTTTTTGGCCTCCCCGTGCACAATTAGGGGTTGGTGTAATATAGTGGGCCGCGCACCTCGACTCGAGCTAGGATCATAAAAATATGGCCTCTAAGAGGCTTGTTTCGCGTGTGTTAATATGTTTTTAGAATAAATAATTTTTATATTATAATTTATTTTTATTTTATGCTAGATAACGATATGTTAGACTAATATTATTATTTTGTTAGAATATATTTTATTAAATTGTAATTAGTATGTCATTAGTAATATTGATAATTAATATTATAGTTTTGAATTAGATAACAATATAGCTGTTCTATGTGTATAATGTAGTAATAATGCTTAGTAACCCTCAATATATAATATATTCTAATATAAAAGGGGATATTACTCATTACTATGATGTTATTAACGCTAGAGATACTATAATGATAATACTGAATATGGAGCTAATATGGAACTATGATTATTATATAATGGTGTTGTTATAATATTAATACTACTTTAATTACACATTAACACTTATATACTTTTCTCTATCTCTTACGATGTTCTTATTAGTTTCTAACGTTACATTTATTAGTGATACATGAA------------------------------------------------------------------------------------------------------------</ns2:sequence><ns2:name>KY698580.1_Leishmania_braziliensis_strain_MHOM/PE/00/LH699_clone_LH699_50_minicircle_kinetoplast,_complete_sequence</ns2:name></ns2:Sequence><ns2:Sequence dsseqid="sq338" id="sq337"><ns2:sequence>AGGCATATTAGTGTTATTAGTGTGATAATAAAAATAAAATTGTGTTACTCGTCTATAATTTCATAAAAATAGGGCTAGAATTTTACTCCCCGACATGCCTCTGGGTAGGGGCGTTCTGCGAAAACCGAAAAATGGCATACAGAAACCCCGTTCAAAAATTGCCCGAAAATCGCGTTTTTTGGCCTCCCCGTGCACAATTAGGGGTTGGTGTAATATAGTGGGCCGCGCACTCTCGCTGAGGTTAGGATTGGTGAAACTAGGCCTCTTAGAGGCTTGATTTTATATTTCTAAATTATTTTTATTATTTGTTTAGAATTTTAATTTTAATATCATAATTGAACTAGTTTGTTATCGTTACATTGACTAGTATTGCATTAGATTAAATAATATTATAAATTAGATTATATACGTGACTATTTAGCTTTATATTTAAATAATTATTAGAACACATACGTTAACGATGTTATTATGAGTTTGAATGAATATAATAAAATTGACATAATATAACATAGAATATATTACAATTAGTAATAGGGCAGAGTGGTTACTATAGTATGATGATAATGGAACGCTAATAACTATAACTTTATAATTACTCTTATCTTATTACTAATTTAATAGCATTACACTTTACTATAATTATAAATATTACTTGTATTTGTATTTCAATTCTTTTGTATGCGCATATATTACTAAATTATTTTATTAAAGTTAGATTACATGTATTACTAGCATTAG------------------------------------------------------------------------------------------------------------------------</ns2:sequence><ns2:name>KY698581.1_Leishmania_braziliensis_strain_MHOM/PE/00/LH699_clone_LH699_51_minicircle_kinetoplast,_complete_sequence</ns2:name></ns2:Sequence><ns2:Sequence dsseqid="sq340" id="sq339"><ns2:sequence>ATATAATATTTAATTGACATAGAAATAATTTTATTAAAACTGTTAATTATCTTGAAATAATCGATAAAATAGCCTTCAAATTTTACTCCCCGACATGCCTCTGGGTAGGGGCGTTCTGCGAAATCGCAAAAATGGCATACAGAAACCCCGTTCAAAAATCACCCAAAAATCGCGTTTTTCGGCCTCCCCGTGCACAATTAGGGGTTGGTGTAATATAGTGGCCCGCGCATCCCAGCTCAGGTTAGATTGGTGCGAAACTGGCCTCTAAGGCCTTATAATTTTAGAATTTAACTTGAATGGCTTGATAATTTATATTTAATGTTAGAAATTAATTATTAAATAGTTTTATCTAGTTTTATATTATTTATTAATGCTAGTTTTGATTATAGTGATGTTCTATTTATTAAAAATAATTTTATTACTAACGATATTATGTGCTATAACGATGAATAAAGTTTGAATAAGATAATGTTATTAGATTGGCTGTAATACGATAGATACGATACATTATATATTCCCTTTGCTTTAATATTAGTATATAATAGCTCTATTACTGTATTACTATAACTTCACTGACATTGCACTATTATTTATAAAATTTAAATTTAATGCTAACGTTATACATATAGTTTTGATTGTAATACATTTTAATAATAAATATAATTTACTATTTAGTTCAAATCAATTTTACTATAAGTTTTTCGATATAACACTATGAATTTACTAGTTATTAGAACAGTAATGTGAGAA------------------------------------------------------------------------------------------------------------</ns2:sequence><ns2:name>KY698582.1_Leishmania_braziliensis_strain_MHOM/PE/00/LH699_clone_LH699_52_minicircle_kinetoplast,_complete_sequence</ns2:name></ns2:Sequence><ns2:Sequence dsseqid="sq342" id="sq341"><ns2:sequence>ATTTACAAATAATAATTTATAAGTTTGTTAATGTGTTCCCTAAGGAGTCGACTCCTTACCCCGCAAAAATGGGGGCAAAATCGTACTACCCGACATGCCTCTGGGTAGGGGCGTTCTGCGAAATCGCATTTTTGGCATACAGAAACCCCGTTCAAAAATTCACGAAAAATGCCATTTTTTGGCCTCCCCGTGCACAATTAGGGGTTGGTGTAATATAGTGGGCCGCGCACATCCGGCAGAGCTAGAACTCGTGAAACTAGGCCTCTTAGAGGCTTGATTTTTGAATTTTAAATATTTCTAACATGAATTAATAAATTTAAATAAAATATGTTCTAATTAGTGCTGATTTAGTTAATATATAGTTATGATAATTAATTTAATTGATATAATATTATAATTAGATTTAAATGTTACTAGTTTGATTAGAATATAGATTTTATATAACATTATTAACTATGTTAGTTCCATTGTTATACTCTATGTCTATAATATCGCTAATACTAGTACAATATATATTCCCTTTGCTTTGTTATATGATAGTAATAGTGTTATATCTATATGAGTGCAATACAATTATAAATTTTAATTAACTATTAATAAAGTTTAATATTACATTGAGATGATAACATTACTACACTTTAACTATAAATTCTTTTTCTTGTGATATTACTAAACTAGATGATATAATATTATGCTAACGTGTGTTAATAGCTAGCACAATTATTTAATTAATTATAGTTTT--------------------------------------------------------------------------------------------------------------------</ns2:sequence><ns2:name>KY698583.1_Leishmania_braziliensis_strain_MHOM/PE/00/LH699_clone_LH699_53_minicircle_kinetoplast,_complete_sequence</ns2:name></ns2:Sequence><ns2:Sequence dsseqid="sq344" id="sq343"><ns2:sequence>TTATAAAAATAAAATTTATTTGTAATACGTGATAATTATGTTTTAGTGAATTTATAAATTTATTAAAATTAGGACCAAAATCGTACTCCCCGACATGCCTCTGGGTAGGGGCGTTCTGCGAAATCGCATTTTTGGCATACAGAAACCCCGTTCAAAAATTGGCCATTTTTCGCGTTTTTCGGCCTCCCCGTGCACAATTAGGGGTTGGTGTAATATAGTGTGGGGTGCGCTCAGTTTTAGGCTAGCTCTCGTAAAAGTAGGCCTCTTAGAGGCTTGTTTTTAAAATTTAATATTAAAATAGAAAATAAACTAGATAATTATATTTATTCACTTACTTTACTATATTAGATCACGAATTAGAACTGATTAGATTACTATAGTTGTGCAGATAAATAATATGTATATTGAGTGATAATAATATTTATATTTTATGTAATTATAATAATATCTATATAGTCTATGTTATCATCTCTGTTCATAGTAATGTATCTGCGTGGTTACCTCGTAATATCAATTGCAACTAATATTAGCTTTATATGTAATAGTATTATCTATAATGTCTCTAACTCATAGCTAACTTTATCAATATTATTTATTTTATTAAAATTATTTTATACTAATTAAATGTTATTGTATTACACTAGTTTTGATTATAAATTTTATTACTAACATTGATTGATATAATACTCATTATACTAGAACTTTATGCAGCTATCGTTACTCATTAATAGATTGATAA-----------------------------------------------------------------------------------------------------------------------</ns2:sequence><ns2:name>KY698584.1_Leishmania_braziliensis_strain_MHOM/PE/00/LH699_clone_LH699_54_minicircle_kinetoplast,_complete_sequence</ns2:name></ns2:Sequence><ns2:Sequence dsseqid="sq346" id="sq345"><ns2:sequence>TAGAGGCATAAATAAAGTTTGTCTTACACGTGTTAAGCTGTGTTATAAGAAATATAATTTATTCAAAAATTGGCATAAAATCGTACTCCCCGACATGCCTCTGGGTAGGGGCGTTCTGCGAAAACCGAAAAATGGCATACAGAAACCCCGTTCAAAAAATGCCCGAAAATCGCGTTTTTTGGCCTCCCCGTGCACAATTAGGGGTTGGTGTAATATAGTGGGCCGCGCACCCTGGCTTGAGCTAGCTCGATGAAAAGTAGGCCTCTTAGAGGCTTTAATTTTGATTTTGAAATTAATTTTATTTTAGAACTAGAATTTGACTATTAAATTAGAATATTGCTAGCTTTATGTTAGAATTGAATTAGAATGATATTAGTTTTAATATTTAAATAAAATAATTGATATGAGTTAATTATAATGTTATATGATTGTTATTAAATTATACTATTTTATTAATATTATTAGTTCTCTATCTTGTTACTATATAGATGCACCATATTAGCTCAATAATAGAATATAACTTGTTTTAATATTAGTTACGAGGGTAATATCTATAATTATTAATACTCTGTTACTATCATTACGCTAGTTTAAACTATATACTATACTACTATACACTGAGCTGTTCTAATATTGATAACTATATTACTAGTATTGTTAGTGTAATAGATATTTAATTAACATTACAATTTTATTTTCTCTTTTTTCTTTTTATAATTTGTGTTTATCTTAGTTACATTATTTCATTCAT-----------------------------------------------------------------------------------------------------------</ns2:sequence><ns2:name>KY698585.1_Leishmania_braziliensis_strain_MHOM/PE/00/LH699_clone_LH699_55_minicircle_kinetoplast,_complete_sequence</ns2:name></ns2:Sequence><ns2:Sequence dsseqid="sq348" id="sq347"><ns2:sequence>GTAATGAGTAATGATTGAGATAATGTTTTGGTAATATGTCGACAATAAAATTAAAAATAATCGATAAAATGGGGGTTAAATTTTACTCCCCGACATGCCTCTGGGTAGGGGCGTTCTGCGAAATCGCAAAAATGGCATACAGAAACCCCGTTCAAAAATACCCCAAAAATCGCGTTTTTCGGCCTCCCCGTGCACAATTAGGGGTTGGTGTAATATAGTGGGCCGCACACTCCGGCTAGAGTTAGAATGCCTCATTATAGGCCTCTTAGAGGCTTGTTTTCGATGTTGCTGCGCTGAAATGATAGAATTACAATTGAACTGGAATTATATATTATTTAATAGTTAATATTTATTATGCTATGCAGTTCTCTGTTAACTTTACTCTATACTAGTTCTATTATTGAACTAATTTAGTTATCTAATAAAGTTTAATAGTGTTATTGATGTAATATAATTATTTTTATAATCTAATAATACGTAACGTTATAATACTGGTTAGCTCAATATTAGCTCAATATAACTAATATATAATATAAGTTGTAGTACTATTTAGTGTTATTATTACTATTCAATAACATTATTACATACTCTAGCTTATACTTACTTTATATATACTCGCTTGCGATAAATATTATATGTATTACGATGTATAGTTATGATATTTAAATGTAACACTATATTTTTCTTATTTTTTATTTATCATTAACTTATCTTTATGTTCGATAATATTAAATTTTATAATAACAGTTTTATTATGCTAGT------------------------------------------------------------------------------------------------</ns2:sequence><ns2:name>KY698586.1_Leishmania_braziliensis_strain_MHOM/PE/00/LH699_clone_LH699_56_minicircle_kinetoplast,_complete_sequence</ns2:name></ns2:Sequence><ns2:Sequence dsseqid="sq350" id="sq349"><ns2:sequence>AAAATAAATTTAATATAACAGTGTTAATGTGGTGTAACGATTAGCAAATAATTTTATAAAATTTAAAAAATAGGCATAAAACGTACTCCCCGACATGCCTCTGGGTAGGGGCGTTCTGCGAAATTCGATTTTTGGCATACAGAAACCCCGTTCAAAAAATGCCCAATTTTCACGATTTTTGGCCTCCCCGTGCACAATTAGGGGTTGGTGTAATATAGTGGGCCGCGCACCCCGGCTTGAGCTAGCTCGATGAAAAATAGGCCTCTAAGAGGCTTGGTTTTATAGTTTCTAGAATTCAAACTAATATTTAACTTTTAAAATAAATAAATTTGTGTTGCGCTGAATAATGAGTTAATTAAATTAGAGAAAATAAAATATTTATTTAGTTATTATTATATTACTCATATTGATACTAGATTATAACTATTTATTAGATTACTATGATGTTACACTATCTATACTATTATCTCTAACGGTTAGTAATATAGTAGTAATAGGGCTAGTTCCCTTTAATATAAACTTATATTGTAATATGTTAGTAACACTGTAGTAATACTATATAGTACACGGTATTACACCGTTGATAGTTATAATAATATGAGTTTAATTATAATTATGTTTTATTACGTATAATACTTTATAAACTTTTATTACTAATCTTTGCTGTTAATTACACTGATTATGCGCTATCATTACATTATAATATTGTTCTTACTATCACTAGTTTAATTATTAGTA------------------------------------------------------------------------------------------------------------------------</ns2:sequence><ns2:name>KY698587.1_Leishmania_braziliensis_strain_MHOM/PE/00/LH699_clone_LH699_57_minicircle_kinetoplast,_complete_sequence</ns2:name></ns2:Sequence><ns2:Sequence dsseqid="sq352" id="sq351"><ns2:sequence>AGATAGATAATAAATAGTTTGCATTAGAACAGTAATGAGTGTTATGATGTTGTTAGAAAATATTAAAAATTCGATTAAAATCGTACTACCCGACATGCCTCTGGGTAGGGGCGTTCTGCGGAAACCGAAAAATGGCATACAGAAACCCCGTTCAAAAATCCCCCAAAATTCGCGTTTTTTGGCCTCCCCGTGCACAATTAGGGGTTGGTGTAATATAGTGGGGCGCGCATCCCGGATTGAGCTAGCATTGAGAAAAACAGGCCTCTTGACCCGTATGTTTTATTGTTTCTAACTTTTCTGAATATAATTTAACTTTTAACTTTATTTTTTATTTTATTTTGTTAATATGTGTTTAGAAATATAAGTTTATTTAGTTTTTAATTTATTATAAATATTATTTTATTATAGTTGCTAATGTTATACTCTTATTGTTACTATTCATTGGAACTATATCTATTACTCTATGTTAGCTCTAACGTTGTAATGCTATGATAGTAATACATATAAGCTCCCTTTAATATATAATATATGTTATATTGTGATAATTATGATATTACTCATTACTAGATAAAATAATAATACTAAGATAGAACTATAATGGTGCTGAGATTATATGTAATAGATTTATAATAATACTTTAATACTATATCATGTCTGTATAACTTTATTATGTCTTGCATTACCTTACTCTAATTCTAGTTTTAATTATTAATTTATTTATTTACACTTTATTAACTGCAATACAAGCATT-----------------------------------------------------------------------------------------------------------</ns2:sequence><ns2:name>KY698588.1_Leishmania_braziliensis_strain_MHOM/PE/00/LH699_clone_LH699_58_minicircle_kinetoplast,_complete_sequence</ns2:name></ns2:Sequence><ns2:Sequence dsseqid="sq354" id="sq353"><ns2:sequence>ATATTATTTTTTATAAACAATAATAATTTGATTTTAGTTTTATGTGATGTTATTAAATTTTGTCAAAAATAGCCTTCAAATTTTACTCCCCGACATGCCTCTGGGTAGGGGCGTTCTGCGAAATCGCAAAAATGGCATACAGAAACCCCGTTCAAAAATCACCCGAAAATCGCATTTTTTGGCCTCCCCGTGCACAATTAGGGGTTGGTGTAATATAGTGGGCCGCGCACTCTGTCCAGAGCTAGGATCTATAAAATATGGCCTCTAAGAGGCTTGTTTCTCGCGTGTTAATATGTTTTTGAATAAATTGATTTTATATATTAAATTTAGACTTATATTTTATTGTTAAACGTTGTTATTCTAATTATTACATACTAGTTCCATTTAGTTAATATTTATTTAATTATAAAATTATAAATAGTTCTATTACATGTTTTTATTAGTAATACATACGAGTAACTATATAGTAATAGATGTGTATATAATGTTATAGTGTTATTAGCTTATCTCACATATACAACTTATTCTATATATGATATTAGTGCACTATGTATTACGTATTATTGATAACGATAGAGATAAAATATAATAATGAGAATATAACTATACATTGACCATAATAATATAATTACGTTTATTTATAAATTATGATTGTTACAATACTATTAATAATATTTATATATCTCCTCTTACTCTCTATGATGTTCTTATTATGCACTATGATTAGCTGTATTATTAGAAATTAACTTGT-----------------------------------------------------------------------------------------------------------</ns2:sequence><ns2:name>KY698589.1_Leishmania_braziliensis_strain_MHOM/PE/00/LH699_clone_LH699_59_minicircle_kinetoplast,_complete_sequence</ns2:name></ns2:Sequence><ns2:Sequence dsseqid="sq356" id="sq355"><ns2:sequence>ATGATTAGTTTTATTTTAGTTTTGTTATGCGTGATAAACTTTTATAAAATTTAATAAAATCTTCAAAATTCGCGACAAAATCGTACTCCCCGACATGCCTCTGGGTAGGGGCGTTCTGCGAAAATCGATTTTTGGCATACAGAAACCCCGTTCAAAAATTAGCCATTTTTCGTGTTTTTTGGCCTCCCCGTGCACAATTAGGGGTTGGTGTAATATAGTGGGCCGCGCACCCCGGCTCGAGTTAGAATGGTAGAAAAGTGGCCTCTAAGGCCTTACATTTTTAAATTCTAAATGAAACTAACATAAAATTAAATTTATTTATTGATAATAGATTGTTAGATTTAATTTATATTAATTTAACTTTAATTATCACTATTATAAGCTTAGTTTAGATAATTATTTATTTATAGTTTTTATTTTATAATTGATTAGTATAATTTTAATAAATTTGTTATAATATTATAGATGTAATGGGTTACCAGTTTTATATGATATAAGTGCTCTCTAACTAATATGTAACTTGTTTTGTTCTATATCTAGTAACCCTATAATAGCACTATAATGAGCTAATAATGATTATTACTAACTTTGATACTAACGATATAATTATAAATGTTATACTGTTATAGTTGTAATACAGTTTCAATACATATTAACTATATCTCTATTCACAATGATTATACATTTCTCTTGCATACATTTTAATTATTATCTTATTATATGCTCATAGTTAGGGCTA-----------------------------------------------------------------------------------------------------------------------</ns2:sequence><ns2:name>KY698590.1_Leishmania_braziliensis_strain_MHOM/PE/00/LH699_clone_LH699_60_minicircle_kinetoplast,_complete_sequence</ns2:name></ns2:Sequence><ns2:Sequence dsseqid="sq358" id="sq357"><ns2:sequence>TAAATGTTAAATAATATTTTGATAATAAAATTTAATTCGCGTTGTTATAAATGTTTAGAACAGCAAAAATGAGGTTAAAAATTTACTCCCCGACATGCCTCTGGGTAGGGGCGTTCTGCGAAAACCGAAAAATGGCATACAGAAACCCCGTTCAAAAATCCTCGAAAAATCGCTATTTTTGGCCTCCCCGTGCACAATTAGGGGTTGGTGTAATATAGTGGGCCGCGCACATTCTCCCAGGCTAGGATGGCATAAAAGTGGCCTCTAAGAGGCTTGAAAATTAAAATTCTAACTCTTACACTGAATTATGGTTTATTAGATTGAAATATTTAATTACTAATTGATTATAACATTATTCGCTAGCTTATACTAGTATTGTTTATTAATTAATTATTTAGATTGATAATATAGTTTAATTTAGTTCTAATGATAATAAATATTTTATATACTATACATCGCTGTGATATGATAGTGGTGTTAGATCATAATTTAGATAATAGCCATAATAATAGCAATTTATATTAGTTTAAATATATATTATATGATAATTTAGACATTATAACTCTATCTTAACTATACTATGATGTTTCTATGGATTAGCTTTGATAATGTTACTAATGTTGTTATAATTATTGAACTAATATAATTGTTACTTATAAATCATATTACACTATTTGCTTATTTACATTTTATTTGCTATGCCATGTTACTAGTAATGATCACTAATAATAATTTTAATTTTGTCTTAGCT-----------------------------------------------------------------------------------------------------------</ns2:sequence><ns2:name>KY698591.1_Leishmania_braziliensis_strain_MHOM/PE/00/LH699_clone_LH699_61_minicircle_kinetoplast,_complete_sequence</ns2:name></ns2:Sequence><ns2:Sequence dsseqid="sq360" id="sq359"><ns2:sequence>TCTTAGTTCTAATTATTTTTATTATGCTCGAATTTAAATTTTATAATTAGTGAATAATAACTCTAAAAATTCTAATAAAATCGTACTCCCCGACATGCCTCTGGGTAGGGGCGTTCTGCGAAAATCGATTTTTGGCATACAGAAACCCCGTTCAAAAAATGCCCAATTTTCACGATTTTTGGCCTCCCCGTGCACAATTAGGGGTTGGTGTAATATAGTGGGCCGCGCACTCCCCGCTGGGTTAGGATGTCGAGAAACTGGCCTCTAAGGCCTTACATTTTTAATATTCTAACTATTTATCGCTATTATGATAATTTATTCACTATTACACTTTATTACTATGTTATATGTTCTCTATTGACTAGTTTATTGCTATACATATACTACTAATATCAGTACTATTACAGTACTATTATCTGTTCCGTTATTATACTATATTATCTACTATGTCTATCTATTATAACTCTAATCAATGTATATTATAGTCTATTAGCTCGATATTACTAAATATTCCCTTTTATAACTGCTTTTGACTAGTATTTTATTATAATTTTATTAAATAATAGGCTAATGATAAGATAACATTATTATACTAATATAGCACTGATAATGAAACTATAATTAGATTGATATAATAGTAATGTTATAATGGTAGTGAATAGACATATAATATAAATAATATTTCTTGTTCTCTATATTTACTCGCTATCTAGTTACATTCATTTTAATTTAATATTAGCTTG-------------------------------------------------------------------------------------------------------------------</ns2:sequence><ns2:name>KY698592.1_Leishmania_braziliensis_strain_MHOM/PE/00/LH699_clone_LH699_62_minicircle_kinetoplast,_complete_sequence</ns2:name></ns2:Sequence><ns2:Sequence dsseqid="sq362" id="sq361"><ns2:sequence>TAGCTAGTAATGAGTTTGTTATGTTATCAGTGAGATAAATATTTTTAATAATTATAAATATCTATAAAATTGGGGGAAAATCGTACTCCCCGACATGCCTCTGGGTAGGGGCGTTCTGCGAAATTCGAAAAATGGCATACAGAAACCCCGTTCAAAAATCCCCCAAAATTCACGTTTTTTGGCCTCCCCGTGCACAATTAGGGGTTGGTGTAATATAGTGGGCCGCGCACCCCGACTCGGGCTAGACACTCGAGAAACTGGCCTCTAATGCCGTATAATTTTAGATTTTAAACTTTAAATTGATAATATTGATTTTTAACTTATAAATTAATATGTGTTTGGCTTTATTAATGCTAAATTAGAATAAATGTTTTTAATTAAATTGATAAATAGTTTTATTATGTTAATATGAGTTGAATTATATATTTTAATTTATTACTAACTTTGACTATCTATAATACTGCATCGCATAGTTACTATCTTTATACTATCATGTAGTAATGAGTCTAGCGTAACTAATATGTAATATATTCTGTAATGTAATTAGTATCAATATTATTAACTCTATTAACGCTATGATAGTATCTTATCGGAACAATGATTAGACTATATTATATCTATACATTAGTTTTATAATTGTATATAATTAATAACTTTAAATTATAATCTTATTACATCTTGCACTACTCTATTCTAACTTTGATTTTAATTGTTAGATAATATTTTATAAATTTAATTGTAATACACGTTAA----------------------------------------------------------------------------------------------------------</ns2:sequence><ns2:name>KY698593.1_Leishmania_braziliensis_strain_MHOM/PE/00/LH699_clone_LH699_63_minicircle_kinetoplast,_complete_sequence</ns2:name></ns2:Sequence><ns2:Sequence dsseqid="sq364" id="sq363"><ns2:sequence>GCTAAACACTCATTACTACTCTGTTATGCTCTGTTAGAAATAATATTTTAATTTATAAAATTCTAAAATTAGCGACAAAATCGTACTCCCCGACATGCCTCTGGGTAGGGGCGTTCTGCGAAATCGCAAAAATGGCATACAGAAACCCCGTTCAAAAATACCCCAAAAATCGCGTTTTTCGGCCTCCCCGTGCACAATTAGGGGTTGGTGTAATATAGTGTGGGGTGCGCTCAGTTTTGGGCTAGCTCTCGTAAAAGTAGGCCTCTTAGAGGCTTGTTTTCATAAAATTAAAATGTTCTCGAATAAATTATTATTTTAGCTTATAAACTTTAATATTTAATTTATTAATAGCTTTATCATGTTACTTGCATTGAATAATTTTATTATAATTAATTTATTGTTGCACTGATTAGTACTCATTAGATACAACATTAGATAATAACAGAGCTAGTATTATAACTATGTATTGAATAGTGTTATTGTTGTTATACATTATAGTAATAGTCTAGTTTAATATCAATATATATTGCCTTTTGTTAGGCTTTAGTATACTTTTCATTGAACTATAATGATTACTAATTATAACATTATAAATTTACTATTATTAATATTATACTATATAGCACTATCATTGTTATCTAATAATGTTCTCGCTAGCTTTGATATAATATTCACTACATTAGTATTTTATACTTGCATGGTTATACAATTTAACTTTAATTAATTTAATAATTTTATTAACTGTAACATTA----------------------------------------------------------------------------------------------------------</ns2:sequence><ns2:name>KY698594.1_Leishmania_braziliensis_strain_MHOM/PE/00/LH699_clone_LH699_64_minicircle_kinetoplast,_complete_sequence</ns2:name></ns2:Sequence><ns2:Sequence dsseqid="sq366" id="sq365"><ns2:sequence>ACACTCTATCTAATAGTTTGTTATTGCTCTGTTTTAGATTTAAATTATTTTTCTGAATTTTATTAAATTTTGATCAAAAATCGTACTCCCCGACATGCCTCTGGGTAGGGGCGTTCTGCGAAATCGCATTTTTGGCATACAGAAACCCCGTTCAAAAATTGGGCATTTTTCGCGTTTTTCGACCTCCCCGTGCACAATTAGGGGTTGGTGTAATATAGTGGGCCGCGCACTTGGACTTGAGCTAGCTTGGATAAAAATAGGCCTCTTAGAGGCTTAAATTTACGAAATTAGATTTTAATGTTTTATTTAGATTTATATTTTAATATTTAGTTTAATTTTAGATTATTATTGCTATGCAGTTTCTAATTTAGTTAATAATTAGTTTTTAATTTAGTTACATACTATTAGATTAATAATTATCAATAATATTTAAATTTTAATAAAGTTATTATTAGAATGTTACTATGTTATACTCGATAATACATCTATGATAATATCTATAAAAATACGCAATTTCCCTTAATATAAATATATATTGTGGGCTAATTTACTATGTTTTAGAGTAATACATTGATAAAGTTATAAATTTGTAATAACGTATGTAATGCTATAATGGAACTATCTTAGATACTATAATTAGTTATAAATTATTATACTCATTAGTGCTATAATTATACTTACTATGATCTCTGTATGCATGCTTGTTATTATAAGCTAGTGTTACAATTGTTTTAATAAAATATAACGTA-------------------------------------------------------------------------------------------------------------</ns2:sequence><ns2:name>KY698595.1_Leishmania_braziliensis_strain_MHOM/PE/00/LH699_clone_LH699_65_minicircle_kinetoplast,_complete_sequence</ns2:name></ns2:Sequence><ns2:Sequence dsseqid="sq368" id="sq367"><ns2:sequence>TTAGTAACATTAAATATTTTTTATTAAAACTGTGTTACGCGTTTATAATGTGTATAAAATTGTGAAAAATGGGGGATAAATTTTACTCCCCGACATGCCTCTGGGTAGGGGCGTTCTGCGAAATCGCGATTTTGGCATACAGAAACCCCGTTCAAAAATTCACGAAAAATGCCATTTTTTGGCCTCCCCGTGCACAATTAGGGGTTGGTGTAATATAGTGGGCCGCGCACTCCGGCTTGAGCTAGCTCGATGAAATATAGGCCTCTTAGAGGCTTGTTTTTAAGAAATTAAACTTTTCTCGTTAATATAATTTTTAATCTTAATTTTAAACTAATAATTTGTTATGCTAGCTTTAATGTTATTATTTAATTAGTATTATTTTATTTAATAATTAGAATATATAAATTTAGTTCTATAATAGTTCCATACTTGCGCTGATTATGATGTAATGAGTTATATTTATAGAATTAATAATGTTTAGTATATATCGATAAAATAGTGAAATAATATCAATTATAACTAATATTAGAATATATTATTAGCTTATATTTAGAACTTTTATTAAATACTATTACACTACTATAACTATATAGATACTAGTAATGATGCTAGTTAAATTATAAGATAACGATACATTTAAATACTAATACAATAATTTTATTATATACTTTACCTTGTTATACTCTATGCACTCGAGTAAGCTATGTGATACTGTTAGAACATTATTATAAAATTGTTA-----------------------------------------------------------------------------------------------------------------------</ns2:sequence><ns2:name>KY698596.1_Leishmania_braziliensis_strain_MHOM/PE/00/LH699_clone_LH699_66_minicircle_kinetoplast,_complete_sequence</ns2:name></ns2:Sequence><ns2:Sequence dsseqid="sq370" id="sq369"><ns2:sequence>TATATTTTTAAAAATAAAAATAATAAATGCCTTAGAGGCTGTATTACGGTGTTTATAATTTCAATAAAAATGAGTCAAAATCGTACTCCCCGACATGCCTCTGGGTAGGGGCGTTCTGCGAAAACCGAAAAATGGCATACAGAAACCCCGTTCAAAAATCCCCCAAAATTCGCGTTTTTTGGCCTCCCCGTGCACAATTAGGGGTTGGTGTAATATAGTGGGCCGCGCACTCTCGCTGAGGTTAGAATTCGATAAACTAGGCCTCTTAGAGGCTTGATTTTCATCGCGCTAGATAAAATTGGAATTAATGTTGTTTTCTAATATAAACTTTGCTATAAATATAATTTTATTCTATACTAGTGCTAATTAGAACTATTTATCTAGTTAAATAATAATAATGTTTATTGTGTTCAATGTTATTTAATTAATTTTAATAATCAATATAATTATATTTTTGTTTCGCTAGTATTAGATAATGAGTATTACTATGTATTAGCTCGAAATCATAGAATAAAGCAATATATAACTAATATGTGGGGTAATAGTGTATTATAATGTTAATAATGCTAGCGATAACTATATAATCTATAACATTGCTCCATTGATAATATTATTAGAACAAGATATAGTTAACTTTATTAGTATACATAATAATTTAATTTATTTAATTTTACTCTTTACGATAATGATTGTTTACACTATAGAACATTACTAGCTTTGATGTTAGTAGATACTAGTAAA---------------------------------------------------------------------------------------------------------------------</ns2:sequence><ns2:name>KY698597.1_Leishmania_braziliensis_strain_MHOM/PE/00/LH699_clone_LH699_67_minicircle_kinetoplast,_complete_sequence</ns2:name></ns2:Sequence><ns2:Sequence dsseqid="sq372" id="sq371"><ns2:sequence>ATAATTGTAATTAATTTTTAAAATAATAAATTTATAATTTTTTGTTTTACTGTCTTATGGTGCTGAAAAATCGATAAAAATCGTACTACCCGACATGCCTCTGGGTAGGGGCGTTCTGCGAAAATGGAAAAATGGCATACAGAAACCCCGTTCAAAAAATGCCCGAAAATCGCTATTTTTGGCCTCCCCGTGCACAATTAGGGGTTGGTGTAATATAGTGGGCCGCGCACCCCGGCTAGAGTTAGGATGCTGCAAAAGTGGCCTCTAAGGCCTTATAATTTTAAAATTTGTCGTGTTATGGTTGTTTTGAGTTTATAAATTAGTTTCATATTTATTTTTAATAATTATTCTCTAGATTAGCTTTGAATTAGAACTATTATGATGCTATGTTAGTAATAATTAATGTAACTAATGAATAATAATATTATGTATTAAATTGATAACAGTTATAATCTATAATGTATGATAATTCAATACTATGTTTAGATACGATATAATACTAGTTTCATATTAGTTATAACATATATTAGACTAGTTACCATACTATACTATTCAATATTATTTAATAATACTTATCAATTTACTACTCTATCATATACTTATAATAATACATATAACGTTACTAATGATGTGCTAGATAGAATACTATATTTAATTAATTATTAATTCTATTTACATTCTATTTAACTATTACACGAGTATTTCACTATTACTAGCTAGTTATGATAAATTAGTTTTTA----------------------------------------------------------------------------------------------------------------------</ns2:sequence><ns2:name>KY698598.1_Leishmania_braziliensis_strain_MHOM/PE/00/LH699_clone_LH699_68_minicircle_kinetoplast,_complete_sequence</ns2:name></ns2:Sequence><ns2:Sequence dsseqid="sq374" id="sq373"><ns2:sequence>CATTAGAGGCTAAATAAAGTTTAAATTATTTTAATAAATTGTTTTTAATTTTGTTAAAATTGAGAAAAATGGGGGTAGAATTTTACTCCCCGACATGCCTCTGGGTAGGGGCGTTCTGCGAAAATCGATTTTTGGCATACAGAAACCCCGTTCAAAAATTCGTGAAAAATGCCATTTTTTGGCCTCCCCGTGCACAATTAGGGGTTGGTGTAATATAGTGGGCCGCGCACTCTCGCTGAGGTTAGACACTGATAAAAGTGGCCTCTTAGAGGCTTAAAATTATGAATTTAATTTGAAACTAATATTTTTAATTTTATATATTTAAACTAGTCATATGCTCGCTTGCGATATTATAAATTTAATTAGAACATCACTAGTATACTATCTTGTATATTATAATATTAATTTAAATAGTTCCGTTATAAGCTTATGATAGTACTGATTAGATAATAATAATTTAGTAATAATTGGTTATATGCATTATCGATAAAATTGATCATAATATAATATAATATAAGTTACAATTGCTCATATTAGGCTATAATACGTGATATTACTGGTTACTATACAATAGACTGGGTAATACTATTAATTTATAAATATATTGATGTTATGTTATATAATTCGTAATACAATTTTATTAATACACTTTACTATTACTCTTTTCTCTATCTTTGTTATCTATAGTTACTCTTACTAGTTCTATTTATAGCTTTGTATTATGTTCATTTATGTTT-------------------------------------------------------------------------------------------------------------------------</ns2:sequence><ns2:name>KY698599.1_Leishmania_braziliensis_strain_MHOM/PE/00/LH699_clone_LH699_69_minicircle_kinetoplast,_complete_sequence</ns2:name></ns2:Sequence><ns2:Sequence dsseqid="sq376" id="sq375"><ns2:sequence>AGTCAATATTATATTTTAAATTATAATTTTATAAATATTTTTAATTCAAGTTTTATTATGTCTTGAAAATAGCGATAAAATCGTACTACCCGACATGCCTCTGGGTAGGGGCGTTCTGCGAAAACCGAAAAATGGCATACAGAAACCCCGTTCAAAAATCCCCCAAAATTCGCGTTTTTTGGCCTCCCCGTGCACAATTAGGGGTTGGTGTAATATAGTGGGCCGCGCACTCCAGCTCGAGCTAGGATCTATAATTTTAGGCCTCTTAGAGGCTTGTTTTTATAAAATTAAACTTAGAATGGAGAGTTATTATTTAGATGGGATAATTGAACTTATATTTTTTATTTTTAATGTTATTTGCTCATTATTACGTTGTTATGGCTATCAATAATATAGTTTTTATTTAGTATTTAATTAGTAATAGTTTTAGTGTAATGATTGTCACGTATATAGTAGTAATGATGATAGTATCGATGTAGTAATGGTATAATGCTAGATAATACTCGTAACTAGAATATATATTATATTATATTACTATGTAGACACTATATCTATACTGTATTATAACTATGCACACTATACCATACTATATCAGTACTATGATAGTAATAATTTTATTTAATGTAATAGTTCAATTTAATAATATAATATTTAATCTAGAACTTATATACTTTTATATTTTAACTAATATAGTTACTAATCTATTACTAATGTATTACTAACGTTGTATGCTATTAGACT---------------------------------------------------------------------------------------------------------------------</ns2:sequence><ns2:name>KY698600.1_Leishmania_braziliensis_strain_MHOM/PE/00/LH699_clone_LH699_70_minicircle_kinetoplast,_complete_sequence</ns2:name></ns2:Sequence><ns2:Sequence dsseqid="sq378" id="sq377"><ns2:sequence>TTATTGTTTTGATAAAATTATTTTTATTCCGTTATTATGCCTAAGGAGTCGACTCCTTACCCCGCAAAAATGGGGGAAAATCGTACTACCCGACATGCCTCTGGGTAGGGGCGTTCTGCGAAATTCGAATTTTGGCATACAGAAACCCCGTTCAAAAATTGGCCATTTTTCGCGTTTTTTGGCCTCCCCGTGCACAATTAGGGGTTGGTGTAATATAGTGGGCCGCGCTCCCCGGCTGGAGTTAGAATTGGTGAAAAGTGGCCTCTAAGAGGCTTAGATTTTGAATTACTATATTTTTAGAATATAATTTGACTTATTATATTTATTTTCTATATTATTATACTCCTATTAGCTAATTAAACTATCTTATTACTTGTATTGCACTATTAAACTAGAACTATGTTAATATTATTTAATTGTATAGCTATGATATATAAATGTTCTTATAATAATAATTTTATCAATGCTAGTACGAGGTTAGTATAGTTATAGTGCTATTATTAGAAACATATTAGTTGTAATATATATTATATGTATATTTAGTCATTACTAGCTCAACTCTTACGTATTACTAGACATAGATACACTGAACTATACTATAATAATATTTATAATGTTAATTGATAAAGTTATGATTATTGCAATACATATTTTTATTTAACTCTATTCTTTTCTCTTTCGCTTGTTACTATTAGCACATATTAACTTTTAATTATAAATTTTAATTGTTAGTTTTGTTAAT--------------------------------------------------------------------------------------------------------------------</ns2:sequence><ns2:name>KY698601.1_Leishmania_braziliensis_strain_MHOM/PE/00/LH699_clone_LH699_71_minicircle_kinetoplast,_complete_sequence</ns2:name></ns2:Sequence><ns2:Sequence dsseqid="sq380" id="sq379"><ns2:sequence>TTAAATTGTTTTTATTATGTGATGTTACACGCGTGATACTCGTTATAAATTTTATAAAATCAGTAAAAATGGGGGTCAAATTTTACTCCCCGACATGCCTCTGGGTAGGGGCGTTCTGCGAAATCGCAAAAATGGCATACAGAAACCCCGTTCAAAAATACCCCAAAAATCGCGTTTTTCGGCCTCCCCGTGCACAATTAGGGGTTGGTGTAATATAGTGGGCCGCGCACTCCTCTCTGAGTTAGAATGCATCATTATAGGCCTCTTAGAGGCTTGTTTTGCTCATCTCTGCGATACTTCGCGTTTGATATTGATTTACTATATAATTAGACTAGTTTTTATTAATAATATATTATAATAGTTTAGAACTAGTGTTGTGCTAGTTAATATTATTAGTAACATGATTAGAATAATTACTAGTTTCATAAAATAATAAATATTGATATAATGATTTGAATACTATTACAATACTATGTTATACATTCAAACTAGCATAATACCATGTCTCCCTTTAATATATATATTAGTTGTAGTTATGTAGTATTAGGATATAGATAATGATTATATAATACTCTATACGTTACTATGTCAGTACTGATTAGAACTAATTATTTAACATTGATAGATTGATAATAATAAACTATGTAATATGATATAATTATTACTTTAATTAGATTATAACTTTCACTCTTTTTATTTATTTGTGTGTCTCGCGTTATTACATTAATTAAAATAATTTTAT--------------------------------------------------------------------------------------------------------------------</ns2:sequence><ns2:name>KY698602.1_Leishmania_braziliensis_strain_MHOM/PE/00/LH699_clone_LH699_72_minicircle_kinetoplast,_complete_sequence</ns2:name></ns2:Sequence><ns2:Sequence dsseqid="sq382" id="sq381"><ns2:sequence>TATTTTTATTAATTAACGGTGTAATGTGCTAAACATTGCCTAAGGAGTCGACTCATTACCTCTTCAAAAATGGGGGAAAATCGTACTCCCCGACATGCCTCTGGGTAGGGGCGTTCTGCGAAATCGCATTTTTGGCATACAGAAACCCCGTTCAAAAATTCACGAAAAATGCCATTTTTTGGCCTCCCCGTGCACAATTAGGGGTTGGTGTAATATAGTGGGGCGCGCATCCCGATTCGAGCTAGCCTGGTGTGAAATAGGCCTCTTAGAGGCTTTAATTTTAATTTTCTAATTTTCTAACTTATATTTTGCTTCTAAAGTTGGATAATGTTAGATTTATGATTATATTCTAATTAATAAAACTATATTTATATTATTTTATCTGTTCTCGTAATATTACTAGTTTGAGTTAGAATAGATTTAATTTAATAATTATTTAATATAGCTTTGTAATAGTTTCAATGTTATTACTATGATATGCTCCATTATGATGCTATTATGTAAAACTAGCAATTACAACTAATATTAATATATGTTATGCACTATTATCATACTATCAGTGTAATACTATATTATACTCATTATAGCTAGTAACATTGAGCTAATTATACTTGAATATAAATATTATTATACTACTTATCTATAACTTTAATGTAACTCAATCGATATAAACTCACGGCTCAATATTTAATTTATAATCAGTGATATTATAATGTGTTCAGTGCAATAATTAATTTTTTATTTATAAAA------------------------------------------------------------------------------------------------------------</ns2:sequence><ns2:name>KY698603.1_Leishmania_braziliensis_strain_MHOM/PE/00/LH699_clone_LH699_73_minicircle_kinetoplast,_complete_sequence</ns2:name></ns2:Sequence><ns2:Sequence dsseqid="sq384" id="sq383"><ns2:sequence>AAAATAAAAATATTAATTTTAGTAATACATGGTCTTATGCCGTTATAAATTTATAAAATTAGCGAAAAAGTGGGGTCAAATTTTACTCCCCGACATGCCTCTGGGTAGGGGCGTTCTGCGAAATCGCAAAAATGGCATACAGAAACCCCGTTCAAAAATACCCCAAAAATCGCGTTTTTCGGCCTCCCCGTGCACAATTAGGGGTTGGTGTAATATAGTGGGCGGCGCACTCGGACTTGAGCTAGCTTGGATAAAAATAGGCCTCTAAGAGGCTTGAAAATATAATTTTAAAGTTTTATGGTTGTTTCTAATTAATAAACTTTAATTTTAACTTTAATTTTAATTATAGTTCTGTGTAGTAATATGATTAGTGTGTTATTAGAAATAATTATAATAATTAATTAAGTTTATTTTATAAGTTTATTGTTACATCACTATTACGTATAAATATGCTAACATTAGAGCTATAACGTTATTACTATGTATGTACTCGATAATATAGGCTACAACATATATTTATATTAGTTATGAGGCTAGTTTTATCATTGTATACTAGTTAAATCAATAATTTTAATTTTAATAATATAGTTCCATTCAATGTTATACTTATTTACTATTAGAACAAATTAATGTTATCTTATATTTACTTATTAGATACGATAATGCACTATAATATAATTTTAACTTTTATTTGCTAATATAGATCTATGTCTCGCGATTAATACTAAATAATTTTAAT-----------------------------------------------------------------------------------------------------------------------</ns2:sequence><ns2:name>KY698604.1_Leishmania_braziliensis_strain_MHOM/PE/00/LH699_clone_LH699_74_minicircle_kinetoplast,_complete_sequence</ns2:name></ns2:Sequence><ns2:Sequence dsseqid="sq386" id="sq385"><ns2:sequence>ATAATGATTTATAAATATTTTATAATTTTGTTTTAATGTTTTATAATAATTCATAAAAATTGATAAAAATAGGGTCCGAATTTTACTCCCCGACATGCCTCTGGGTAGGGGCGTTCTGCGAAATCGCATTTTTGGCATACAGAAACCCCGTTCAAAAATTCACGAAAAATGCCATTTTTTGGCCTCCCCGTGCACAATTAGGGGTTGGTGTAATATAGTGGGCCGCGCACATCGGTTCGAGCTAGCTCAGTGAAAATATGGCCTCTAAGAGGCTTATAATTCTGAAATTGAACTGGAATAGAATATAATTGAGATTAAATGATAAACTAATATATATTTCTCGTTGTATTACTATATTTTAATAATATTATTGCTCTATATAGATTCAAACTTAGCTCTACTATTAGTAATGTTATTAGTTCAATATGACAGTCTATTACTATTATTCATTATATTATAATTATTGTTATCTACGCTGTTCAATGATATTATAATGCTCAAACTAGCCTCCAATTGCTTTGTAACTGCTTTAAATATGATATTTTGGCTAATAACATCAATAACATTACACTATATGCATACTCTACGTTGAACTAGTTTATTACTATGATTTTATTATATAATGCTGTGTTACATGTAATAACTTTAATTTAATTAATATATTTTTTATTTTAACTATGCTAGCTTTTATGTGAACATTACTAAATAATTTAATTTTAATTTGATAATAGCGATAATATGTGACG----------------------------------------------------------------------------------------------------------------</ns2:sequence><ns2:name>KY698605.1_Leishmania_braziliensis_strain_MHOM/PE/00/LH699_clone_LH699_75_minicircle_kinetoplast,_complete_sequence</ns2:name></ns2:Sequence><ns2:Sequence dsseqid="sq388" id="sq387"><ns2:sequence>TAAAATTATTTTATATTAGCTTATTATGCTGCATTACGATTGAGATAAATTTATAAAATTCTATAAAAATGGGGTCTAAATTTTACTCCCCGACATGCCTCTGGGTAGGGGCGTTCTGCGAAATTCGAAAAATGGCATACAGAAACCCCGTTCAAAAATCCCCCAAAATTCGCTATTTTTGGCCTCCCCGTGCACAATTAGGGGTTGGTGTAATATAGTCTGGGGTGCGCTCAGTTTTAGGCTAGCTCCTCTGAAAGTAGGCCTCTTAGAGGCTTAGTTTTTAATTTTTAACTTTTTATTTATTATTTTGATTTTAATATTGATAAATAACTTGAAATTAAATTTTTTATTAACTAGTTTATTATTTGATTATAATAATTGTTTTATGATGAATATAATTTTAGTTTATTTAATTTATCTTTTATATACTAACTTTGTTACATAATTATACTAGCTCAATATAGTTATATAGTTAGTGTTGTTATGATAGTATGAGTAATGAGTAGAACATAGAATATATTGATATTAAGTTATATTGTACTATTTTAATACTATTTTATAATATTTAAATAATTTTATAATTATACTCATTATAACGCTATTCGATGACTATTATTTTAATTTATTATGTTCTAACTTTATTTATTAAATATACATACTCACACTAGCTTTATCTTTTTATTTACGTTGTAGATTTAAAACTAGAACTTTACTAGTTAACTATTAATAATAAATACTAGCATGATAA--------------------------------------------------------------------------------------------------------------</ns2:sequence><ns2:name>KY698606.1_Leishmania_braziliensis_strain_MHOM/PE/00/LH699_clone_LH699_76_minicircle_kinetoplast,_complete_sequence</ns2:name></ns2:Sequence><ns2:Sequence dsseqid="sq390" id="sq389"><ns2:sequence>TTAGTATTACGTTGTATGCATGTGTTACACTAAAATAATTTTATAAATGTTTATTATAAATTCAAAAATATCAGCCAAAATCGTACTCCCCGACATGCCTCTGGGTAGGGGCGTTCTGCGAAAACCGAAAAATGGCATACAGAAACCCCGTTCAAAAATCCCCCAAAATTCGCGTTTTTTGGCCTCCCCGTGCACAATTAGGGGTTGGTGTAATATAGTGGGCCGCGCACTCCGGTTTGAGCTAGGATTGATAAAATATGGCCTCTAAGAGGCTTGTCTGCGCTATTACTGCGTTAAACTGAATAAAAATTAAATTAAACATAAAATTAATATTAATAATTGATAGATAAACTAATTTAATATGTTCTCTACTATTACATCTATTCATGCTAGTTCTAATGTTAGTAATTATTATAGTACACGTTAGTAATATTATGTATTGATAGTTACTATTATATTTAATTTTATATAGGTCAATGTTAGACTAGTGTTATTATAGCTTGAGATACCATAATATAACTAATATGTAATATATGTTGTGCTATTATAAGTCTATACTATTACTATCATATAATGCTATACTTACACTCTATTATATACTAATCACTCGCTGATAACATTACTAAATAATATTATATTATACACTGTGCACATACATTTAACTATATTAACATTATAATCTTTTCTATTCCTTATCTATTATTAATTCATCTCTATGTTTGATGTGCTCGTTGTTATTAGTAATGAATG------------------------------------------------------------------------------------------------------------</ns2:sequence><ns2:name>KY698607.1_Leishmania_braziliensis_strain_MHOM/PE/00/LH699_clone_LH699_77_minicircle_kinetoplast,_complete_sequence</ns2:name></ns2:Sequence><ns2:Sequence dsseqid="sq392" id="sq391"><ns2:sequence>ACTCTAATGATATATTAAAGTTGCATGCGCATATATTAATTTTAAAAATATTTATAATTCCTCGTAAAATTAGGTCAAAATCGTACTCCCCGACATGCCTCTGGGTAGGGGCGTTCTGCGAAATCGCAAAAATGGCATACAGAAACCCCGTTCAAAAATACCCCAAAAATCGCGTTTTTCGGCCTCCCCGTGCACAATTAGGGGTTGGTGTAATATAGTGGGCCGCGCACATCGCCTCGAGCTAGAACTCAATAAAAGTGGCCTCTTAGAGGCTTATAAATTCGAAATTAAATATTTTTCTTTTAAATATTATTTTTATTTTGATTTTATTATAAATTTAAATTAGAACTAGATTAGATTAATATTATAGCTTTACTCGTTACATACAATGCTAGATAATATAATTTTATCTATTGACTAGTTCAATTATTAGTTCTAAATTTAATAATATTATGATAGTTAAATAAAATTACTATGTTACTGGTATGATATCATCAATATTAGAAAATAGCCTTTTGAACTGCTTTCTGCATGAATATTTCGATAATTTAATGATTTTAAGCTAATAATAGGATAAATGTTTATAACTATATCATACTTATATTATTATGCTCTCACTATACTTATCTATTACTCTTATTACATATTTATATAATTCTGTATACACTAATTTAACTATTAATGCTCGTTGTGTTATAATATTGTATAGAATAGTGCTAACATTGTCGTACTAATTAATAAAATAAATTT------------------------------------------------------------------------------------------------------------</ns2:sequence><ns2:name>KY698608.1_Leishmania_braziliensis_strain_MHOM/PE/00/LH699_clone_LH699_78_minicircle_kinetoplast,_complete_sequence</ns2:name></ns2:Sequence><ns2:Sequence dsseqid="sq394" id="sq393"><ns2:sequence>TAAAATTGATAATAATAAAAATAAATTTACTGTGTTACGATGTTGTTATTGTCTATAAAATATTAAAATTAGCGACAAAATCGTACTCCCCGACATGCCTCTGGGTAGGGGCGTTCTGCGAAATCGCATTTTTGGCATACAGAAACCCCGTTCAAAAATTCACGAAAAATGCCATTTTTTGGCCTCCCCGTGCACAATTAGGGGTTGGTGTAATATAGTGGGCCGCGCACTCCAGCTCGAGTTAGATTGACGTGAAACTGGCCTCTAAGGCCTTATAATTTTAAATTCTAGGTGGATTATGGTTGTTTTTGAATTTAGCAATTAATAATTAATTTTAGAACTATGATTAGCGCTGTATTAGAATGATTAGTGATATTTAATAAATTAGTTTGGTTTAGTATTATTTAAATTAAATAAAATAGTTTTAATAGTTTTATTACTATATCATTATTATTGAACTAGGCATGTTATAACTATAGTGGTAATGGTGTATTATTATCTAAAACTCGTAACATATAACATATATTAATATATATTGTGGCTATTATGGTTATTATAGTATTAGACTTAAATAAATTTATTAACTTTAACTTAACATTACTCTATCTTGTTATATTATATGATATCGCTTCATTGATAAATATATTTTGTTTTACTTTATATTTTAGTTACCATGTATTAGATTTATTTAAATTAGATTTTATAAATTGACTGGTTATTGTGCTGATTGGAATAATAAAATTAAAA---------------------------------------------------------------------------------------------------------------</ns2:sequence><ns2:name>KY698609.1_Leishmania_braziliensis_strain_MHOM/PE/00/LH699_clone_LH699_79_minicircle_kinetoplast,_complete_sequence</ns2:name></ns2:Sequence><ns2:Sequence dsseqid="sq396" id="sq395"><ns2:sequence>TATACAGTGATATAACATTAATAATACTCGTGTGTTACTGCTACATAAATTTATAAATTATCTATAAAAATCCTATAAAATCGTACTCCCCGACATGCCTCTGGGTAGGGGCGTTCTGCGAAATCGCAAAAATGGCATACAGAAACCCCGTTCAAAAAATGCCCGAAAATCGCTATTTTTGGCCTCCCCGTGCACAATTAGGGGTTGGTGTAATATAGTGGGCCGCGCACTCTGGGTTGAGCTAGCTTCAATGAAACTAGGCCTCTTAGAGGCTTGAAAATTGAATTACTATATTATTTTAAATATTATTCTAATTTTAGACTTTAATTTATTTTCTAGTTCGCTGTTCTCATAATATTACTTGTTATTAGACTATTAATAGAACTAGTTTGTATAATTATAATATAATAGTTAATATTAGTTCTCTATCATCGTAATAATACATCTATCTAATACTATGCTCCACTGTGTTATATGATGTTACTCAATAATGCTAATAATACCTCACAATTGCTTTGTAACTTGTTTTATATTGATGTTTCGAGGTAATACAGCTAATAAAGTTTAATAATACGTGGTTAGGCTTATGATAGAGTTAAATTTTATAATAATATTAATTCATTACACATCTTATCTATACTATTATTGTTACATACTTGCACTACTTATGTTCTCTATAGTATACTAATATTAGAACTGTTATGAGTATGTATGACTTGTATTTAGATAAATAATATTATGA--------------------------------------------------------------------------------------------------------------------</ns2:sequence><ns2:name>KY698610.1_Leishmania_braziliensis_strain_MHOM/PE/00/LH699_clone_LH699_80_minicircle_kinetoplast,_complete_sequence</ns2:name></ns2:Sequence><ns2:Sequence dsseqid="sq398" id="sq397"><ns2:sequence>TGATATGAGTAAATAATATTTTAAATAAATTTATTTTAATTGCATTACTCGTTCATAAAATCATAAAAATGGGGGTAGAATTTTACTCCCCGACATGCCTCTGGGTAGGGGCGTTCTGCGAAAACCGAAAAATGGCATACAGAAACCCCGTTCAAAAATCCCCCAAAATTCGCGTTTTTTGGCCTCCCCGTGCACAATTAGGGGTTGGTGTAATATAGTCGGCCGCGCACTCTGGATTGAGCTAGGATGTATAAAAATAGGCCTCTTAGAGGCTTGATTATTATGAATTAAGATTGAACTGAATTAATATTTATTTTAAACTAATATTTGCTATCTCACTGTTCTAATATCTTTACTAGTGGCATACAATTAATTAAAACTATAATATAATAATTTAATTGTGCAGTGTTATGTGTTAATTAGTAATATTAATTTTTATACTATCTATATTATAATGTATAGTTCCGTTCAGTGTATTACATAGTTAGCCTCGTATTAGGATAATATAGAATAACTTATTCTGTAATTGCTCTATATTGGTACTATTTTAGTAATACTTAGTAACACTGGGTAATACACGATAATATACATAGTTTAATCTTATTATATAATGTTATCTCACTTTATACTAATATGTTCTCTAATGATAAATAATTTAATTTAAATAATATTACTAATACACTATCTTTATTAATTCTATGTTCTCTGCATTTTAACTTTATTAGTGCTGTATTAGCTTG----------------------------------------------------------------------------------------------------------------------</ns2:sequence><ns2:name>KY698611.1_Leishmania_braziliensis_strain_MHOM/PE/00/LH699_clone_LH699_81_minicircle_kinetoplast,_complete_sequence</ns2:name></ns2:Sequence><ns2:Sequence dsseqid="sq400" id="sq399"><ns2:sequence>ATTAGAGGCGGTTTGATGTGCATAATTATTTTTATCAAATGAAATTAAATTTATAAATTTTGTTAAAAATGGGGGTAGAATTTTACTCCCCGACATGCCTCTGGGTAGGGGCGTTCTGCGAAAATGGAAAAATGGCATACAGAAACCCCGTTCAAAAAATGCCCGAAAATCGCTATTTTTGGCCTCCCCGTGCACAATTAGGGGTTGGTGTAATATAGTCTGGGGTGCACTCAGTTTTGGGCTAGCTCCTCGAAAAGTAGGCCTCTTAGAGGCTTGTTTTTATAAATTTGAATTATTTTCTTTGATATTAGATATTTTAATTATTAAATTTAAAAATTAGCTTTAATGCTAGTTAATGTTAGTAATGATTAGTGTTAAATAATTAAATTATAATTTGATCTAATGTTATACTAATATTGTTACGTAATGTTAATCATATCTATACTAGTTTATCATTAGCGCACTATGGTATTATAATTATAGTGTTACTCGTATTATACTAAAATAACATAATATATTCCTGTTTTATATTGATATCTGGGGTATTAGCTCCATTATAGTTTGATAATAGATAATAAAATTTATAATTATATAGTTCACTGTTATTAATAATTTATTGAATCTAATTTATACTATTTTTATTTTCTCAATTATATAATTTCATCGTCTACTTTATTATATGTCTGTTCTCGTTATTAATTTGATAGATAAGTAATTTTAATTTAAAGTTTTAACTAAATTAGCTTC---------------------------------------------------------------------------------------------------------------</ns2:sequence><ns2:name>KY698612.1_Leishmania_braziliensis_strain_MHOM/PE/00/LH699_clone_LH699_82_minicircle_kinetoplast,_complete_sequence</ns2:name></ns2:Sequence><ns2:Sequence dsseqid="sq402" id="sq401"><ns2:sequence>ATCATAACTTTATAATGTTAGAATCAAATTTAATTATAATTTCATTTCAGTGTTAAAATATCATAAAAATCAGGGTCAAATTTTACTCCCCGACATGCCTCTGGGTAGGGGCGTTCTGCGAAATCGCAAAAATGGCATACAGAAACCCCGTTCAAAAATCCCCCAAAATTCGCGTTTTTTGGCCTCCCCGTGCACAATTAGGGGTTGGTGTAATATAGTGGGCCGCGCACTCCCCGCTGGGTTAGGATGTCGTGAAACTGGCCTCTAAGGCCTTATAAAATTTAAATTCTAACTTTGCTAACATGTTTTTCTTATTTAAATGTTTTATTTAGTTTTTAATATTAAATAATTTATTAATTTTATTATTTTAATTGCGCTGAATATAAATTGTTAATTGAATTTAATTATTTTAATTTTTAATAAACATTATTATATTATTGTTGCTAATTTTATTATACTCTTATAGATGCTAACATTGATGTCTATAGATAGTTCATAACGCTAGTATTACATATGTAACTTGTTTTATATTATATATTAGAACATAATGATACTATCTTAGTAATACTAATTTATACTCTAACATTGTTTCGTTATTATTTATAAAACTATACTAAATTTATTTAATTATAATTATTAATGTGACTTACTATTACACTTGAATATACTTATAATTAGAGATAATAATTTTACTAACTTGCCACGAATATATAGCTAATGATACGTTACTAATAGAGTTAAACTAGTGCT------------------------------------------------------------------------------------------------------------</ns2:sequence><ns2:name>KY698613.1_Leishmania_braziliensis_strain_MHOM/PE/00/LH699_clone_LH699_83_minicircle_kinetoplast,_complete_sequence</ns2:name></ns2:Sequence><ns2:Sequence dsseqid="sq404" id="sq403"><ns2:sequence>TTTAACTTTGAATTATAATAATTTATATTTAAATAAAAATTTAATTTTATTGTCTTACATCACGAAAAATGGGGGTCAAATTTTACTCCCCGACATGCCTCTGGGTAGGGGCGTTCTGCGAAATTCGAAAAATGGCATACAGAAACCCCGTTCAAAAAATGCCCGAAAATCGCTATTTTTGGCCTCCCCGTGCACAATTAGGGGTTGGTGTAATATAGTGGGCCGCGCACATCCTCTGAGGTTAGAACTCGTGGAACTAGGCCTCTTAGAGGCTTGATTTTATAAATTTGAACTGAAAATGAAACTAATCGAATAAATAAATATTAAATATAGAATTATAGTTGTGTTATAGATATTAAATTAATTATTTATCTTTATTATAATATTATATGTCGCAATGCGAGTATATAGTTAGTAATGGTATAGTATATGGTGTAGTATATAATAATTCTATGTATAATACTAGATATAGTTCCGTTATGATAATAGTGTTAGAATTAGCCTAATATTAGCAATTACAACATATATTGGAGCATATTTAGACATAATACTATACTATTATAATGATAGCCGATAGATGAGATAATATTAATAATAATGATACAATACTAGCTTATAGTGTATTACAATGTATTTATAATTTTTATTTTATTAGATCTTGTTTACTATATGCTTTACTAGTTCTCTTTAATAAAATAATTATTATGCTAACTCAGTGCTATTATGTTCTAATAAAGATAA---------------------------------------------------------------------------------------------------------------------</ns2:sequence><ns2:name>KY698614.1_Leishmania_braziliensis_strain_MHOM/PE/00/LH699_clone_LH699_84_minicircle_kinetoplast,_complete_sequence</ns2:name></ns2:Sequence><ns2:Sequence dsseqid="sq406" id="sq405"><ns2:sequence>CGATGTTAAATTATAATATGAGATAATCACTGTGTTATGTCTTTATAAATTTTATAAAATTAGTAAAAATGGGGGATAAATTTTACTCCCCGACATGCCTCTGGGTAGGGGCGTTCTGCGAAATCGCATTTTTGGCATACAGAAACCCCGTTCAAAAATTCGTGAAAAATGCCATTTTTTGGCCTCCCCGTGCACAATTAGGGGTTGGTGTAATATAGTGGGCCGCGCATCCCGGGCTGAGTTAGAATTGATAAAATATGGCCTCTAAGAGGCTTGTTTTGCCGTATTACAGCTATTTAGACATAATAAATTTATTTTTAAACTTTACTTTATAATTTACTTGAATATGTACTGATAATTAATAAAATTTATAATATGATAATAGAATTAATTTTGTATTAGTGTTAGATATAGTTTATATAAATTTAATATATAGTTTATCTAGTAATTATAACTATGTGCTACGTTGTTACATCTATTGACTCATTACTGCACTAATATAAATAGCAATTAGTAATACCTCATAACACTATATCTATCACTGTGTTACACTCTTATACTATTACTACTATCGGAACTATAATTAATAATATAATGTTATATCGTTAGCTTTGATTAGTAAATTTATAACTTTAATTATATAATACTTTTTCTATTCACCGTTACAATTTTATTAAATGATTATTACTCTATAGTAGTGCTCGCTTGT-----------------------------------------------------------------------------------------------------------------------------------------------------</ns2:sequence><ns2:name>KY698615.1_Leishmania_braziliensis_strain_MHOM/PE/00/LH699_clone_LH699_85_minicircle_kinetoplast,_complete_sequence</ns2:name></ns2:Sequence><ns2:Sequence dsseqid="sq408" id="sq407"><ns2:sequence>TAAATTTATTTTAAACTATGTCATTACGCTGCATCACTGTGTAATAAATATTTATAATTATCTATAAAAATTCAATAAATTCGTACTCCCCGACATGCCTCTGGGTAGGGGCGTTCTGCGAAAACCGAAAAATGGCATACAGAAACCCCGTTCAAAAATCCCCCAAAATTCGCGTTTTTTGGCCTCCCCGTGCACAATTAGGGGTTGGTGTAATATAGTGGGCCGCGCACCCCGACTCGGGTTAGATCCTCGGAAACTAGGCCTCTTAGAGGCTTGATTTTTATTTTTTAACTTTTTATTTTAATATTTTAATTGATATGGAATAATAAGTTTAATTTTAGAAATATAATTAGTTTTATTAAATTGGATAATAATGATTTTAATTAATGAATATAAATTTGATTTTATTTAATTATATTATAATAGATTTTATTTTAAATAATTTATTATACTCGTTTATCATAGTTGTTATATCATCGCTGTGTTATTATAGTGATAGTGAGAATAGTGTAGAATATATTAATATTAACTTATATTACGCTAATTATGATACTATTCAATACTATTTATAATCTTATAATTATACTGACTATGATACTATTATATAACTATATCTATACTATGTTATGTTCTAATCAGTACATTTATTAATTATATATATTTATACTAATTCTATTCTTCTATTTATGCTATAGATAATTATTTAAATATTACTTGCTAACATACACTAATACATACTAGCATTGAACT------------------------------------------------------------------------------------------------------------</ns2:sequence><ns2:name>KY698616.1_Leishmania_braziliensis_strain_MHOM/PE/00/LH699_clone_LH699_86_minicircle_kinetoplast,_complete_sequence</ns2:name></ns2:Sequence><ns2:Sequence dsseqid="sq410" id="sq409"><ns2:sequence>ATAAAATATAATTTAATTTATGCAATACAGTTTTAATATTGTTTTTAATTTTTATAATTTAGTCAAAAATATCGATAAAATCGTACTCCCCGACATGCCTCTGGGTAGGGGCGTTCTGCGAAATCGCGATTTTGGCATACAGAAACCCCGTTCAAAAATTGACCATTTTTCGTGTTTTTTGGCCTCCCCGTGCACAATTAGGGGTTGGTGTAATATAGTGGGCCGCGCACCCCGACTCGGGTTAGGATGTCGTGAAACTGGCCTCTAAGGCCTTATATTTTTATTTTTCTAACTATTCTCTTTTATTATTCTCATTAAACTAGATTATCTATATATAGTAATGATGTAGTAACGTTGTAGTACTGATTAGTAACTAATGTTAGTGATAATTAGAATTAATATGTACACTATACTTGTAATAGTTAGATACGTTAATGTATAGATTATAGTTTGTAATAGTGCATCATAATTATACTCATTACCTCATAGATATAATACTAGTTCCGAGCAGTTATATATTAATATAAGTTGTGAATATTTAGTAATATCTAGTAATACCTCATTATACACTATGATAAGCTAGCATTAGATACAATAGTTAGTAAATATAAAGATAATTATAATTTAAATAATAGTTTTAATATCTATTACATAATTATATTTAATTCTTTATTTTAAATTTTTATTTATGCTATTACGTGGAACTAGTGATATACATGTTTATAATTTGATTAGCTACATG--------------------------------------------------------------------------------------------------------------------</ns2:sequence><ns2:name>KY698617.1_Leishmania_braziliensis_strain_MHOM/PE/00/LH699_clone_LH699_87_minicircle_kinetoplast,_complete_sequence</ns2:name></ns2:Sequence><ns2:Sequence dsseqid="sq412" id="sq411"><ns2:sequence>AAAATTAAATTTAATATTTTTTATTCGATTGTGTTTTACGTGCATAGAGTTTAATAAAATCTATAAAAATGGGGTCAGAATTTTACTCCCCGACATGCCTCTGGGTAGGGGCGTTCTGCGAAATTCGAAAAATGGCATACAGAAACCCCGTTCAAAAATAGCCCGAAAATCGCGTTTTTTGGCCTCCCCGTGCACAATTAGGGGTTGGTGTAATATAGTGGGCCGCGCTCCCCGGCTTGGGTTAGGATGTGTGAAATATGGCCTCTAAGGCCTTATAAAAATAAATTTTATTGTCTTTCGCGTGTTATGTTGTTTTTAGCTTTAAAATTAACTTTATATTTAATAAAATTAGATAATACTAGTTATGATGTAGTTAATATCAGTGCTATATATAATTAATTTAGATTTTATAATTTAACTGTTATAGTACTAATACGTGATAATTATATCTACTATGTTTAGTAATATTATCATTGTCTATAATAGTATGGGTTAGATAATAGAATAAGTACAGAATAAGTTAATATTAGTTATGTATTACTATATTACACTATACTAACGTTATACTCACTATACACTAATCATTACTCTATATTAGCGCTATTATAATGTTACATACGATACATAGATTATATTATTTTAATTTTATTACTTATAGTTTATAATTCATCTTACTTATACTGCACTGATATGTTCTCTTACGTTATAATATTATTATTTATTGATTAGTAATAATTCT-----------------------------------------------------------------------------------------------------------------------</ns2:sequence><ns2:name>KY698618.1_Leishmania_braziliensis_strain_MHOM/PE/00/LH699_clone_LH699_88_minicircle_kinetoplast,_complete_sequence</ns2:name></ns2:Sequence><ns2:Sequence dsseqid="sq414" id="sq413"><ns2:sequence>AATTTTAATAATACTATACAACTTTAATTAGTGTGTTATGTCATTATATTTTTTATATTTTTTATAAATTTCCATTAAAATCGTACTCCCCGACATGCCTCTGGGTAGGGGCGTTCTGCGAAATCGCAAAAATGGCATACAGAAACCCCGTTCAAAAATCCCCCAAAATTCGCGTTTTTTGGCCTCCCCGTGCACAATTAGGGGTTGGTGTAATATAGTGGGCCGCGCACATTCTCCCGGGCTAGGATTGTTAAAAAGTGGCCTCTAAGGCCTTATAAAATCGCTGTTGTAATTTTATCTTTAATTTGTCACATATATTTAGCTAAACTTGAATTATTTATTTTATTTTTATTTAATTAGTGTTGTTATGTGATAAATAAGATTAATTAGATAATAAATATTTTTAATTATTTATAATTGTCATATGAGTTTAATAATTTTACTATTTTTAGATAATATAGTTTTTATAAAGTTATGATTATGGTGTTACTAGTCATTAGGCTAATTTTGATATTCTATATTAGTTATAACTTGTTTTGTTAGCTTATTTATACACTATAATACTATCTAATGCATACTATTACTATACTCGCTAGCGATACTATTGATATAATAGAACTAGCATTGGTATAAGAGTTGTATTGTATTAAATGATATTAATGTTTACTATATTATAATTTCACTCTAATACTTTGATTGCACTGATACATACTAGTCTCTTAGCTATATTATTTTACTAGTCTAATAGATA-----------------------------------------------------------------------------------------------------------</ns2:sequence><ns2:name>KY698619.1_Leishmania_braziliensis_strain_MHOM/PE/00/LH699_clone_LH699_89_minicircle_kinetoplast,_complete_sequence</ns2:name></ns2:Sequence><ns2:Sequence dsseqid="sq416" id="sq415"><ns2:sequence>TCTAATATAATGAACAGCTGTGTTACTATGTGTTACGTGTGCAGATATAATTTATAAAATTGCTAAAAATGGCTATTAAATTTTACTCCCCGACATGCCTCTGGGTAGGGGCGTTCTGCGAAATCGCAAAAATGGCATACAGAAACCCCGTTCAAAAATCCCCCAAAATTCGCGTTTTTTGGCCTCCCCGTGCACAATTAGGGGTTGGTGTAATATAGTGGGCCGCGCATCCCGTCTCGAGCTAGGATCATTAAATTCAGGCCTCTTAGAGGCTTCTTTTTTAAAATTAAACTTTTTATTTGGAGTTTTAATATTTGAATTAAAGTTTGGAGCTAATTTATTTATTTTTATAGCTTGACTAGTGCTGTATATGAACAATTATAATATCTAGTTTAATTTAAATATTTATATAGTTATTAGCTCAATATTATTTTATAATTTAAATAATACTATGTGTTACCAGTGTTATGAGTGTAATAATGTATGATAATGAGTTATTACTCAGGGTTACTAATTAATATGTAACTTATTCTGTATATGTGGGTAATATCGATAATATACTATCATTATACTAATCTTACACTATAGTAATACTATGTTACACGCTAATAATAATTATCTTATATAGTTTAATATTAATTTTATAATTAGTATATTATTAGATTTATATTTTTATTAATTCTTTCTCACGTGAACTATATCCAGTCTTTGTTAATAATTACAATAATTAAAATTTATTATTACACATTGA-----------------------------------------------------------------------------------------------------------</ns2:sequence><ns2:name>KY698620.1_Leishmania_braziliensis_strain_MHOM/PE/00/LH699_clone_LH699_90_minicircle_kinetoplast,_complete_sequence</ns2:name></ns2:Sequence><ns2:Sequence dsseqid="sq418" id="sq417"><ns2:sequence>AATAAATATAATTATAAAATGTTATTAGAGTGTTATTAGTGTTTATCAATATTCAATTTATCTATAAAATTCGTATAAAATCGTACTCCCCGACATGCCTCTGGGTAGGGGCGTTCTGCGAAATCGCATTTTTGGCATACAGAAACCCCGTTCAAAAATTCACGAAAAATGCCATTTTTTGGCCTCCCCGTGCACAATTAGGGGTTGGTGTAATATAGTGGGCCGCGCACCCCGACTCAAGTTAGAATACCTCGAAACAGGCCTCTAGACCCTTATGTTTTTGGCGTTCTAGAATTATTGCTTTTAAATGTTATTTTTAAATTAATATTTTATTTTTATTCTAATTTTAATTCTAATTTAACGCTAATCTGTTCTGTTATTAGATTGAATATATTGTTTCTAATTTGTATAATATTATTTTAATAAATATATAATTTTATGATATAGATAATTAATATAGTTCTGTATTACACGCTATCTATACTGGTAACCACTCATTACTCAAAATTAGATATTATATATTAGTTGTAACTTGTTTTATTATACTATTTTATCACTATAATGTCACTCAATCTATACTTATATAGTTCTAACATTAGATAATTATAATACTACAATGATAATAATATTTATAGTTTTAATTATAACTTTAATTGATAATATTCGTTACATTGTAATTTTATTTTAATATTCTGATTGCACTGATATTGAACTAGCTTTGGATAAATTTAATTTAATAGTTCACTGCATT-----------------------------------------------------------------------------------------------------------</ns2:sequence><ns2:name>KY698621.1_Leishmania_braziliensis_strain_MHOM/PE/00/LH699_clone_LH699_91_minicircle_kinetoplast,_complete_sequence</ns2:name></ns2:Sequence><ns2:Sequence dsseqid="sq420" id="sq419"><ns2:sequence>TTTTAATTTGTATTTTATGATGTTACGCTCTATTAGATGTGTCATTATAATCTATAATTTTGCTAAAAATCAGCTCCAAATTTTACTCCCCGACATGCCTCTGGGTAGGGGCGTTCTGCGAAATCGCAAAAATGGCATACAGAAACCCCGTTCAAAAATCCCCCAAAATTCGCGTTTTTTGGCCTCCCCGTGCACAATTAGGGGTTGGTGTAATATAGTCGGCCGCGCATCCCAGCTCAGGTTAGAATTGCGTGAAACTGGCCTCTAAGGCCTTGTGTTTTTAATTTTTAACTTTGAATTGAGATTTAATGTTATTTTCTAATTAAATTATTTTTCAAATTAGATTTTATATTAAACTAGCTTGAATAAAATTATTATGTTGTTTGAGAATAAATAGTTTTGATTTAATTAAATTTATATTTACTAATTTTAAATTATTTATTATATCAACTATCGATAATAATGATTAGCTCTAAACTTTATAAATTCACTGTATTACATCGTATATATTAGCATAGAATAAGTTTATATTAGATATATATTAGACTAGATACTAGCTTATACTATAGCATTGATGGACATACATAATACTAGTGATACTATATTTAACTATAAACTATACGGGGAGATAATGTTATAAGAATAGATAGAGTTTGTTATAAATATATAAATTGAATGTTATTAATATTCGTGTTCACAATAATTATTCTCTGCGTTTCTATTTTAATAATTTTTATAATTGTAATATAA------------------------------------------------------------------------------------------------------------</ns2:sequence><ns2:name>KY698622.1_Leishmania_braziliensis_strain_MHOM/PE/00/LH699_clone_LH699_92_minicircle_kinetoplast,_complete_sequence</ns2:name></ns2:Sequence><ns2:Sequence dsseqid="sq422" id="sq421"><ns2:sequence>AATAGTTTGATAACAGTTTTATAAATTTACTGTGTTACGATAATTAAAGTTTTGAATTTTATCAAAAAATAGGGTCCGAATTTTACTCCCCGACATGCCTCTGGGTAGGGGCGTTCTGCGAAATCGCAAAAATGGCATACAGAAACCCCGTTCAAAAATCACCCGAAAATCGCATTTTTTGGCCTCCCCGTGCACAATTAGGGGTTGGTGTAATATAGTGGGCCGCGCACTCTCGCTGAGGTTAGACAATGATAAAAGTGGCCTCTTAGAGGCTTTAAAATTAAAATTATGGTTGTTTTCGTTAGATAATTATTTAATGTTAAATTTAAGTTTATTATTAGCTCTGATTTATTATTTATTTATTATTTCTATTTTATTATCTGATTAGAACTGTATTTGAATATAATATTTAGATAATTGATTTAATATAAAGTTAGTGTATGATTATTATTATAACTTTGATCTAATACTGCACTATCAACGTTACTATTACATACTCTATACTAGCTCCAATATAAGTTATATTTGATATTAACTAGTAATATGAGTAACATTGTATTATAACAATATTATTAATGACGATGAACTATATTTATATAAAGTTTATTATATAGATTAACACTAGTTTTATTAATAGTTTAAATAATTAATCATTACTTGTTATATACTTATACGAACATAAATTTATTTTACTTGGTTGGTGTTATTATGCATTACAATTAGTGCTATTAGTAGACATAAGTTAAAAT-------------------------------------------------------------------------------------------------------------</ns2:sequence><ns2:name>KY698623.1_Leishmania_braziliensis_strain_MHOM/PE/00/LH699_clone_LH699_93_minicircle_kinetoplast,_complete_sequence</ns2:name></ns2:Sequence><ns2:Sequence dsseqid="sq424" id="sq423"><ns2:sequence>ATAATGTTTAACATAAAATTTTAATTTAGTGGTGTTAGTGTTTGTCATGAATTATAATTTTTATAAAAATGAGGGCAAAATCGTACTCCCCGACATGCCTCTGGGTAGGGGCGTTCTGCGAAATTCGATTTTTGGCATACAGAAACCCCGTTCAAAAAATGCCCAATTTTCACGATTTTTGGCCTCCCCGTGCACAATTAGGGGTTGGTGTAATATAGTGGGCCGCGCACTCGGATTATGGCTAGACAGATAAAAATGTGGCCTCTTAGAGGCTTGATTTTTGAATTCTAACTAAAACTAGATTATATGAATATAAAATTAAATTATTACTTATTAAGATTATTATTAACTATACTTTGCTCTCATATTAGCTAATCTATACTTGTGCATGCTAGTTCTAATTAGTAAAATATTATTTATATTGTATTATTAATTTAGTACTAACAGTGTTATTATACTCTAGTGATACTATGTGTTAGCTCGATGTATATAGTTTTAATAATACTCTAATATAACTTCTCTTTAATATCTAATTAGTATTATACGTTACATATTACTATCTCATTAGCTAAACTTTATGATAACATTGAATATATAATTTTAATAGTTGCGTTATAATAGTTTAATTGTATCATATGTTTAATAATACTTTTATCTTTTAGTTTATAATTCTTCTCATTGTATTGCTAAACTTGCACTATTACGTTAGCTTTGATATTACAAAATAAATAAATTTATAATA--------------------------------------------------------------------------------------------------------------------</ns2:sequence><ns2:name>KY698624.1_Leishmania_braziliensis_strain_MHOM/PE/00/LH699_clone_LH699_94_minicircle_kinetoplast,_complete_sequence</ns2:name></ns2:Sequence><ns2:Sequence dsseqid="sq426" id="sq425"><ns2:sequence>AACATTAGCTATTAATAAACTCTATTACACTGTGTTGAGCTGCAATAAAATTATAAAAATTTATAAAAATGTCAATAAAATCGTACTCCCCGACATGCCTCTGGGTAGGGGCGTTCTGCGAAAACCGAAAAATGGCATACAGAAACCCCGTTCAAAAATCCCCCAAAATTCGCGTTTTTTGGCCTCCCCGTGCACAATTAGGGGTTGGTGTAATATAGTGTGGGGTGCGCTCAGTTTTAGGCTAGCTCCTCGAAAAGTAGGCCTCTCAGAGGCTTGTTTTTTAATTTTTAAATTTTCATTCTAATATTGACTTTAATGTTAGATTTAAATTAGATTTTAATATAGATTTGATGAATATAAAGTTAATAGTGCAGTGAGAATATAAATTTATTATTAATAATTAAATATTAATGTTATTTTAATTTTATTACTCGTTATACACTATTTATACTTATTATAGCTCTACTCTGCACTGTTATAGTATTGGTTAGAGGTGTTATTAGAATATCATAGAATATATTAATATTAACTTATATTATATCTAATTTGACACTAACATAGCTATAATGATAACACTGATAGTATAGAATTGTAATAGTTAGTAATTATAATAATGTTTAATAACTTTATATTATTAGTCTCACTCTATTATTATATACTCACATTAGTTCTATCTTTTTATCTATGTCGTAGTTATGATTAGTGCATGTAATAGTTTAATTTATAAATTTAAATACAAACTTTATTCT-------------------------------------------------------------------------------------------------------------</ns2:sequence><ns2:name>KY698625.1_Leishmania_braziliensis_strain_MHOM/PE/00/LH699_clone_LH699_95_minicircle_kinetoplast,_complete_sequence</ns2:name></ns2:Sequence><ns2:Sequence dsseqid="sq428" id="sq427"><ns2:sequence>ATTACTAAATTGTTACTAGTGTTGTTAACATCAAATTAATTTATAAATTTATTTATAATAGTTCAAAAATCAGCTCCAAATTTTACTCCCCGACATGCCTCTGGGTAGGGGCGTTCTGCGAAATCGCATTTTTGGCATACAGAAACCCCGTTCAAAAATTCACGAAAAATGCCATTTTTTGGCCTCCCCGTGCACAATTAGGGGTTGGTGTAATATAGTGGGCCGCGCACTCCGGCTAGAGTTAGAATGCCATGAAATAGGCCTCTAAGAGGCTTAAATTTTAATTTCTAACTTGAACTGATTAATATGGAATAATAAACTGAAATTAATATTAAATTTATATTATTTTTATTATCACGCTACACAGTTTATATAATTATCTAATTGAATAATGTTATTAGTTCTGGTTAGTATAAAATTTATTTAATGTTTATAATTATAAATGTTACGTTACTATTATGCTCTTATATGATAATGATATAGTGTCGTGGAGCTAGTAATGTCTCTGATATAACATAATATATATTTATATTGTAACATATTAACACTATTTTAGTATCTTATAACTATAGCTAACTTTATAAACTATAATTCAATTATACATCTATATCGTGTTACATTGTTATTAGATTTATTATTAAAGTTAATTTTAATTTTATTTAGATTAAATTTTATATTAATTTATTTTCTTTTACTCTTTGGTTTGATCTAATACGCACTGACATTATACTAATATGATAAACTAATGTT------------------------------------------------------------------------------------------------------------</ns2:sequence><ns2:name>KY698626.1_Leishmania_braziliensis_strain_MHOM/PE/00/LH699_clone_LH699_96_minicircle_kinetoplast,_complete_sequence</ns2:name></ns2:Sequence><ns2:Sequence dsseqid="sq430" id="sq429"><ns2:sequence>AATTTAATTTTGATTTTACCGTGTTACGTGATGATAATAATATTTTAATTTTAATAAAATGTCTAAAAATGGGGTCTAAATTTTACTCCCCGACATGCCTCTGGGTAGGGGCGTTCTGCGAAATCGCAAAAATGGCATACAGAAACCCCGTTCAAAAATACCCCAAAATTCGCGTTTTTTGGCCTCCCCGTGCACAATTAGGGGTTGGTGTAATATAGTGTGGGGTGCGCTCAGTTTTAGGCTAGCTTCTCGAAAAGTAGGCCTCTTAGAGGCTTGTTTTTTAAATTTTAACTAAACTTTGATTTATTAGTTATTAATTGATATGATTTTATTATTAATATGATTTTATTATATTGTTAGCTAAATTATTTTTAATTGTTACATATTAATTCACTGTTCGAAACTAACTTATAATTATTTATTACATTGTGTTATTAGTCATCATAGTTAAACTATACGATAACAATTTTATTACTATCACGTTACTATGGTTATACTATCTCTAGAGCTACAATATAACTTCTCTTTAATATTAAACTAGTATGTTCTATTATATACTCATTAACACTATCTTATACATTACACTCATTGATAATTTTATATTAAATAGTTTTATGAGTTAGTTAATAGTATACAATTTATTAAATATTAATATTTTTATTTCTTAGTTTATAATCTCTTTCACTGTATCGTAACGGATTAGTTTAATTATAAAATTATTTTATTACTAGATAGCGCTAATATTAACTA------------------------------------------------------------------------------------------------------------</ns2:sequence><ns2:name>KY698627.1_Leishmania_braziliensis_strain_MHOM/PE/00/LH699_clone_LH699_97_minicircle_kinetoplast,_complete_sequence</ns2:name></ns2:Sequence><ns2:Sequence dsseqid="sq432" id="sq431"><ns2:sequence>AAATAATATTTTTAATTAGCGCTATTATGCCTCTAATGACTTTATATTTTTATAAAATTATCGATAAAATGGGGGTTAAATTTTACTCCCCGACATGCCTCTGGGTAGGGGCGTTCTGCGAAATCGCAAAAATGGCATACAGAAACCCCGTTCAAAAATCCCCCAAAATTCGCGTTTTTTGGCCTCCCCGTGCACAATTAGGGGTTGGTGTAATATAGTCGGCCGCGCATCCCAGCTCAGGTTAGATTGGTGAAAAGTAGGCCTCTTAGAGGCTTGTTTTTTGATTTTGAAATTTAATAACTTGTTTGGGATATTATTTAATTAATAAATAGAATTTTAGTTATTACTAGCTTGTAATGAGTTAGTTAATTGATATAAAATATTTATTAAATTAGAACTGTGATAGAATTAATATGTTTGTTATTAGATAAGATATAGTTAGTTATAAAATTAATAATTCTATGTCTTACCATGTATATGCTATCTATTACATCTCTATTACCCTCTCTTTAATATTAATTGCCTTTTATATTGTATTCTAGTTAGTAATATTATAGTTATAATGCTAGTAATACCATTGAGCTAGTTTTATTATCTAATCATTGACTATACGATAAACTTGATATTACTATTTATAATGTTATTATCAATTTACTAGTTATAAATAAATTTATATTTTTATTAATAGTTATGTTCCGTTACGTGTCTTATTAGTTTTATAATTTGAATAAAAACATTTTAATTAATATA------------------------------------------------------------------------------------------------------------</ns2:sequence><ns2:name>KY698628.1_Leishmania_braziliensis_strain_MHOM/PE/00/LH699_clone_LH699_98_minicircle_kinetoplast,_complete_sequence</ns2:name></ns2:Sequence><ns2:Sequence dsseqid="sq434" id="sq433"><ns2:sequence>GTGATATAAATAATTTTTATAATAATTTATTTAATTTAAGTTTGTGATGTTGCATTATAATTCGAAAAAATACGATAAAATCGTACTCCCCGACATGCCTCTGGGTAGGGGCGTTCTGCGAAATCGCAAAAATGGCATACAGAAACCCCGTTCAAAAATCCCCCAAAATTCGCGTTTTTTGGCCTCCCCGTGCACAATTAGGGGTTGGTGTAATATAGTGGGCCGCGCACATTCTCCCGAGCTAGAATCATAAAAATATGGCCTCTAAGAGGCTTGTTTCTCGCGTGTTAATATCTTTTTCTTGATAATTAAATTTTATAGTTTGATTTGACTTTATATATAGCTAGACTTTGTTATGCTCCATTAGAAATAATATTTTTATTAAATTAGTTTCGTATTATATTTGATAAAGGTTATAATATACTTTTATAATTATTATTTTATTTATTAATTCTATAATGTTATAGCTGCTCCGTGTATGTAGTAATATGATAGTAGTTGGGTAACCCCAATATATAACATATTCTAATATATATGGGAATAATACGTATTACTATGATGTTACTAATACTTGAGGGACTATAATAATACTGATACATATAGAACTAACGATGAACTATAATATAGACATGATAGACACATTAATATTATATTACACGATAATTATATATTAACACTTGCATATCTTTTTCTATCTCTTATGATGCTCCTATTACTCTCTAGTGTTACATTCTATTTACTAGTTTAATT------------------------------------------------------------------------------------------------------------</ns2:sequence><ns2:name>KY698629.1_Leishmania_braziliensis_strain_MHOM/PE/00/LH699_clone_LH699_99_minicircle_kinetoplast,_complete_sequence</ns2:name></ns2:Sequence><ns2:Sequence dsseqid="sq436" id="sq435"><ns2:sequence>CTAATAATATTGTTTTATGATTACGATAAATATTTTTATTTAATGATAAGTTTATAAAATTGTCAAAAATTCGATTAAAATTTTACTCCCCGACATGCCTCTGGGTAGGGGCGTTCTGCGAAATCGCAAAAATGGCATACAGAAACCCCGTTCAAAAATTGCCCGAAAATCGCGTTTTTTGGCCTCCCCGTGCACAATTAGGGGTTGGTGTAATATAGTGGGCGCGCATCCCGATTCGAGCTAGCTTCAATAAAAAGTGGCCTCTGAGGCCTTATGTTTTTCAAAACTAAACTTATTATGCTTGTTTTTGATTTATTGAATATTTATATTTAATTTTTAACTTTATATTCGCATATTACTGTCTATAGTAGAACAATATTAGCTCTATGTTAGAAATATAATTCAGTACATACATTGTTATGTGTAATAGTTAATTATTTTATATAAATCTACTATGTTATCTATATCGATACTATTATATACATTATTAGCCCTGTTACTAGATATTACTAATTAGAACTAATATATATTCTATATTGTACCATTATTGTATAGTATTAGCATAGTTTTAATAATTTTATAATCTTATATAACTTAGATAAACTATATACTATCTCATTGATAAATTTATTCGCTAATGTTATTATATAATTTGATCACACTCGTATTACTATAATTTAATTTAATTTTTAATTTATCTTTTTATAGTTATGCGCTAATTGTATTCTAATTTTAAATTTAACGTTAG--------------------------------------------------------------------------------------------------------------</ns2:sequence><ns2:name>KY698630.1_Leishmania_braziliensis_strain_MHOM/PE/00/LH699_clone_LH699_100_minicircle_kinetoplast,_complete_sequence</ns2:name></ns2:Sequence><ns2:Sequence dsseqid="sq438" id="sq437"><ns2:sequence>TAACATTAATTTTATATTTTTAGAAAATAATTTTAATTCTCTGTGTTATGATGCGTTACATCTCTAAAATTCGTATAAAATCGTACTACCCGACATGCCTCTGGGTAGGGGCGTTCTGCGAAATCGCAAAAATGGCATACAGAAACCCCGTTCAAAAATACCCCAAAAATCGCGTTTTTCGGCCTCCCCGTGCACAATTAGGGGTTGGTGTAATATAGTGGGCCGCGCACCCCGACTCGAGCTAGACACTCAATAATATGGCCTCTAAGAGGCTTGTTTCTAGAGTTTTAATATTATTTTAGCTAAACTTGATTTATTAATTATAATTTAACATTTAATTTCACTGTTATGCTCTAATTAGTTAATAATATTTATTAGTAATTATATTTTAGATTATAATGTAGCATTAGTGATATATGTAATAATAGTTTTATTTAATAATCATACTAGTTTATACTTAGTGATATAGTTGCATTACATCTATTATAACATGGTATTACTAGATATCGCTCATATAGAATATATTCTATATCTAATATGACTAGATAGGTATACTATTGGTTACATAATATTAATAATTTTATACAATGATATACTTACTATTACTATACTTGAGCTAGCATTGAACTATTATTATAGATATGATAGAGTTGTAATATTAAATGACATAACACTTATATATTCTTTTTTATTTCTTATGATGCTCTTACTATGCTCTGATGTTAGTAACAATTAGTTTCATTTTATTAG------------------------------------------------------------------------------------------------------------</ns2:sequence><ns2:name>KY698631.1_Leishmania_braziliensis_strain_MHOM/PE/00/LH699_clone_LH699_101_minicircle_kinetoplast,_complete_sequence</ns2:name></ns2:Sequence><ns2:Sequence dsseqid="sq440" id="sq439"><ns2:sequence>TAATAGTTTTATTTTATTATGCGCTAACGTGATATTAATTTTTTATAATTTCATAAAATATTTAAATTTATCAGCCAAAATCGTACTCCCCGACATGCCTCTGGGTAGGGGCGTTCTGCGAAATCGCATTTTTGGCATACAGAAACCCCGTTCAAAAATTCACGAAAAATGCCATTTTTTGGCCTCCCCGTGCACAATTAGGGGTTGGTGTAATATAGTGGGCCGCGCACATCCGGCAGAGCTAGAACTCGTGGAACTAGGCCTCTTAGAGGCTTGTTTTTATGAATTGAATATTTATTTCTAATATTAAACTTATTTTAATTAAATTAATTTATCTTTACACGTTATGCTCTGTTATTAATTATTTTTAATTACTAATATTTAATTTATTTAATTGTTCTCATTATATAGCTAATTATAGTTCTGATGTAGTTATAATATTGTTACTATAATGTGCACTATCTGTATACTATGATATAACGTTATTAGCCTCAGTATACGCTAGATAATAGTAATATAACTGCTTTGTAATATATATTGGCTAGTAAAATTGATAATATTTATAGAACTAAGATAACACTAACTCTATACTTATAATATTATTATTGATTAGATATAATTATTAATATACTTATTTAATTCTAATTATTACTCTACGTTACTTGATCTTTACTCGTGCTATTACTATCTATTGAGTGTAATATTATTAATTCTATTGTAATACTAATGTTAGATCTAAAATTAGAACAC------------------------------------------------------------------------------------------------------------</ns2:sequence><ns2:name>KY698632.1_Leishmania_braziliensis_strain_MHOM/PE/00/LH699_clone_LH699_102_minicircle_kinetoplast,_complete_sequence</ns2:name></ns2:Sequence><ns2:Sequence dsseqid="sq442" id="sq441"><ns2:sequence>TTATAATTTTGTTAATTAATAAGATTTTAATTTTATGAATTTAATAATTTTATTTTAAAATAGCAAAAATGGGGTTAAAAATTTACTCCCCGACATGCCTCTGGGTAGGGGCGTTCTGCGAAAACCGAAAAATGGCATACAGAAACCCCGTTCAAAAAATGCCCGAAAATCGCTATTTTTGGCCTCCCCGTGCACAATTAGGGGTTGGTGTAATATAGTGGGCCGCGCACTCTGGATTGAGCTAGGATAGATAAAACTAGGCCTCTTAGAGGCTTGAATTTTATTTTCTACACTGACACGGAATATTATTTATAAATTAACAATTAAATCATTATATAAAGTTGTGTTATGGTTATTTATAATTATATTTAGTAATGATAATTTATAAACTATATTTGTTCTCGTTAGTATACTATTAGTGTCGCTATAATATTACTATTGATTATAATTCTAATACGTATCTATACAGTTCCATCATAGTTTTAATAGTATTACTAGAGGGTTACTAGAATAGAATATATTGTAATTAGTAATGAGTCAATAATACTATATAATAATAATAAACTTTATAACTATGAGCTAGATATACACTAGATAAGATTGATATGTATAGTTTTATTGAGATAAACAATGTTACTATTATATATAAATATTATTTACATTTACACTTCAGTTCTCTTATACGCGATGATATGTCTCTCATTAGATAATATATTTAGTTTTTCTTTGTAATACATAAA----------------------------------------------------------------------------------------------------------------------</ns2:sequence><ns2:name>KY698633.1_Leishmania_braziliensis_strain_MHOM/PE/00/LH699_clone_LH699_103_minicircle_kinetoplast,_complete_sequence</ns2:name></ns2:Sequence><ns2:Sequence dsseqid="sq444" id="sq443"><ns2:sequence>TAAATAATTTTTATATTTTAGTTTTACAGTTTTATTATTGAGAATTATTTTTAATAAAATTTAGAAAAATGGGGTCCAAAATTTACTCCCCGACATGCCTCTGGGTAGGGGCGTTCTGCGAAAACCGAAAAATGGCATACAGAAACCCCGTTCAAAAATCCTCGAAAAATCGCTATTTTTGGCCTCCCCGTGCACAATTAGGGGTTGGTGTAATATAGTGGGCCGCGCACTCTGGATTGAGCTAGGATAGATAAAACTAGGCCTCTTAGAGGCTTACTTTTTGGAAATTAAATATTTTTAGTTTATTAACTTGATATTAACTTTAATTTTACTATATAGACTAGTGTGGTGCTAGTTTATCTATAATAATAACATTACTAGTTCAATTTATGTATTTTATAATAGTACGTTATATGTTCTAATTTAGTTTATCTATATTCTAATTATTACTATCTAGTTTATAATGTTACACTCGTTATTACTACATTATAGTATCATAGTCAGAGCAATTAGATATTAATATAAGTTAGCATATATTTAGTAATACTTAGTATACTTTATTAGAACTATAACTTTACTAACATTGACTATACTATTAGATGATATAACTATGAGAACATATATAATTAATATTAATACTATTTTAAATATTACATTTAGTTTTTCATTTTAAACTTTTATTTATGCTATCTTAATTGATTATATCGCTTACATTTAATAAATTAATTTAATGTTTTGA-----------------------------------------------------------------------------------------------------------------------</ns2:sequence><ns2:name>KY698634.1_Leishmania_braziliensis_strain_MHOM/PE/00/LH699_clone_LH699_104_minicircle_kinetoplast,_complete_sequence</ns2:name></ns2:Sequence><ns2:Sequence dsseqid="sq446" id="sq445"><ns2:sequence>ACACTTAAATTTAAATTTATTATTTGTGATGTTAGTTGCCTAAGGAGTCGACTCCTTACCCCGCAAAAATGGGGGCAAAATCGTACTACCCGACATGCCTCTGGGTAGGGGCGTTCTGCGAAAACCGAATTTTGGCATACAGAAACCCCGTTCAAAAATCCTCGAAAAATCGCTATTTTTGGCCTCCCCGTGCACAATTAGGGGTTGGTGTAATATAGTGGGCCGCGCACATCCTCTCGAGTTAGAATGTCTCGAAACTGGCCTCTAATGCCGTATGTTTTTCGAATTTAAACTTTGTCACTAATAATTCACTTTTAAATTTAAATATTTTAATTATTATTTATTTTATTACGTGATTAGTGCTGATTAGAATTAAATATTAGTTTTATTAAATTAATTTTATTAGTATTGCTTATTATTACTAGTTTTGATAAAGATTATTATACTCGTGACATTAGATTATCTATATAGCGTAAATAGGGGTAACATGTCGACTCATTACTAAATATACTAACTTGTAACTGCTTTGATATTACATTTTATCATTATATTTAATAATTTTAATAAACTAGTAACACTATTAGCTCATTGGATAGTATGGTTAGTGATAATATAATTTATGTTTATAATTTATAATTAAATAGTACTAATTAGATTTAATATTATATACTAATCAGTGCTATACTTGTCAATGTGAGTGAATAATGATTTGATATAAAATTATTTTAATTAATTGATAGTA--------------------------------------------------------------------------------------------------------------------</ns2:sequence><ns2:name>KY698635.1_Leishmania_braziliensis_strain_MHOM/PE/00/LH699_clone_LH699_105_minicircle_kinetoplast,_complete_sequence</ns2:name></ns2:Sequence><ns2:Sequence dsseqid="sq448" id="sq447"><ns2:sequence>AAACTATGTCTAAAATAAATAATAATAATTTTAAATTTTATGTGTTACCTGTGATAATGATGATGAAATTGAGGGCAAAATCGTACTACCCGACATGCCTCTGGGTAGGGGCGTTCTGCGAAAACCGAAAAATGGCATACAGAAACCCCGTTCAAAAATCCCCCAAAATTCGCGTTTTTTGGCCTCCCCGTGCACAATTAGGGGTTGGTGTAATATAGTGGGCCGCGCACATTCTCCCGAGCTAGGATCTCTGAAAATAGGCCTCTTAGAGGCTTAAAATTATAATTCTAATTTTTCTCTTTGTTAAGTTGCTTTTAAATTCATATTTTTAATTATTTTAAATTTTATTATTTTATTATTCTAGTGTTATTATGTTATTTGAGTAAATATTTATTTTAAATTAGAACTAATAGATAAATAATTTTAATGTTATTGATTATTAACTTTTTATAATTTAATTTTATATCTTAGCTCTATACTCTATGTTATCTTAGTATGGCTAGAAACTATCATTTTGATATAACTTATAACTGCTTTAATATTAGTTTTTGGGGTAATACAGTGTTATTAGATAGATTTGATAATTATAACTTTATAAATAATTTAATAATATAAACTTTGATATAGCTTATTTAATATTGTTTTACTAATTTTATTATACTCATACATTTACTTTCTCTACTTATGATTACTATACAATGCGCTGATAATATTACTAATATAGTGCTATTAATGTTCTCTTATCGTGCTAATACTAGTTT-------------------------------------------------------------------------------------------------</ns2:sequence><ns2:name>KY698636.1_Leishmania_braziliensis_strain_MHOM/PE/00/LH699_clone_LH699_106_minicircle_kinetoplast,_complete_sequence</ns2:name></ns2:Sequence><ns2:Sequence dsseqid="sq450" id="sq449"><ns2:sequence>TAATTAGTTTTTAATAAATATTAATTTTAAATAATTTAATTTATGATTTTATCGTAATGAGTGTTGAAATTGCATCAAAATCGTACTCCCCGACATGCCTCTGGGTAGGGGCGTTCTGCGAAAACCGAAAAATGGCATACAGAAACCCCGTTCAAAAATCCCCCAAAATTCGCGTTTTTTGGCCTCCCCGTGCACAATTAGGGGTTGGTGTAATATAGTGGGCCGCGCACCCCGACTCGAGCTAGCATCAATAAAAAGTGGCCTCTTAGAGCGTATGTTTTTGGATTTTAATATTTTATTCGCTAATTTGATTTTATTTTATAATTTAAGTTTAATTTTGATTTAATTTATTTTTATTATTTTGATTTAATAGTTTTATTAGTTTATTGAATTGATATAATTAGTTTTAAAATTAGAATTTATTAATGTTACTATTAGAATACTATTTGGAACTATAAATTTGATATAACTATAGTTTGGCTATGATAGTCTATAATACGTGTCTAATATTAGTACAACTTATATTTATATTATGTTATATTAGCTCTGTTACACTCTATTATAGAGTAGATAGTTTTTAATTTAATAATTTTAATAGATACACTATACGATACTGAACTAGAACTAATTATTATATTTATAAATTTATACTTATGATACATAATAAACTTTACATTAACTTACTTCTTTTTATCTCTTAGCTTGGTTATGTGCATGATAGTGATATAAATTTTATTATAATATTGTTC-------------------------------------------------------------------------------------------------------------</ns2:sequence><ns2:name>KY698637.1_Leishmania_braziliensis_strain_MHOM/PE/00/LH699_clone_LH699_107_minicircle_kinetoplast,_complete_sequence</ns2:name></ns2:Sequence><ns2:Sequence dsseqid="sq452" id="sq451"><ns2:sequence>TTGTTCTCTAAATTAATAATAATAATATTTTTAAAATTAGTGTGTTACTGTGTTTAAAATTTAATAAAATTGCATCAAAATCGTACTCCCCGACATGCCTCTGGGTAGGGGCGTTCTGCGAAATTCGATTTTTGGCATACAGAAACCCCGTTCAAAAAATGCCCAATTTTCACGATTTTTGGCCTCCCCGTGCACAATTAGGGGTTGGTGTAATATAGTGGGCCGCGCTCCCCGGCTCGAGTTAGAATGTTGGAAAAGTGGCCTCTAAGAGGCTTGATTTTTAATTTTAACACTGAATTGCGATAATAATGATTTAATATTAAATAATGATTAATAAAATTAAATATTTAGAATAATAATAAATTGCTAGTTAATAATTTAATGATATTGTTGATGATCTTTATAATATAATTCACAATACACTAGCTCCATCTATGTTCTATACTAGCATTGGATAATAGTTCTGTGTTAGTAGTAATAGTATGTGTATTGAGATAATACTCTACATATAGAATATTAGTTATATTAGATATAGTAACCCTATGATATCATATAATTATAATTACTCTATACAACGCTATACTACACTATTATGATTACTATTTTATAATTTATTAATTAACTTAGTTATGTGCTATCGATAATAATATTTGATATAGAACTTATATATTTTTATACTTTAATGAACTAGATATAATACTGTGTTACACTAGTGTTATACTGTGCACATTATACATAT-----------------------------------------------------------------------------------------------------------------------</ns2:sequence><ns2:name>KY698638.1_Leishmania_braziliensis_strain_MHOM/PE/00/LH699_clone_LH699_108_minicircle_kinetoplast,_complete_sequence</ns2:name></ns2:Sequence><ns2:Sequence dsseqid="sq454" id="sq453"><ns2:sequence>AAATAAACTTAAATAAAAATTTAAATAACTGTGTTACGTGTGTTTAGAGTTTAATAAAATATTATAAAATTCGACAAAAATCGTACTCCCCGACATGCCTCTGGGTAGGGGCGTTCTGCGAAATTCGAAAAATGGCATACAGAAACCCCGTTCAAAAAATGCCCGAAAATCGCTATTTTTGGCCTCCCCGTGCACAATTAGGGGTTGGTGTAATATAGTGGGCCGCGCACCCCGACTCGGGTTAGGATGTCGTGAAACTGGCCTCTAAGGCCTTACATTTTTAATTTTTATTCTTTTTCTAGTTTTATTTTAATTTTAGTTTTGATTTAATATTAAATTTAATAATTTTATTTATGCTAGCTTTGATTTAGTATTCTAATTTGTAATGCATTGATATAATTAATTTAATTACACTGATATGATACTATTTAATGTATTACTAATTTATTGATGCTAGAGTATAATATTATCGTTATCGAGTGTGGTAATGAGTGCATAATAGAATAAGCATAGAATAAGTTATGTGTAATATTGTAACACTATAATATACATTACTATCATTACGCTAACTATACTCTACACTTTACTCTATGTTAGTTCAATAATAATTTTATAATTAGTTTATATAGTATAAATGATGTTCTATTATTTATAGTTTATAATTTATCTTATTTATATCGCACTGCATTAGATAATAAAATAGTTTTATAATTAGTGTCTTACTAGTAATAACTTTAA------------------------------------------------------------------------------------------------------------------------</ns2:sequence><ns2:name>KY698639.1_Leishmania_braziliensis_strain_MHOM/PE/00/LH699_clone_LH699_109_minicircle_kinetoplast,_complete_sequence</ns2:name></ns2:Sequence><ns2:Sequence dsseqid="sq456" id="sq455"><ns2:sequence>TAAATAATTTTTATAATTTGGTTATGATGTTTTAATATTGAAATTAAATTTTAATAAAATCTAGAAAAATGGGGTCCGAATTTTACTCCCCGACATGCCTCTGGGTAGGGGCGTTCTGCGAAATCGCATTTTTGGCATACAGAAACCCCGTTCAAAAATTCACGAAAAATGCCATTTTTTGGCCTCCCCGTGCACAATTAGGGGTTGGTGTAATATAGTGGGCCGCGCACATCCTCTCGAGCTAGAACGTGGTGAAACAGGCCTCTTAGAGGCTTAGTTTTTAAAATTTAAATGTTTCTCGAATAATAACTTGATATTGACTTTAATTTTACTTTTATTACTACTATGATGCTAGTTTATATATACTTATCTAATACTAGTTCCATTACTGCTCTATATTAGAACACGTTAGATTAATTATTATAACTTTAATATAAATTATTTTATTATAATATTTTCGCTAACTATATACTCATTATTACTGTGTTATGATAGTATACATTGAGCAATTAGATATTAATATAAGTTAGCATATATTTAGTATTATTTAGTATACTTAGCTATAACTATAACTTTACTAATGTTAGTGATGCTAGTGAATGATATGATAATATGAATAGTAATAATTAGTAATTAAATTATTTATAACATTACATTTAACTTTCTATTCTGAACTTTTATTTATGTTATCTTATGTGATTAGCTTAATTGAATTTAAATTTATAAGTTTATGTTTAGA-----------------------------------------------------------------------------------------------------------------------</ns2:sequence><ns2:name>KY698640.1_Leishmania_braziliensis_strain_MHOM/PE/00/LH699_clone_LH699_110_minicircle_kinetoplast,_complete_sequence</ns2:name></ns2:Sequence><ns2:Sequence dsseqid="sq458" id="sq457"><ns2:sequence>AGTAACACTATAAATTAATGTTGCTATGCAGTTCATAATGTTATTAAATTTTATTAAAATAGTGAAAAATGGGCATTAAATTTTACTCCCCGACATGCCTCTGGGTAGGGGCGTTCTGCGAAATCGCAAAAATGGCATACAGAAACCCCGTTCAAAAATCCCCCAAAATTCGCGTTTTTTGGCCTCCCCGTGCACAATTAGGGGTTGGTGTAATATAGTGGGCCGCGCACCCCGACTCGGGCTAGATCCTCGGAAACTAGGCCTCTTAGAGGCTTGATTTTTAAAATCTAAAATAATTTCACTTTGATCTCGATAATAGACTTATGATATTGTTTTATTAATTGTTATTAAATATATTTTTATATTAACTATTATCTCGTTCTATTACTAGCCTATTATGTCGATATATTAGCTCATTGATTAGTAATGTTAGTATTGTTAGTAATAATTTATAATAATTTATCGTATTACATCGCTATACTTGATTATATGCTAAATCTATAAAAATACATGTTTTCCTTTAATATAAATAGCAGTTGTAGCATTATTTTATATGTTTTTAATAAATTTAATAACTTTGATAAAACTATGATCATACTTATATATAACTAACTATTACACTCAATGTTATGCTAAATTAGTATTACTAGTTTATTTACTATAATATACTAATAATTATACTTATCATAGTTCTTATATGCATGTTTGTCTAACTAGTAATTATATGTTCTGTGATAATAAATAAATATT------------------------------------------------------------------------------------------------------------</ns2:sequence><ns2:name>KY698641.1_Leishmania_braziliensis_strain_MHOM/PE/00/LH699_clone_LH699_111_minicircle_kinetoplast,_complete_sequence</ns2:name></ns2:Sequence><ns2:Sequence dsseqid="sq460" id="sq459"><ns2:sequence>ATTAGAATTATAATTTAGCTAGACTAGTGTGATAATGTTGTGTTAGAAATAATTATAAATCTTCAAAAATGAGGTCAAAATCGTACTACCCGACATGCCTCTGGGTAGGGGCGTTCTGCGAAATTCGATTTTTGGCATACAGAAACCCCGTTCAAAAAATGCCCAATTTTCACGATTTTTGGCCTCCCCGTGCACAATTAGGGGTTGGTGTAATATAGTGGGCCGCGCATCCCAGCTCAGGTTAGAACTCGATAAAAGTGGCCTCTAAGAGGCTTGTTTTTATAAATTTAGATTTTTAATATTGTTTTGCTTTGAAATAATTATTATTCACTAATTTAAACTAATCTCTGCACTACATATAGCTAATATAGTAATGTTATAATTAGATTGTAATGTAGTAATATAAATATTTAATTTAATAACGTTATTATCTCTCATATAGTTCCATCTATTATCTAATTTTATAATAATGATAGTTTTATTGTATTATAGGTTAGATATTACCAAATATATTAGTTACAATTGCTATTTCTGGGTAATGAGTGATATTATTAGCCTAACATTGGATAACTAGACACGTTACTATTATAATGATGATAATGTTATACATAATGCATACATAATAATATTTCTTTGTTAACTTTATTTATCTTTTGTGCTAAGCTATCGTATACATATTAGTAATAATTTAATAAATAATAATATACTAGTGTTATACTTAATAATAGACTGTC----------------------------------------------------------------------------------------------------------------------------</ns2:sequence><ns2:name>KY698642.1_Leishmania_braziliensis_strain_MHOM/PE/00/LH699_clone_LH699_112_minicircle_kinetoplast,_complete_sequence</ns2:name></ns2:Sequence><ns2:Sequence dsseqid="sq462" id="sq461"><ns2:sequence>AAATTAGTTATTATAAAAATAGTTTTAGTGTGATAAGAGTTTATAAATTTTAATAAAATATCATAAAAATGGGGGTAGAATTTTACTCCCCGACATGCCTCTGGGTAGGGGCGTTCTGCGAAATCGCAAAAATGGCATACAGAAACCCCGTTCAAAAATCCCCCAAAATTCGCGTTTTTTGGCCTCCCCGTGCACAATTAGGGGTTGGTGTAATATAGTGGGCCGCGCACTCTCGCTGAGGTTGGATTGTTGCGAAACAGGCCTCTAAGAGGGCATATTTTTAATTTCTACGTGGATTATGGTTGTTTTTAGATTTGACAATTAATATTTATTTTATTAACTATATTTATCGCTGTATTAGACTAGTTTTATTATTTATTAAATTGATATAGCTTTATTGTAATTAAATTGTATAAATTAGTTTTAATAGTTATTATTATTTAAATATTATTAATAAACTAGCTCCGTTACTAGTATGATTATAGTGTAGTATTATTAGCTAAAATTCGTAACATATAACATATATTAATATATATTATGGCTATTATGATGTCTATAGTATTATACTTTTATAAACTTACTAACCATTACTTATTATTACTCTATGTTACTATACGTTGACATATCTATTCATTAGTAAATATATTTTATTCTATTTTATATTTTAGTTACCATGTATTAGAATTGATTTAATTAAATTTTATAAATAGATTTATTATTGTGCTGATTAGATCTAAAAATAAATTT---------------------------------------------------------------------------------------------------------------</ns2:sequence><ns2:name>KY698643.1_Leishmania_braziliensis_strain_MHOM/PE/00/LH699_clone_LH699_113_minicircle_kinetoplast,_complete_sequence</ns2:name></ns2:Sequence><ns2:Sequence dsseqid="sq464" id="sq463"><ns2:sequence>GTCTAGTGCTGCATTACTAGTGTTACGTGAGAGAATAAATATTTATAATTTGATAAAAGTTTAGAAAAATATCGATAAAATTTTACTCCCCGACATGCCTCTGGGTAGGGGCGTTCTGCGAAATCGCAAAAATGGCATACAGAAACCCCGTTCAAAAATACCCCAAAAATCGCGTTTTTCGGCCTCCCCGTGCACAATTAGGGGTTGGTGTAATATAGTGGGCCGCGCACTCCATCTTGAGCTAGCATTGAGAAAAACAAGCCTCTAGACCCGTATAAAATTGAATTCTAAATTTAGATTGAATATTATTTATTTTTTAATTATAATTTAAGCTTAGATTAGAATTGTTATGCGCATAATGAGATAAATGATTTAGTTTAAAATAGAATTATATTAATTTTAATAATGTTAATTTACTATTCTATATCAATGCACTGTTATATTATATTCACTATCGATATCTATTCATCACTCGTATTATAATAGTAACATTGGGGTAATGACTATCCCGTAACTAATATGTAATATATGTTATGTTATGTTTAGTAATAGGTTAGAGTTAATAATACGATAATGATACTATTATAGATACTATAGTTTGAATAAGCATAGAGTTAGTGTTATTGATTTAATAGAACAAGATATAATTTATTAGTTACACTTTTATTACACTCTTACGTTACTAGTTATTTATATTTAATGTTCCTATTAGCTAAATAATTTTACTAGTTTTAATATAATAATTAACTAT-----------------------------------------------------------------------------------------------------------</ns2:sequence><ns2:name>KY698644.1_Leishmania_braziliensis_strain_MHOM/PE/00/LH699_clone_LH699_114_minicircle_kinetoplast,_complete_sequence</ns2:name></ns2:Sequence><ns2:Sequence dsseqid="sq466" id="sq465"><ns2:sequence>AAATATTATTAAACTAGTTTTAGATAAAATTAATATTACTGTATTGTTAGATTCAAATTATCAATAAAAATTCAATAAAATCGTACTCCCCGACATGCCTCTGGGTAGGGGCGTTCTGCGAAAACCGAAAAATGGCATACAGAAACCCCGTTCAAAAATCCCCCAAAATTCGCGTTTTTTGGCCTCCCCGTGCACAATTAGGGGTTGGTGTAATATAGTCGGCCGCGCATCCCAGCTCAGGTTAGATTGGTGCGAAACTGGCCTCTAAGGCCTTATAATTTTGAATTTCTAAATAATTCGCGTTTTATTGTTGATAAATAGAATATTATTTAATTTTAATTTATAATTTAGCTTGTTATATGTCACTTATCAATGTTCTAATTAGAAATAATATTTTAAATTTAATTAATTGTTATAGCTTTAGTAATTTTATATTATGATAGTTATAATTATATGATATAGTTCTATGTTATTAATAATCATACTGGTAACCACTCATTAGCTCAAATTTGATATTATATATTAGTTACAACTTGTTTTGTACTACTATTTTAATACTATATCATTACACTCTATAATACTATCTATATACTCGCTAGCGATAATTATACTGTAATGGAACTAGTGTTATATAATGATTGTAACTATACATAATATTAAATATATTTATTATATTATAACTCTACTTTAGTATTTCGATTGTATTCCGATGTTATTACTGCTATACATGAACATATATGCACTGTAATAGATA--------------------------------------------------------------------------------------------------------</ns2:sequence><ns2:name>KY698645.1_Leishmania_braziliensis_strain_MHOM/PE/00/LH699_clone_LH699_115_minicircle_kinetoplast,_complete_sequence</ns2:name></ns2:Sequence><ns2:Sequence dsseqid="sq468" id="sq467"><ns2:sequence>TAAAATTATTTTACATTAACTTATTATGCTGCATTATCATTGAGATAAATTTATAAAAATCTATAAAAATGGGGGTTAAATTTTACTCCCCGACATGCCTCTGGGTAGGGGCGTTCTGCGAAAATGGAAAAATGGCATACAGAAACCCCGTTCAAAAAATGCCCGAAAATCGCTATTTTTGGCCTCCCCGTGCACAATTAGGGGTTGGTGTAATATAGTGTGGGGTGCGCTCAGTTTTAAGCTAGCTCCTCTGAAAGTAGGCCTCTAAGAGGCTTAGTTTTTAATTTTTAACTTTTTATTTACAATTTTGATTTTAATGTTGATAATTAACTTGAATTTAATAATATTGGCTAGCTAGTTTATTATTTAGTTTAAATATTTATTTTATATTAAATATAATTTTAGTTTAATTATTTTATCTCATATATACTAACAATGTTACATCATTATACTAGCTCAATATAGTTATATAGTTAGTGTTGTTATGATAGTATGAGTAATGAGTAAAGCATAGAATATATTGATATTAAGTTATATTGTGCTATATTAATACTATTTTATAATACTTTAATAATTTTATAGTTTAACATACTCTAATACTATTCAATGATTATAATTATAATTTATTATGTTCTAGTTTTTATTTGATAAACATACATACTTACACTAGCTTTATCTTTTTATTTATGCTATAGATTATAAACTAGATTGTTACTAATTAATTATTACTAATAGCTACTAACGTGACAA------------------------------------------------------------------------------------------------------------</ns2:sequence><ns2:name>KY698646.1_Leishmania_braziliensis_strain_MHOM/PE/00/LH699_clone_LH699_116_minicircle_kinetoplast,_complete_sequence</ns2:name></ns2:Sequence><ns2:Sequence dsseqid="sq470" id="sq469"><ns2:sequence>TAAAACATTAGCAATAACGTTGTTACATCGTGGTATTACATCAGTGATAATATTAAAATTGCTCAAAAATAGGCATTAAATTTTACTCCCCGACATGCCTCTGGGTAGGGGCGTTCTGCGAAAACCGAAAAATGGCATACAGAAACCCCGTTCAAAAATCCCCCAAAATTCGCGTTTTTTGGCCTCCCCGTGCACAATTAGGGGTTGGTGTAATATAGTGGGCCGCGCACTCCGGCTAGAGTTAGAATGCCATGAAATAGGCCTCTAAGAGGCTTGAATTTTATAATTTGGAATTAAATTTGAATAAACTGATTTTAAACTATATTTTATATTTGTTCTCTGCTATTACACTCATATATACTCTATTATCTTGCTAGTTCTATTTATTTATTAATCTATGTTCCGTATAAATAATATTTTATATAGTTTAATTGTATGCGTATAATTTTATCTAAACTTTATAATATAGCTTCGTTAGTATGATGTTAGTGATATTATAGTGTAGATACTAGCATAACTAATATATAACTTATATTGGAGCTGATATTAGAGTATTATGGTTATGGATAAGATATAATAATTTTATAACATTATATTAAACGTTACATTCAATGATATCGCTAATTTAGTTTCATTATTAATTTTATTGTTACGCTATTTATACTGATTAATATAATTATGATTTACTAATAATAGAACTCGCTTAGCGATATTATACTTAGTATAGATACGTGACAATTAGAAAATAATTTATAA------------------------------------------------------------------------------------------------------</ns2:sequence><ns2:name>KY698647.1_Leishmania_braziliensis_strain_MHOM/PE/00/LH699_clone_LH699_117_minicircle_kinetoplast,_complete_sequence</ns2:name></ns2:Sequence><ns2:Sequence dsseqid="sq472" id="sq471"><ns2:sequence>TTGATAGTAATGAGTGCGCAGTATTACTTGTGTTATAAGTGTTAGAGTGAACATAAAAATCTTAAAAAATAGGGTCCGAATTTTACTCCCCGACATGCCTCTGGGTAGGGGCGTTCTGCGAAATCGCAAAAATGGCATACAGAAACCCCGTTCAAAAATCACCCGAAAATCGCATTTTTTGGCCTCCCCGTGCACAATTAGGGGTTGGTGTAATATAGTGGGCCGCGCACTCTCGCTGAGGTTAGGATGTCGTGAAACTGGCCTCTAAGGCCTTATAATTTTATGTTTTTCTTTTTTCTCTTTAATATTTGACTTTTAATTTTTATTTTTTATAAAATTAGTTTTATTGTTACGTAATGTTATCTGCATTGGTTATATTTTTAATTAAAATTAATTTATAGTTTTAGATAATAAAGTTGTATATGATTGTGCTATTGTTATTATTTATTAGATACTATATAGATTCAATGTTAGCTCTATTATAGTGCTGATGGTGTAATAGGATAGGATACAATTAATATATAATATATATTGTACTATAGTTAGTAATGAGTCAGTAACGTTATTATACTCTATACTAGCACTAGGTTAGAACTATAATATACTAGTAATGATAATAATTTATTGTTATACATAATTATAATTTACTATTAACTTTAATAATTTTACTATATTACTGCACTACTATGAACTAACGGTATTACATGATAGATATTACTAGTATTACTATTTAATAATAAAATATACGTGACA---------------------------------------------------------------------------------------------------------</ns2:sequence><ns2:name>KY698648.1_Leishmania_braziliensis_strain_MHOM/PE/00/LH699_clone_LH699_118_minicircle_kinetoplast,_complete_sequence</ns2:name></ns2:Sequence><ns2:Sequence dsseqid="sq474" id="sq473"><ns2:sequence>AACTAGTGCTGCATTACTATTGTTACATGAGAATATAATTATTTATAATTTGATAAAAGTTTAGAAAAATATCGATAAAATTTTACTCCCCGACATGCCTCTGGGTAGGGGCGTTCTGCGAAATCGCAAAAATGGCATACAGAAACCCCGTTCAAAAATCCTCGAAAAATCGCTATTTTTGGCCTCCCCGTGCACAATTAGGGGTTGGTGTAATATAGTGGGCCGCGCACTCTGGATTGAGCTAGCATTGTTCGAAACAGGCCTCTTGACCCGTATAAAATTAGATTCTAACTTTAAATTGACTATATTTTATTTTTTAATTATGATTTGAGTTTATATTAGATTATTATGTGCATGATGAATTAAATTATTTAATTTTAAATATAAATTTATTAGTTTTGATATTATTGAATTATTAGTTTATATGATTATAATATTATGATATACTAGTTATTACTCTCTATTCATATCTGCTATTATCTTAGTATCATTGGGGTAATGACTATCCCGTAACTAATATACAATATATGTTGTAATATGATTAGTAATAGGATAAACTTAATAATAGCTCAATGTTACTACTATAGATACTAGACTTTATATAGAGTTTAAACTAATGTTATTATTATTTTAGAACAGTATATATTTTATTTTAATAATTTAATTACACTCATACGTTACTTGTTATTGACTGTTAATAATCTTATTAGTTAAATAATTTTACTAAATATAATATAATGTTTAGCTAT-------------------------------------------------------------------------------------------------------------</ns2:sequence><ns2:name>KY698649.1_Leishmania_braziliensis_strain_MHOM/PE/00/LH699_clone_LH699_119_minicircle_kinetoplast,_complete_sequence</ns2:name></ns2:Sequence><ns2:Sequence dsseqid="sq476" id="sq475"><ns2:sequence>TCTAAATTAAAATTAAAATTGTTTTACTATGAGTATACATCAGTGAAAATTACTATAACACCTCAAAAATGGGGGTAGAATTTTACTCCCCGACATGCCTCTGGGTAGGGGCGTTCTGCGAAATCGCAAAAATGGCATACAGAAACCCCGTTCAAAAATTGCCCGAAAATCGTGTTTTTTGGCCTCCCCGTGCACAATTAGGGGTTGGTGTAATATAGTGGGCCGCGCACATTGGCTAGAGTTAGAATTCGTAAAAGTAGGCCTCTTAGAGGCTTGAAATTTAAAAATTGACGCTAATTAGAGGGGTAATGGAATAAATAAATTAAAAGATGATGTTATATTATTTTAATGTTATTATTTTATTTATAATTCTAATATTTACTAGTTCAATGCTAGTATGTTCTAGTATAGTTAATTAATATAGTTTATATAGTTCGTAATAATACTAAATTATAATCTAATCATTGTGATAATTGTATAGTAACGATAGTAGTATGGTATTAGTTTCATATTAGTTACAATATATATTACATATCTAGTATTATACCAGTATTACACGTATTAGCATGGTTAGAACTATAATGATATAATAATAACTATACTATGTTCTATTACTTGTATTAATTAGATTTAAATTAGATAACATATTTATTTTTATTTTTACTCTTTTACTTGGATTTGATAAACATTAATTACTAATAAAGATAAAATTTATTTACTAGTTTGATTACAAAATATTATT--------------------------------------------------------------------------------------------------------------------</ns2:sequence><ns2:name>KY698650.1_Leishmania_braziliensis_strain_MHOM/PE/00/LH699_clone_LH699_120_minicircle_kinetoplast,_complete_sequence</ns2:name></ns2:Sequence><ns2:Sequence dsseqid="sq478" id="sq477"><ns2:sequence>ATAAAATATTTTAAATTAATAAATTGAAATAATAAATTTAATTGTTATGTCACGTAATAATTCGAAAAATACAGCCAAAATCGTACTCCCCGACATGCCTCTGGGTAGGGGCGTTCTGCGAAAACCGAAAAATGGCATACAGAAACCCCGTTCAAAAAATGCCCGAAAATCGCTATTTTTGGCCTCCCCGTGCACAATTAGGGGTTGGTGTAATATAGTGGGCCGCGCACTCTCGCTGAGGTTAGACAATGATAAAAGTGGCCTCTTAGAGGCTTGAATTTTAATATTTCATTTGAAAATAGAATTATTTGTTTTGATGTTAATTATTAGTTATGTTTTCGCATTAAATAATATTTTTATTTTTTATTAGCTTGTTATCTGTGCATGAACTAGTTAAATATTTATAATATTAATTTTGATTATACTATTGTTATGATGCTAAACGATACAACTTTTATAATTATAGATTAGCCTCGATGTTAGTAATACTAGATTGACTAGATACTAGAATAAATATATATTATAACATGTTACATATGGTTACTATCTAATAATAACTCTATTATCGTGTAATGGTTAGTAATGTATTAGATAACGTATTAGTGATATGATAAGTTTATTTAATTAATGATAATATAATAAATAATAATTCTTTTATAACTTTCACTTTTAATTTTACTTTTGTTTGATAATTATTAGCTAAATAAATTTTAACTATGATTACACTCGTATTATGCTAA----------------------------------------------------------------------------------------------------------------------</ns2:sequence><ns2:name>KY698651.1_Leishmania_braziliensis_strain_MHOM/PE/00/LH699_clone_LH699_121_minicircle_kinetoplast,_complete_sequence</ns2:name></ns2:Sequence><ns2:Sequence dsseqid="sq480" id="sq479"><ns2:sequence>TAGCTTTGATGTATAAATATATTTTTAACTTTATTATGATGCTATACTTTTTCTAAAATTTTATAAAATTAGCGACAAAATCGTACTACCCGACATGCCTCTGGGTAGGGGCGTTCTGCGAAATCGCATTTTTGGCATACAGAAACCCCGTTCAAAAATTCACGAAAAATGCCATTTTTTGGCCTCCCCGTGCACAATTAGGGGTTGGTGTAATATAGTGGGCCGCGCACCCCGGCTTGAGCTAGGACAGTGGAAATATGGCCTCTAAGAGGCTTGTTACGCGTGTTTCTAACTAAACTCGCATTAAAGCTAGATTTATTATATTATTCATGTTAATATTTAATTATATTTAATTATATCTACTCGCTTTGCGATATTATATACTATTACTAGTGCTCGCTATGCGATTATACTGTTATATTAGTAAAACTATAGTGTATTATGTAGTATAACATTTTATAACTCTATGATAATGTCAATACTATGTGTTATTACTCATTATATGCTCCCTTTAATATCAATATAAGTTACAGTTATAGTATTAGGTTAGTATTACGTATATTAACTATTACTACTCTCGATACATACATTGAACTATATCTATACTCAGCGTTACTATGTTATGATATTGAAGTAATATTATTAATTAATTTCAATTTTATATTTTACTAATAGATTATAATTTTTATCTTTTTTATTTACTCGCGTGTTATCATTACATACTAAGTTAGATAAATAAAT---------------------------------------------------------------------------------------------------------------------</ns2:sequence><ns2:name>KY698652.1_Leishmania_braziliensis_strain_MHOM/PE/00/LH699_clone_LH699_122_minicircle_kinetoplast,_complete_sequence</ns2:name></ns2:Sequence><ns2:Sequence dsseqid="sq482" id="sq481"><ns2:sequence>TTTATATTTATAAATTAATTTTGAATTAGAACGTTTTAGTGTTTGTTAATTTTATAATTTTAGTAAAAATGGGGGTCAAATTTTACTCCCCGACATGCCTCTGGGTAGGGGCGTTCTGCGAAATCGCAAAAATGGCATACAGAAACCCCGTTCAAAAATTGCCCGAAAATCGCGTTTTTTGGCCTCCCCGTGCACAATTAGGGGTTGGTGTAATATAGTGGGCCGCGCACATTCTCCTGGGCTAGAACTTCATAATAGTGGCCTCTTAGAGGCTTGTTTTTAAACTTTCTAACTAAACTTGGATAATATTGTTTTATATATTGAATACTAATTTAAATTTATGATAAATATATATTTTAATAATTATAATGGTGCTGTGTTAATATTAATTTGATATATAATAATTATTTACTAGTTTATCTATGTAGTATCTATCAGTGCGATTATATAGTAATAGTTTAGTGATACGTAGATAGATGTATTAGATACTATAATAGGCTATATTACATTACAATATAAGTTACAATTGCTCTAATTTAGATATAATTCATAATACTAATAGATACACCATTATACGCTACATAGTTTGATAAATATAATTACTATAGTTATACTTTTATGTATACGTTAATAAATTTATATTAATACATCTTACTATTATCTTCTCTCTTACCTCTGTTATATGTAGTTAGCTGTAATGACTAGTGTAGATATTTAATTAATATGCATAATAGAACAGT----------------------------------------------------------------------------------------------------------------------</ns2:sequence><ns2:name>KY698653.1_Leishmania_braziliensis_strain_MHOM/PE/00/LH699_clone_LH699_123_minicircle_kinetoplast,_complete_sequence</ns2:name></ns2:Sequence><ns2:Sequence dsseqid="sq484" id="sq483"><ns2:sequence>TAATTGTAATTATATTTTAAAAATAATAAATTTATAATTTTTAGTTTTATTGTCTTATGGTGCTGAAAATTGCGATAAAATCGTACTACCCGACATGCCTCTGGGTAGGGGCGTTCTGCGAAAACCGAATTTTGGCATACAGAAACCCCGTTCAAAAAATGCCCGAAAATCGCTATTTTTGGCCTCCCCGTGCACAATTAGGGGTTGGTGTAATATAGTGGGCCGCGCATCCCGGGCTGGGTTAGAATTGATAAAAAGTGCCCTCTTAGAGGCCATATTTTTAAAATCTATCGTGTTATGGTTGTTTTGAGTTAATAAATTAGTTTTATATTTATTTCTAACATTGTTCTCTGTATTAGCTTTAGATTAGAACTATTATGTAACTAAGATTAGTAATAATTAGTATGGCTAGTAAGTATTATAATTTTATATTGTTATAATGTTAATGATAGTCTATAATGTGTGCTAATTCAATACTATGTTTAGATACGATAATAGTGCTAGTTCATATTAGTTATAACATATATTAGACTAGTTACTATACTATAATATTGAATACTATCTAATAATGCTAATCATTTACTACTCTATCACTTACTTATAATAATACTTGTAACGTTACTAATAATGTACTAGTTAGATTACTATATTTAGTTTATTAATAATTCTATTTACATTCTATTTGACTATTACACGAGCAATTCACTATTACTAACTTATGTTAGCTAAATAATTTTAAA----------------------------------------------------------------------------------------------------------------------</ns2:sequence><ns2:name>KY698654.1_Leishmania_braziliensis_strain_MHOM/PE/00/LH699_clone_LH699_124_minicircle_kinetoplast,_complete_sequence</ns2:name></ns2:Sequence><ns2:Sequence dsseqid="sq486" id="sq485"><ns2:sequence>TTTTAAAATAAAAATATTTTTATACTAGAGTGTTATTATGTTTATGATTCGATATTATAATTTCAAAAAATGCTATAAAATCGTACTCCCCGACATGCCTCTGGGTAGGGGCGTTCTGCGAAATCGCGATTTTGGCATACAGAAACCCCGTTCAAAAATTCGTGAAAAATGCCATTTTTTGGCCTCCCCGTGCACAATTAGGGGTTGGTGTAATATAGTGGGCCGCGCACCCCGGCTAGAGCTAGGATTGGAAAAATATGGCCTCTAAGAGGCTTGTTACGCGTGTTTCTAACTAAAGTTGCTTTGAAATAGAATTATTATTATTTTTAAACTAGTTATTTATTTATTTAATTAACTTTACTTATTAATGTGCTAGTTTAGTTACATTATATCAATACTAATCTATACTGTTCATTGCTAGTATAAATATTGAATTAATATCTTTATAGTTTTATTATTATCGATAACGTTATATTCATTACAGTGTTACTCGTTATATCTATAATATGCTCCTTTTATATTAATATCAATTGCTATTACGTGGATAATATAGTATTAGAGTTAGTGACAATGTATGTAATGTTATAGTTCTAATGATAGCGATAATTTTATAATAATTAATATACAATTAGAATATATAAATAATATTATTAATTTAATTAGATATAATTCATTACTACACTAGCTTGACTATAATTAGAATTAAAATTGTTTTACATTTAGAACTGCTTAGCACTATTATAGTTTAA-------------------------------------------------------------------------------------------------------------</ns2:sequence><ns2:name>KY698655.1_Leishmania_braziliensis_strain_MHOM/PE/00/LH699_clone_LH699_125_minicircle_kinetoplast,_complete_sequence</ns2:name></ns2:Sequence><ns2:Sequence dsseqid="sq488" id="sq487"><ns2:sequence>AATGAGTTAAATATTAAATGATATTACAACTTTGTTATGTGTTCAAATATTTATAATTTTGTCTAAAAATCAGCTCCAAATTTTACTCCCCGACATGCCTCTGGGTAGGGGCGTTCTGCGAAATCGCAAAAATGGCATACAGAAACCCCGTTCAAAAATCCCCCAAAATTCGCTATTTTTGGCCTCCCCGTGCACAATTAGGGGTTGGTGTAATATAGTGGGCCGCGCACATCCTCTCGAGTTAAAATTGTGTGAAACAAGCCTCTAGACCCTTATGTTTTTGTGATTCTAAATTTTAGACTTATATTTGACATTAAAATTGAATTTAAATTAGAATTAAGATTAGTTTTGAATTTATAATGTTATTAATATTTAATTTTATTTGGAACTAGTTTTGTTTTTAATTTAATAAATAATTTAATTCTAATGATATAGATAATTAACGTTACTATTGTTATTACTAATAATGTCGCTAATGATATAATACTGGGTTAGTAATATGTATACTCTCCCTTTAATATTAGAATAAGTTGTAATATATCAGTAATGAGTCGATACATAACTATATTCAATGATAATACTACACTAGCTTCATTACGTATAATAATAGTGACATTGATAGATTTAATAGTATATTATATTTTATGATTTTGATTTATAATTTTACTACACTTTATACTATTCTATTCTAAATTTGATTCTACTATGTTACACGCATTAGATACTAATAATGTTTATAATATAATCACT------------------------------------------------------------------------------------------------------------</ns2:sequence><ns2:name>KY698656.1_Leishmania_braziliensis_strain_MHOM/PE/00/LH699_clone_LH699_126_minicircle_kinetoplast,_complete_sequence</ns2:name></ns2:Sequence><ns2:Sequence dsseqid="sq490" id="sq489"><ns2:sequence>TAATACTATTTTAATTTTAGTGTTACTAGTGCTTATTAGTTTTTATAATTTTAATAATTTCGATAAAAATGGGGGTAGAATTTTACTCCCCGACATGCCTCTGGGTAGGGGCGTTCTGCGAAATCGCAAAAATGGCATACAGAAACCCCGTTCAAAAATCACCCGAAAATCGCTATTTTTGGCCTCCCCGTGCACAATTAGGGGTTGGTGTAATATAGTGGGCCGCACACTCTGGATTGAGCTAGGATTGACAAAACTAGGCCTCTAAGAGGCTTGATTTTATGCGCTGAGAATAATAATATTTTTTAAGTTATATTTTGATATCTAATTTAAAATTTTATGTTACGTTGTTAATATATTTAATTATTTAATTTAGTTTATTAATATTAATTTATTACTAGCTCCGTTACGTATATTATAATTATGATATCACTAGCTTTACTCTATAGTCTATAATAATACTCATTACACTGTTACATCATAGTTTCGCTCGAGTAATACTAGATAATACAATATATAACTGCTTTGTAATATATATTAGCTAATAATACGTGACTATATCGATAATTATATAATACTAGGTTTATTAAGTTTATTAGATTGATAATGAATATAATTTTATAGTTATAATGCTATTACACTATAGTTACTACTTTACATTACTTGATCTTTACTTGCATTGATTACTACATTGGCACTGATACGTTACTATGTTATTAGTATGTTAGTTACAAATTTAAATTTATTAATA-----------------------------------------------------------------------------------------------------------</ns2:sequence><ns2:name>KY698657.1_Leishmania_braziliensis_strain_MHOM/PE/00/LH699_clone_LH699_127_minicircle_kinetoplast,_complete_sequence</ns2:name></ns2:Sequence><ns2:Sequence dsseqid="sq492" id="sq491"><ns2:sequence>AAAAATATTTTATCTTAACAGTGTTATGCTGTGTCTATAGTTTTTAATTTTTTATATTTTTGTTAAAATTCAGGTCAAATTCGTACTCCCCGACATGCCTCTGGGTAGGGGCGTTCTGCGAAATCGCAAAAATGGCATACAGAAACCCCGTTCAAAAATTGACCAAAAATCGCATTTTTCGGCCTCCCCGTGCACAATTAGGGGTTGGTGTAATATAGTGGGCCGCGCTCCCCGACTCGGGCTAGGATGTGTGGAATATGGCCTCTAAGGCCTTATGTTTTATGAATTCTAAATAAAATTGACTTGTAATGCATATATTGAATTAATAATTAAGATTTATATTTATTTTATTATTTATATCTAACTAGTTTACATCTGCTCTTACTAGTAATGATTATTATTTATTAATTTTATTATGTTTATTGTATAGTTACTATTAGATACTAATTATGATACTATTACATCGCTATAATCAGTACTATAATGGTGCTGGTAATGAGTCTAGAATAAGTTAATATCAATATAAGTTACGTATAAATTAGCTAATATTATTAACTTTAATAGTAAGCTAGTTAGATACTATAATAGCATTGAATAAAGTTTATTATATTGATAACATTATAGTTTTATATTTATATAATTCATATTTACATTTTTTATTTTTTATTTTGATTATTACTAAACGTTACTAATTTATTGCTAGCTATACACAGTGCACATTATAATTATAAATTAGATAAT---------------------------------------------------------------------------------------------------------------------</ns2:sequence><ns2:name>KY698658.1_Leishmania_braziliensis_strain_MHOM/PE/00/LH699_clone_LH699_128_minicircle_kinetoplast,_complete_sequence</ns2:name></ns2:Sequence><ns2:Sequence dsseqid="sq494" id="sq493"><ns2:sequence>TCATTAGTAATGCGTGGTAACGCGTTAGTAATGAGTCTGAGTCATTACTCAGTTGAATTACAGCAAAAATTACGATAAAATCGTACTACCCGACATGCCTCTGGGTAGGGGCGTTCTGCGAAATCGCAAAAATGGCATACAGAAACCCCGTTCAAAAATTGACCAAAAATCGCATTTTTCGGCCTCCCCGTGCACAATTAGGGGTTGGTGTAATATAGTGGGCCGCGCACATTCTCCTGAGCTAGGATCAATAAAACTAGGCCTCTTGGTGGCCTTATTTATGAATTCTAAACTGAAATTGAAATATTATTAATTTAAATGAAGAAAACATATTAATTTTATTTGTTAACTAATTTATGCGCATAAGATTACAATGTTTGACTAGTATAGTTACTATTATATTATCTAGTAGCATCATGTATATATAAATCTATATTAGCTCTATTACTAGTATGTATTAGTATACTTTATAGTATGATAGTAATGATATCAGTATAATAGTAGAAATAGTCAAAATAACTGCTTTATAACTAATATATTTCATCATTTTACGTATTATTTAGCTAATATTCACTCTATAGACTAGTAACTATAATTATTAATTTTATAATGTAATATCTAGTGTTATAAGTATAATTAGAATATAATTTTAAATACTAATTGATATACTATTATTTAACTATGCTTTACATATAGTTGCTGATATAATATTAATACAGTTTAGTTATCGTAATAATAAATATACAGTAATACTAGTTTA--------------------------------------------------------------------------------------------------</ns2:sequence><ns2:name>KY698659.1_Leishmania_braziliensis_strain_MHOM/PE/00/LH699_clone_LH699_129_minicircle_kinetoplast,_complete_sequence</ns2:name></ns2:Sequence><ns2:Sequence dsseqid="sq496" id="sq495"><ns2:sequence>TGTTAATTGTTTGTTACATTTTAATTTTAAATTCAATTTAGTTTATGACATTGTGGTATATCGATAAAAATCGATAAAAATCGTACTCCCCGACATGCCTCTGGGTAGGGGCGTTCTGCGAAATCGCAAAAATGGCATACAGAAACCCCGTTCAAAAATCCCCCAAAATTCGCGTTTTTTGGCCTCCCCGTGCACAATTAGGGGTTGGTGTAATATAGTGGGCCGCGCACTCCAGCTCGAGCTAGGATCATAAAATAATGGCCTCTTAGAGGCTTGTTTCTCGCGTGTTAATATATTTTTAGACAACACTGATTTATTAATTAATATTTAACATTAGAACTGGTTATTACACTGCTATTAGATAATAATTATTAGTGCATATTATATTTTAATATTTAGTGTAACATTAGTAATATGATTAGCGACAATACTAGTTTATTATAAATTTAAAGTTTATGATTTGGTAATACTTAGTTACTGGTTAGATAACATTACATCACTAGATATATCACATATAGAATATATTCTATATATAATATGACTAGTTACGTATGATATAGTATTATTAAGATTATTGAACTTTGATAATTAGATAAATAACTATACTATAGTAGAACTAGCATTGAGATAATATTATACTTTTATTAAATATATAATACTGTAACACATAATACTTATATACTTCCTCTTACCTCTTATGATGTTAATATTACACTCTGTTATTAGTAACATTTAGTTTTAATTCATTAG------------------------------------------------------------------------------------------------------------</ns2:sequence><ns2:name>KY698660.1_Leishmania_braziliensis_strain_MHOM/PE/89/LH754_clone_LH754_1_minicircle_kinetoplast,_complete_sequence</ns2:name></ns2:Sequence><ns2:Sequence dsseqid="sq498" id="sq497"><ns2:sequence>TAAATAATTTTTATAATTTGGTTATGATGTTTTAATATTGAAATTAAATTTTAATAAAATCTAGAAAAATGGGGTCCGAAATTTACTCCCCGACATGCCTCTGGGTAGGGGCGTTCTGCGAAATCGCATTTTTGGCATACAGAAACCCCGTTCAAAAATTCACGAAAAATGCCATTTTTTGGCCTCCCCGTGCACAATTAGGGGTTGGTGTAATATAGTGGGCCGCGCACATCGTCTTGAGCTAGAACGTGGTGAAACAGGCCTCTTAGAGGCTTAGTTTTTAAAATTTAAATGTTTCTCGAATAATAACTTGATATTGACTTTAATTTTACTATTATTGCTACTATGATGCTAGTTTATATATACTTATCTAATACTAGTTCCATTACTGCTCTATATTAGAACACGTTAGATTAATAATTATAACTTTAATATAATTAATTTTATTATAATATTTTCGCTAACTATATACTCATTATTACTGTGTTATGATAGTATACATTGAGCAATTAGATATTAATATAAGTTAGCATATATTTAGTATTATTTAGTATACTTAGCTATAACTATAACTTTACTAATGTTAGTGATACTAGTGAATGATATGATAATATGAATAGTAATAATTAGTAATTAAATTATTTATAACATTACATTTAATCTTCTATTCTAAACTTTTATTTATGTTATCTTATGTGATTAGCTCAATTAAATTTAAATTTATAAGTTTTTGTTTAGA-----------------------------------------------------------------------------------------------------------------------</ns2:sequence><ns2:name>KY698661.1_Leishmania_braziliensis_strain_MHOM/PE/89/LH754_clone_LH754_2_minicircle_kinetoplast,_complete_sequence</ns2:name></ns2:Sequence><ns2:Sequence dsseqid="sq500" id="sq499"><ns2:sequence>AAAAATAATTTTATATTTTCTCTAATGACTCGTGTTAAGATGCATTACAATTATTAATTTTTATAAAAATCCTCATAAAATCGTACTCCCCGACATGCCTCTGGGTAGGGGCGTTCTGCGAAAACCGATTTTTGGCATACAGAAACCCCGTTCAAAAAATGCCCAATTTTCGTGATTTTTGGCCTCCCCGTGCACAATTAGGGGTTGGTGTAATATAGTGGGCCGCGCACTCCGGTCTGAGTTAGGATACGTGAAAAGTGCCCTCTTAGAGGCCATATTTTTAATTTCTAGCTAAACTGCACTGATATTGAATATTATTTAGCTTATGATGTTAATAAATGTTAATTACTAATTATATTATTGCTAGTTAAATACATATACTAGTTCTCTTACTTAGTTAATATAACTGTTCTATGATTAGCTATAATACGCGACAATAATAATTATTTAATGATAGTATAACTCAGTATGGTGTAGTATGTATGATGTTCGAGTTAGAACACAATATAACTAATATTAATATTAGTTTATATTGTAATATTACTACTAACACTAACGTTATTGGAACTAGATAATACTTTTATAATAGCATTGAATGTGATACTAATGAGATTGTATAAAATAAATATAATTATAATAGTTCTAATTTTATTCTAATCTTATATCTAAATACGCGACTACTAAGCTCTAGTTTAACTTTAATAAATATTTTGATTTGTTATTATACTGTAACTCTTAAT----------------------------------------------------------------------------------------------------------------------</ns2:sequence><ns2:name>KY698662.1_Leishmania_braziliensis_strain_MHOM/PE/89/LH754_clone_LH754_3_minicircle_kinetoplast,_complete_sequence</ns2:name></ns2:Sequence><ns2:Sequence dsseqid="sq502" id="sq501"><ns2:sequence>AAAATAAAAAATAAAAATTTAGTAATACACGTTATTATGGTGTTATAATGTTTATAAAATTCGTAAAAATGGGGGTCAAAATTTACTCCCCGACATGCCTCTGGGTAGGGGCGTTCTGCGAAAATGGAAAAATGGCATACAGAAACCCCGTTCAAAAAATGCCCGAAAATCGCTATTTTTGGCCTCCCCGTGCACAATTAGGGGTTGGTGTAATATAGTGGGCCGCGCACTCGGAATTGAGCTAGCTTTGATGAAACTAGGCCTCTTAGAGGCTTGATTTTTAAAATTAACATTGAAATTAGAGATAAATGAAATAAAGCTTAATATAGACTTGTTAATGTTGATTTGAATTAATATTTATTCTAATTATAATTATTTATTAACTTATCTCACACTAGTATTGTTATGCTCATTATACTATATAGTTTTATCTATGTATACTAATTTTATAATATTATAGTACCGGTTAGATACTACTTAGTTATATACTCGCGACATTACCAAATAATATCAATTGTAACTAATATTAGATATGTGTAGACTAGTAATACATATAATAACTATAACTCTATCTTACTATTAGCTTAACAATAAAGTTTATTTTAGTATATTATAATTTTAATGTTAGTATGTTATTAGATTCAAATAATAATTAATTTAAGTTTAATAAATATATTTACTCTGATGTTAATTGCATTAGAACTTTACATGGCTATCATTACTCGAGATAATACTAATA-----------------------------------------------------------------------------------------------------------------------</ns2:sequence><ns2:name>KY698663.1_Leishmania_braziliensis_strain_MHOM/PE/89/LH754_clone_LH754_4_minicircle_kinetoplast,_complete_sequence</ns2:name></ns2:Sequence><ns2:Sequence dsseqid="sq504" id="sq503"><ns2:sequence>CTAATAGAACAAAATAAGTTTAATAAATTTTTATAAAATTACATTACACCTGTGTTACATCTCGAAAAATCCTTATAAAATCGTACTACCCGACATGCCTCTGGGTAGGGGCGTTCTGCGAAAACCGAAAAATGGCATACAGAAACCCCGTTCAAAAATCCCCCAAAATTCGCGTTTTTTGGCCTCCCCGTGCACAATTAGGGGTTGGTGTAATATAGTGGGCCGCGCACTTCAGCTCGAGCTAGGATCATTAAAATGTGGCCTCTTAGAGGCTTAAATTTACGAAATTAAATTGTTTTGCGATAAATAGACTTTAATGTTAAAATTGAATTAATGTTTTATTAGTTTTGATAATTATAATGATTATTAACTTTAACTAGTTTTATTTTTATTTTATAATATTTAATTTGATTAGTTATGGTTATGATAACATTAATTATATAGTTACTAATTTTATCTTAATTATAGACAATGGTTAGTGCTATTATTGAGTGGTTACCAGGTATTACTAGAATATATTAATATATAAGTTATATTAGTGTAATATGAGCATAATAATACTAGTTTTATAAAGTTAATAGATACTATAATTAAACTACTCTATCACTAGCTTTATAATTAGTAACATTGATGTGCACTGATAATAGTAACAATTAATTTATTAAAATAATATTACTAGCATACATATATAACACTATTTATATAATTTTAGTTTGATAATAGTTCTAATACGTTGCTAACTAGTTTA--------------------------------------------------------------------------------------------------------------</ns2:sequence><ns2:name>KY698664.1_Leishmania_braziliensis_strain_MHOM/PE/89/LH754_clone_LH754_5_minicircle_kinetoplast,_complete_sequence</ns2:name></ns2:Sequence><ns2:Sequence dsseqid="sq506" id="sq505"><ns2:sequence>GTTATATTTATAAATTAATTTTAAATTAGAACGTTTTAGTGTTTGTTAATTTTATAATTTTAGTAAAAATGGGGGTCAAATTTTACTCCCCGACATGCCTCTGGGTAGGGGCGTTCTGCGAAATCGCAAAAATGGCATACAGAAACCCCGTTCAAAAATCCTCGAAAAATCGCTATTTTTGGCCTCCCCGTGCACAATTAGGGGTTGGTGTAATATAGTGGGCCGCGCACATTCTCCTGGGCTAGAACTGCATAATAGTGGCCTCTTAGAGGCTTGTTTTTAAACTTTCTAACTAAACTTGGATAATATTGTTTTATATATTGAATACTAATTTAAATTTATGATAAATATATATTTTAATAATTATAATGGTGCTGTGTTAATATTAATTTGATATATAATAATTATTTACTAGTTTATCTATGTAGTATCTATCAGTGTGGTTATATAGTAATAGTTTAGTGATACGTAGATAGATGTATTAGATACTATAATAGGCTATATTACATTACAATATAAGTTACAATTGCTCTAATTTAGATATAATTCATAATACTAATAGATACACCATTATACGCTACATAGTTTGATAAATATAATTACTATAGTTATACTTTTATGTATACGTTAATAAATTTATATTAATACATCTCACTATTATCTTCTCTCTTACCTCTGTTATATGTAGTTAGCTGTAATGATTAGAGTGGTTACTGTATTAATATGCATAATAGATCAGT----------------------------------------------------------------------------------------------------------------------</ns2:sequence><ns2:name>KY698665.1_Leishmania_braziliensis_strain_MHOM/PE/89/LH754_clone_LH754_6_minicircle_kinetoplast,_complete_sequence</ns2:name></ns2:Sequence><ns2:Sequence dsseqid="sq508" id="sq507"><ns2:sequence>ATATAATATTTAGTTAACATAGAAATAATTTTATTAAAACTGTTAATTATCTTGAAATAATCGATAAAATAGCCTTCAAAATTTACTCCCCGACATGCCTCTGGGTAGGGGCGTTCTGCGAAATCGCAAAAATGGCATACAGAAACCCCGTTCAAAAATCCCCCAAAATTCGCGTTTTTTGGCCTCCCCGTGCACAATTAGGGGTTGGTGTAATATAGTGGGCCGCGCATTCCAGCTCAGGTTAGATTGGTGCGAAACTGGCCTCTAAGGCCTTATAATTTTAGAATTTAACTTGAATGGCTTTATAATTTATATTTAATGTTAGAAATTAATTATTAAATAGTTTTATCTAGTTTTATATTATTTGTTAATGCTAGTTTTGATTATAGTGCTGTTCTATTTATTAAAAATAATTTTATTACTAACGATATTATGTGCTATAACGTTGAATAAAGTTTGAATAAAATAATGTTATTAGATTGGCTGTAATATGATAGATACGATACATTATATATTCCCTTTGCTTTAATATTAGTATATAATAGCTCTATTACTGTATTACTATAACTTCACTGACATTGCACTATTATTTATAAAATTTAAATTTAATACTAACGTTATACATATAGTTTTGATTGTAATACATTTTAATAATAAATATAATTTACTATTTAGTTCAAATCAATTTTACTATAAGCTTTTCGATATAACACTATTAATATACTGGTTATTAGAACAGTAATGTGAGAA------------------------------------------------------------------------------------------------------------</ns2:sequence><ns2:name>KY698666.1_Leishmania_braziliensis_strain_MHOM/PE/89/LH754_clone_LH754_7_minicircle_kinetoplast,_complete_sequence</ns2:name></ns2:Sequence><ns2:Sequence dsseqid="sq510" id="sq509"><ns2:sequence>TAAATATTTTATAATGTTAGTGTCTTATGCGCATACAGTGATTATATATTTTTTAAAAATACGTAAAATTCGAGACAAAATCGTACTACCCGACATGCCTCTGGGTAGGGGCGTTCTGCGAAAACCGAAAAATGGCATACAGAAACCCCGTTCAAAAATCCCCCAAAATTCGCGTTTTTTGGCCTCCCCGTGCACAATTAGGGGTTGGTGTAATATAGTGGGCCGCGCACTCGGACTTGAGCTAGCTTCGTTAAAAGTAGGCCTCTTAGAGGCTTGTTTTTCTAATTTTAGATTTATTTTTATTTTTATGTTATTAATTAATTTATAAATTGAAATTTGTTTTTAATTAGAACTATTTTGTTAATAATTAGTTAATAAGAATTGATAATAATTAATAATAAGTTTATTGATAGCTTTAATTGAATAATATTATTTATACTTTTAATAGTTCATAACTTTATCTATCTCATTAGCTAATCATTGTCGCGTATGTAGTATGGTTATTAGTATCATATTAATATCAATTTATATTGTACTATATTATGTCTCTAACTCGATAATAATGCTATAATTGATAATGTATACAGTGCACTATAAAGTTAATAGAGTATAAATATATAATTATTATAAACACTAATTCGTTACTAACTTTATCTATACGTTAATTATACTTTTACTTGTATTTATATTTCGCTGTGTATAATACTAAATTAGTTTTATTATAGCACTGATACGTTACAAAGTTAGAAC------------------------------------------------------------------------------------------------------------</ns2:sequence><ns2:name>KY698667.1_Leishmania_braziliensis_strain_MHOM/PE/89/LH754_clone_LH754_8_minicircle_kinetoplast,_complete_sequence</ns2:name></ns2:Sequence><ns2:Sequence dsseqid="sq512" id="sq511"><ns2:sequence>AAGATAATACTTTAACTTTATTATTAGATCACAATAATTTTTAATTTTATTTTCATGTTAGCTCAAAATTAGGGTCAAAATCGTACTACCCGACATGCCTCTGGGTAGGGGCGTTCTGCGAAAACCGAAAAATGGCATACAGAAACCCCGTTCAAAAAATGCCCGAAAATCGCTATTTTTGGCCTCCCCGTGCACAATTAGGGGTTGGTGTAATATAGTGGGCCGCGCACCCCGGCTGGAGCTAGGATTGATAAAATAAGGCCTCTAAGAGGCTTGTTTTAATAGTTTCTAACTTGAATCTAACTTTAAACTTATTTTTGACTTTAAATATTAATAATAATGTTGTTATATGGTATTGACTAGAGTTTAGATAAATATAAATTTTAAAATTATAATAATTAGTGTGTTACTATAGTTTATTGAATATGATTAGATTATTAAATTTAATAAAAGTTAGTTCAACGTTATGATATGGTTATAGTTACTATTCAATACTAGCCTAGTTCATATAGAATATAACTTATATTACACTTATTATACTACTATTATACATACATTAGACTATAACTATCGACTATTAAATATTATATTACTTGTTCTCTTATAGCACTATTATGTTCTCTTATAGTTATGATATTTATTTATAAAATTGAATATACTAAATTATATAATACATTACACTCTATATTTACTCTATAGTGTTCGATAATATACTAGTTATACTATGTGTTACGATGAT-----------------------------------------------------------------------------------------------------------------------</ns2:sequence><ns2:name>KY698668.1_Leishmania_braziliensis_strain_MHOM/PE/89/LH754_clone_LH754_9_minicircle_kinetoplast,_complete_sequence</ns2:name></ns2:Sequence><ns2:Sequence dsseqid="sq514" id="sq513"><ns2:sequence>TAATTTTACTATTACAGTTTTATTAGTTTGATAATAATTTTAATTCTTATATGCTCAATGTTCGAAAAATAACGATAAAATCGTACTACCCGACATGCCTCTGGGTAGGGGCGTTCTGCGAAATCGCAAAAATGGCATACAGAAACCCCGTTCAAAAATTGACCAAAAATCGCATTTTTCGGCCTCCCCGTGCACAATTAGGGGTTGGTGTAATATAGTGGGCCGCACACCCCGGCTGGAGTTAGAATGATGAAAAAGTGGCCTCTAAGAGGCTTGAAAATTAATTTCTAGATAAAATCTAATTATATGTTAAATTTAAATCTTATTTATTAGTTTAGCTCTAGTTTATATTTATTATTTATTATTAATGCTTGTTAATAGTTTATAATTAGTATACATTTAGTTTCATTATATTATTAATATTATTTATAATGTTAGTTCTAATTATACTCTATCTATACTCGTAATGATACTATTGTATTACATGGTTATGGTATAGCTAAAATATACTAACTTGTACTAATATTAATATATATTGTGGCTGTATTATAGCTAATTACACTCATTATACCATACTATTACTCTATCTATAATAATACTACTCACGTTGATAAAGTTAGTTACTATAATTTGGATATAATATTTTATTTAATATATACACTATGTTTAACTCTGCATACTATTTGTTTCTATCTATTACGCTAATGAGAACTGTTATATGTATGCAATGAGTATATAATGTTAATAAA-------------------------------------------------------------------------------------------------------------</ns2:sequence><ns2:name>KY698669.1_Leishmania_braziliensis_strain_MHOM/PE/89/LH754_clone_LH754_10_minicircle_kinetoplast,_complete_sequence</ns2:name></ns2:Sequence><ns2:Sequence dsseqid="sq516" id="sq515"><ns2:sequence>TAAAACATTAGTAATAACGTTGTTACATCGTGGTATTACATCAGTGATAATATTAAAATTGCTCAAAAATAGGCATTAAATTTTACTCCCCGACATGCCTCTGGGTAGGGGCGTTCTGCGAAATCGCAAAAATGACATACAGAAACCCCGTTCAAAAATCACCCGAAAATCGCATTTTTTGGCCTCCCCGTGCACAATTAGGGGTTGGTGTAATATAGTGGGCCGCGCACTCTCGCTGAGGTTAGACAATGCTAAAAGTGGCCTCTTAGAGGCTTGAATTTTATAATTTGGAATTAAATTTGAATAAACTGATTTTAAACTATATTTTATATTTGTTCTCTGCTATTACACTCATATATACTCTATTATATTGCTAGTTCTATTTATTTACTAATCTATGTTCCGTATAAATAATATTTTATATAGTTCAATTGTATACGTATAATGTTATCTAAACTTTATAATATAGCTTCGTTAGTATGATGTTAGTGTTATTATAGTGTAGATACTAGCATAACTAATATATAACTTATATTGGAGCTGATATTAGAGTATTATGGTTATGGATAAGATATAATAATTTTATAACATTATATTAAACGTTACATTCAATGATATCGCTAATTTAGTTTCATTATTAATTTTATTGTTACGCTATTTATACTAATTAATATAATTATGATTTACTAATAATAGAACTCGCTTAGCGATATTATACTTAGTATAGATACGTGACAATTAGAAAATAATTTATAA------------------------------------------------------------------------------------------------------</ns2:sequence><ns2:name>KY698670.1_Leishmania_braziliensis_strain_MHOM/PE/89/LH754_clone_LH754_11_minicircle_kinetoplast,_complete_sequence</ns2:name></ns2:Sequence><ns2:Sequence dsseqid="sq518" id="sq517"><ns2:sequence>TTATAACGATAATAAATTTTAGTTCTACAGTATTACATCCTAAGGAGTCGACTCCTTACCCCGCAAAAATGGGGGCAAAATCGTACTACCCGACATGCCTCTGGGTAGGGGCGTTCTGCGAAATCGCAAAAATGGCATACAGAAACCCCGTTCAAAAATCACCCGAAAATCGCGTTTTTTGGCCTCCCCGTGCACAATTAGGGGTTGGTGTAATATAGTGGGCCGCGCACCTCGGCTTGAGCTAGCATCATCGAAAACTGGCCTCTAATGCCGTATAAAATTGGAAAACTAACTTTTATGATTATTATTTGATATTTAAATATTTAATTTTAGTTTTTAAATAAATTTTTATTCTAACGTTGTTATATCTAATTAGCTGTTCGATAATAAATAATTATTTAGTTAAAATTAGAATTGATATTGTATTATTACGTATTAGATTGATTTAAAGTTTATAATTTTATATATCGATAGTATTGCGTTGTTATGAGTAGATACTAGCTCTATATCATATTAGATATTAATTATATTCTATATTAGCTAATAACACTATCTCACACTATGTATATGGTTAGATAATAACGTTAGATAAAATGATATAGTAACTATAAATAAATTTATTATATACTTTGAATAATAATACTAATATACTTTACTAATTACATTACTTTGATTTTACTAATTGAGATAACCATTGCTAGTTCTAAATAGTTACTAATTAATAATTATATTTACTAGCTCTGTATTAATT-----------------------------------------------------------------------------------------------------------</ns2:sequence><ns2:name>KY698671.1_Leishmania_braziliensis_strain_MHOM/PE/89/LH754_clone_LH754_12_minicircle_kinetoplast,_complete_sequence</ns2:name></ns2:Sequence><ns2:Sequence dsseqid="sq520" id="sq519"><ns2:sequence>TATAATAAATAAATAAATTTTATTTTACACAGTGTTATGCTGTCTTAGATTATTAATTTTTATTAAAAAGTGGCACAAAATCGTACTACCCGACATGCCTCTGGGTAGGGGCGTTCTGCGAAAACCGAAAAATGGCATACAGAAACCCCGTTCAAAAATCCCCCAAAATTCGCGTTTTTTGGCCTCCCCGTGCACAATTAGGGGTTGGTGTAATATAGTGGGCCGCGCACCCCGGCTGGAGTTAGAATGATGAAAAAGTGGCCTCTAAGGCCTTATAAAATTGAAAACTAAATTAAAATGAATAGAAAACTAATTTATGTTATTTTTAAGTTTTATTTTATTAATGTTTCGCTATATTTACTAATTTAATTAATTTATTTTAATGCTAGCTTTGGTTATTAATATATAGTTTGTTATATTGTTTAAAATTATAATTAATTGTTATAAATAGTTTTGATTATACTCTATTACTGCTCTATCTCTGTAACCCATCTATATACTAGATTAGCTCTAATATAACTTATATTTAATATATGTTAGTAATATTGTATTATGAGTGTTAGTATTATAATTGACGTAATGATACTATCTTATTATATCTATTCAGTACTATACCAGTTCTATTATACGTACTATTAAAATATAATTTCACTATTACATAATAATACATTTACATACACATAAACTTATCTTACTTGATTGTTGTTATTACGTTGCATACTAATTTTAATATTTTAGTAATAGTTCGAAT-----------------------------------------------------------------------------------------------------------</ns2:sequence><ns2:name>KY698672.1_Leishmania_braziliensis_strain_MHOM/PE/89/LH754_clone_LH754_13_minicircle_kinetoplast,_complete_sequence</ns2:name></ns2:Sequence><ns2:Sequence dsseqid="sq522" id="sq521"><ns2:sequence>ATTTAAATATTTTTATTTTAGTAGTTTATGAGTTTATGCCTAAGGAGTCGACTCCTTACCCCGCAAAAATGGGGGCAAAATCGTACTACCCGACATGCCTCTGGGTAGGGGCGTTCTGCGAAAACCGAAAAATGGCATACAGAAACCCCGTTCAAAAATCACCCGAAAATTGCATTTTTTGGCCTCCCCGTGCACAATTAGGGGTTGGTGTAATATAGTGGGCCGCGCTCCCCGGCTCGAGTTAGGGTTGCATAAAACTGGCCTCTAAGACCGCATAAAATTAAATTTTGTCGTGTTATGGTTAATTTAGCTTTGAAATTATTTTTATTTTAATTTTTATTTAATAATTAGCTTATAGTTGTAATGTTATTAGTATTGGATGATATTATTAATTTATAATTATTGTTCTGATTAGTTCTATTCTATAATCTATACAATTACTATTCCACTCTAGTATATAACTATGTCTATCACTAGCTCCATGTAGTTAATAATACTACATTATCAATATAATTACAATATATATTGTAATATATTGGTAATGTGTTACATTACATAGTTATAAGTTTAATACTTATAACTATACACTGACATAGAGTAGATAAATGTTATACTGAATGGAGCTGAGATAATATTATTATGAATATATAAATATGAATATAACTATAATTAAATATGACACTAATCTATGCTCTATTATATCTTTATTATTTCTCTATCTCAGCTCTAATTATAATTTATTATTAGTTTC-----------------------------------------------------------------------------------------------------------</ns2:sequence><ns2:name>KY698673.1_Leishmania_braziliensis_strain_MHOM/PE/89/LH754_clone_LH754_14_minicircle_kinetoplast,_complete_sequence</ns2:name></ns2:Sequence><ns2:Sequence dsseqid="sq524" id="sq523"><ns2:sequence>AATTTATTTTAATGTTTGTTATGATGTAATGCGTTTTGAATTTTATAATTTATTAAATTTCATCAAAAATGAGGTCCGAATTTTACTCCCCGACATGCCTCTGGGTAGGGGCGTTCTGCGAAATTGCAAAAATGGCATACAGAAACCCCGTTCAAAAATCCTCGAAAAATCGCATTTTTTGGCCTCCCCGTGCACAATTAGGGGTTGGTGTAATATAGTGGGCCGCGCACATTCTCCAGAGCTAGAACTCGTGGAACTAGGCCTCTTAGAGGCTTGATTTTTGATTTTCTAACTTTACATGTGATAAATAGATTTAAACTTTGATAAAATATAATTTTTATTAATAATTGACTATGTTTCGCTGATATATTAATTTTATTTAGTTAGATGTAATTATAAATATTAAATAATACTAATACAGTTCCATTACGTTACTATTACTTATCAATGTTATGCTCGATTAGCGACAATGATATAGTATGATACACTGGGTAATGAGTTTAGAACAAGTTGATATTAATATAAGTTGTACTATAATTGTAATACTATAGTTTATAATACTTAGACTATACTCATACTATACTAGCTTTATTTATAATTTTAAATTTATTATTTTATGTAGTTGATAATTATATAATTCATATTTACACTTTTTATTTTTCATTTTAGTTTTATTATACTTGCATTGTTACTCGTAGTTTAGTAATGATATGTTCTCTATTAGCTAATAATAATTAATA----------------------------------------------------------------------------------------------------------------------</ns2:sequence><ns2:name>KY698674.1_Leishmania_braziliensis_strain_MHOM/PE/89/LH754_clone_LH754_15_minicircle_kinetoplast,_complete_sequence</ns2:name></ns2:Sequence><ns2:Sequence dsseqid="sq526" id="sq525"><ns2:sequence>TTGTTAAAATAATATTTAATACTTTGAGTTATAATGTTGCCTAATGAGTCGAGTCATTACCAGTGAAATTTAGCTAAAAATCGTACTCCCCGACATGCCTCTGGGTAGGGGCGTTCTGCGAAAACCGAATTTTGGCATACAGAAACCCCGTTCAAAAAATGCCCAATTTTCACGATTTTTGGCCTCCCCGTGCACAATTAGGGGTTGGTGTAATATAGTGGGCCGCGCATCCCAGCTCAGGTTAGAATGCTGCAAAAGTGGCCTCTAAGGCCTTATAATTTTGAAATTTAAATGTTTTTCTGAAATTAAATAAATCTAGTTTAAAATTAAATTTGAATATTATTTTATTTTAATTATTAAGTTGATTAGCTATAAATTAATTTAATTAACTAGTTTGATGCTAGCTTAACTATAAATATTTTATTAACTTTATACAACTATGATAATTCTAATCTATCTTATAACATTACTATACTCGTTACTCATAATGTCGCTAATATCAGTATAATATATATTCCCTTTGCTTTGTAATATGGTGATAATAGTATAATATCATTGAGTTTATATAATTTTAATAAAATTTAATAAATATTGATTGACTATAGTTTTAATAATTAATAGATAACATTATTACATCTTAATTATAAACTTTCTTTTCTGTGATATTACTAGCTTAGATAGAACATTGTTATGCTAATACGTACTGATAACTAGCACTAGTCTAGATAAAATTATAATGT----------------------------------------------------------------------------------------------------------------------</ns2:sequence><ns2:name>KY698675.1_Leishmania_braziliensis_strain_MHOM/PE/89/LH754_clone_LH754_16_minicircle_kinetoplast,_complete_sequence</ns2:name></ns2:Sequence><ns2:Sequence dsseqid="sq528" id="sq527"><ns2:sequence>GTTAGTCTATTAGTGACATTGTTATTATTGCGTTACATGTTTTTATAATTTTCAAAAATATATTAAATTTCACACCAAAATCGTACTACCCGACATGCCTCTGGGTAGGGGCGTTCTGCGAAAACCGAAAAATGGCATACAGAAACCCCGTTCAAAAATCCCCCAAAATTCGCGTTTTTTGGCCTCCCCGTGCACAATTAGGGGTTGGTGTAATATAGTGGGCCGCGCATCCCAGCTCGAGTTAGAATGCCTCATTATAGGCCTCTTAGAGGCTTAATTTTTAGATTTTAAATAATTTTGACTTTAAATATAAAATTCTAACTTATTAAAATTGATTTACTGTTATTATGCTAGATAGAGATAATATTTATTTTAATTATAAAGTTGTATGTCATTTTATTATTATATTTGTTTATCTATAATTTAATAGTAATACGCTAGTTCCATAATTATATAACAATGCTGTACTATGATGCAGTATGGTGTTAGAACTATGTCTAGAGTGTAATATATATATTAATTGTAATTGATATTAGCGCATTACTATCATTATTACTATCTATAACGTTACTAACACTGTACTATCTCGTTACTATATAGTTTATAAAATTATTATTACTTTGAATATACTAATTATATTTACGTATTATACTTCTAATATCTATTCACTCATTGGCTTATATAATTACTATTAATAAATTTAATTACTACTAATCAATGTATCATTAGAATTTAATTATA---------------------------------------------------------------------------------------------------------------------</ns2:sequence><ns2:name>KY698676.1_Leishmania_braziliensis_strain_MHOM/PE/89/LH754_clone_LH754_17_minicircle_kinetoplast,_complete_sequence</ns2:name></ns2:Sequence><ns2:Sequence dsseqid="sq530" id="sq529"><ns2:sequence>TATTATTTTTATTAACTAGTGTCTTACTAGTCTATAAACTTTTTATTATTTTTATAAATATTTAAAATTTTAGCCAAAAATCGTACTCCCCGACATGCCTCTGGGTAGGGGCGTTCTGCGAAATTCGAAAAATGGCATACAGAAACCCCGTTCAAAAAATGCCCGAAAATCGCTATTTTTGGCCTCCCCGTGCACAATTAGGGGTTGGTGTAATATAGTGGGCCGCGCACATCCTCTCGAGCTAGAACGTGGTGAAACAGGCCTCTTAGAGGCTTAGTTTTATGATTTTGAATGAAACACAGAATAAATAAAAATATTTCACTTATATAACATAATTCTCTGCTTTACATCTAATAATTATTTTAAATTAGTTAATAATAGTTGTTCTAATGTATTACTAGTTAAATATGATAATATATAGTTCTATTATTGTTATTATATCAGTACTATTATGTATCTATACTATCAACTCTATTATACCATAATTATCCTCTCGTATTACTAGATATTCATAATATAACTGCTTTGTAATATATATTGTGCTAGTTTTATTGATATTATTCATTACACTATAACGTTACTATCACTTTACTAATATTATTATAATTATTACGTTACAATGCTAGTTATACTTTATAATACTAGTTACTACTCTATATTACTCGAATTTTACTTGTGCAATACATAGATATTAATTAAAATTTAATAATACAGTTAGTACTAATGAGTTTGAATTATAATTTAACATAA------------------------------------------------------------------------------------------------------------</ns2:sequence><ns2:name>KY698677.1_Leishmania_braziliensis_strain_MHOM/PE/89/LH754_clone_LH754_18_minicircle_kinetoplast,_complete_sequence</ns2:name></ns2:Sequence><ns2:Sequence dsseqid="sq532" id="sq531"><ns2:sequence>AATTTTAATAATGCTATACAACTTTAATTAGTGTGTTATGTCTTTATATTTTTTATATTTTTTATAAATTTCCATTAAAATCGTACTCCCCGACATGCCTCTGGGTAGGGGCGTTCTGCGAAATCGCAAAAATGGCATACAGAAACCCCGTTCAAAAATACCCCAAAAATCGCGTTTTTCGGCCTCCCCGTGCACAATTAGGGGTTGGTGTAATATAGTGGGCCGCGCACATTCTCCCGGGCTAGGATTGTTAAAAAGTGGCCTCTAAGGCCTTATAAAATCGCTGTTGTAATTTTATCTTTAATTTGTCGCATATATTTAGCTAAACTTGGATTTTTTATTTTATTTTTATTTAATTAGTGCTGTTATGTGATAAATAAGATTAATTAGATAATAAATATTTTTAATTATTTATAATTATCATATGAGTTTAATAATTTTACTATTTTTAGATAATATAGTTTTTATAAAGTTATGATTATGGTGTTACTGGTCATTAGGCTAATTTTGATATTCTATATTAGTTATAACTTGTTTTGTTAGCTTATTTATACACTATAATACTATCTAATGCATACTATTACTATACTCGCTAGCGATACTATTGATATAATAGAACTAGCATTGATATAAGAGTTGTATTGTATTAAATATTATTAATGTTTACTATATTATAATTTTACTCTAATACTTTGATTGCGCTGATACACACTAGTCTCTTAGCTATATTATTTTACTAGTCTAATAGATA-----------------------------------------------------------------------------------------------------------</ns2:sequence><ns2:name>KY698678.1_Leishmania_braziliensis_strain_MHOM/PE/89/LH754_clone_LH754_19_minicircle_kinetoplast,_complete_sequence</ns2:name></ns2:Sequence><ns2:Sequence dsseqid="sq534" id="sq533"><ns2:sequence>ATTGTTACGTAACGATGCTAGATAAAAATATTATTACTCGAGTGTTACTATGTCATAAAATTTAAAAAATACCCATAAAATCGTACTACCCGACATGCCTCTGGGTAGGGGCGTTCTGCGAAATCGCATTTTTGGCATACAGAAACCCCGTTCAAAAATTGGCCATTTTTCGTGTTTTTTGGCCTCCCCGTGCACAATTAGGGGTTGGTGTAATATAGTGGGCCGCGCTCGCCGGCTAGAGTTAGAATGCCATGAAATAGGCCTCTAAGAGGCTTGATTTTTGAAAACTAACATTGAGATGGGAATATTATTATTTTAAACTAGAATTAGATGTTATATATTTATTTTGTTAACTAATTATCACTATGCATTATATCTATACTAGTTCTGTTACGTGATAGAGCTAGTTATATGTATTATATTAAATCTAGTGTATATAAATTTTAATAATAGTTTGTTATCTAGTCAATGCTAGTAATGGTTATGATTATAGCTCTAATACCACATAATATATATTGCCTTTAATATGATATCTAATGTATTACCCTCTATTACGTATCAATAAAGTTTATAATATTATTATTTTAATTATAAGATACATTTATAGTTCTCATTGTATTATAAGTTTGAATAGATTTTAATTTATAAGTTTATTAATTATTTAATATTAAATTTAACTTTTTATTTTTCTCTTTAGTGTTGTGATTAGATAATGTTATTAGAGCTAATAATTAGACTAT----------------------------------------------------------------------------------------------------------------------</ns2:sequence><ns2:name>KY698679.1_Leishmania_braziliensis_strain_MHOM/PE/89/LH754_clone_LH754_20_minicircle_kinetoplast,_complete_sequence</ns2:name></ns2:Sequence><ns2:Sequence dsseqid="sq536" id="sq535"><ns2:sequence>AGATAGATAATAAATAGTTTGCATTAGAACAGTAATGAGTGTTATGATATTGTTAGAAAATATTAAAAATTCGATTAAATTCGTACTACCCGACATGCCTCTGGGTAGGGGCGTTCTGCGAAAACCGAAAAATGGCATACAGAAACCCCGTTCAAAAATCCCCCAAAATTCGCTATTTTTGGCCTCCCCGTGCACAATTAGGGGTTGGTGTAATATAGTGGGCCGCGCATCCCGGATTGAGCTAGCATTGAGAAAAACAGGCCTCTTGACCCGTATGTTTTATTGTTTCTAACTTTTCTGAATATAATCTAACTTTTAATTTTATTTTTTGTTTTGTTGTGTTAATATGTGTTTAGAAATTTAAGTTTATTTAGTTTTTAATTTATTATAAATATTATTTTATTATAGTTGCTAATGTTATACTCTTATTGTTACTATTCATTGGAACTATATCTATTACTCTATGTTAGCTCTAACGTTGTAATGCTATGATAGTAATACATATAAGCTCCCTTTAATATATAATATATGTTATATTGTGATAATTATGATATTACTCATTACTAGATAAAATTATAATACTAAGATAGAACTATAATGGTGCTAAGATTATATGTAATAGATTTATAATAATACTTTAATAATATATCATGTCTGTATAACTTTATTATGTCTTGCATTACCTTACTCTAATTCTAGTTTTAATTATTAATTTATTTATTTGCACTCTATTAACTGCAATACAAGCATT-----------------------------------------------------------------------------------------------------------</ns2:sequence><ns2:name>KY698680.1_Leishmania_braziliensis_strain_MHOM/PE/89/LH754_clone_LH754_21_minicircle_kinetoplast,_complete_sequence</ns2:name></ns2:Sequence><ns2:Sequence dsseqid="sq538" id="sq537"><ns2:sequence>GTCTCACGTTATTATGAGATTATATTTTATCTAAATAATATTTTTAATTCTTTTATAAATTTTATAAAATTGGCTCAAAATCGTACTCCCCGACATGCCTCTGGGTAGGGGCGTTCTGCGAAATCGCAAAAATGGCATACAGAAACCCCGTTCAAAAAATGCCCGAAAATCGCTATTTTTGGCCTCCCCGTGCACAATTAGGGGTTGGTGTAATATAGTGGGCCGCGCACCCCGGCTTGAGTTAGAATGCCTCATTATAGGCCTCTTAGAGGCTTAGTTTTTGAATTCTAAATTATTTTCGAATATAAGATAAATATTAATTTGATTTTGATATTAAAGTTGAATTATTAGTTGTTTGTAATATTATTTTATAACTATACTAGTATATAATGCTGTTCCGTATTAGAACTATAATGTTAATCTATGTTAGTACTGATATAGAACTATATGATAATAACACTACATTGGTAATACTACTCTGTCTATACTCTATAATAGCTCTACTTCCCTTTAATATAAATATAAGTTATGTTAGTAATAGATACATTAGATATATAATTAATAATACTATTATTTAATAACGCTAATGATACTATACAATTATTACTATATAGAACTGGTTACATTATACTTATACATACAGTGCACACTATATTATATAATTATGTTTACTGCGGTCTCTATATACATGTCTATCTAATTTTAATTTATATATTTCAATAATAATTTAATTTAGTAAT----------------------------------------------------------------------------------------------------------------------</ns2:sequence><ns2:name>KY698681.1_Leishmania_braziliensis_strain_MHOM/PE/89/LH754_clone_LH754_22_minicircle_kinetoplast,_complete_sequence</ns2:name></ns2:Sequence><ns2:Sequence dsseqid="sq540" id="sq539"><ns2:sequence>TTGTTAAATAATAATTTGATAGCTAATAAATATTTTAATTTTACTTTAAGTGTTGTTATACCTCAAAAATCAGCTCAAATTCGTACTACCCGACATGCCTCTGGGTAGGGGCGTTCTGCGAAATCGCGATTTTGGCATACAGAAACCCCGTTCAAAAAATGCCCAATTTTCACGATTTTTGGCCTCCCCGTGCACAATTAGGGGTTGGTGTAATATAGTGGGCCGCGCACCCCGGCTTGAGCTAGCATCATAAAAATAAGGCCTCTTAGAGGCTTGTTTCTCGCGTATTACGTGTTTTTCTGATAATAAATATTTTAAACTTAAATTTAATATCTAATTTGTTATAATGATTAACTTTATTAATAATTTGTTAATGATTAGATTAGAATTTATATTTTATAATAATTGTTTCTAATTTTATTAATAATAGTTCACTGTTACATACTAATCTATACTATCTATACGTTCTATCATAGTGCTGGTAATATGTCATTGTATAGTGTCTAGATATCAATATATAACATGTTTAATATATAGTATATTACTAGTTTTTAATAGTTACTCTATGTAATACTTAGACAATAGCATTCAATAATAACTATAGTTTAGATAATAGACTTATATAAAATTAATATACTTACTATTTTATTATTCATTGACATATAACAATATTTAATTTATTTCTACACATACTTTTTATATTACGTTACTTTGATTAATAACACTATATGCACTGATAGAGAATATAATAT----------------------------------------------------------------------------------------------------------</ns2:sequence><ns2:name>KY698682.1_Leishmania_braziliensis_strain_MHOM/PE/89/LH754_clone_LH754_23_minicircle_kinetoplast,_complete_sequence</ns2:name></ns2:Sequence><ns2:Sequence dsseqid="sq542" id="sq541"><ns2:sequence>TAATATAAAATAATTTTTGTTAACAATAAAATAAATTTATGCGCATGATAATTATAAAATTTCAAAAAACTGCACCAAAATCGTACTCCCCGACATGCCTCTGGGTAGGGGCGTTCTGCGAAATCGCAAAAATGGCATACAGAAACCCCGTTCAAAAATTGCCCGAAAATCGTGTTTTTTGGCCTCCCCGTGCACAATTAGGGGTTGGTGTAATATAGTGGGCCGCGCACCCGGATCTGGGTTAGCCTCGATGAAATGTGGCCTCTTAGAGGCTTAATTTTTAATTTTTAAACTTTTAACTTAAAATTATATTTATTTGGAATTAATATTTATTTAATAAGTTGGAACTAGTTATATTTTTAATTTTATTTATTATTAACTATTTATTAGTGACAATTTAGATTATATTATTTGAATATTATTTAGATTTAATAGATTATTTATATTATTTACTCTATAGTTTAACTTTAATGATGCTAGTCTATATCTGTGAAAATAACGATAATAATAGCAGAATATATTAGTTATAACATATAATATTTACTAATTTTACTGATATAATACTATCTTAACCATACTATGACATACTGATAACTATACAGCTTAGATATTATAATATTGATGTATACTATTAATTTTATAGTAATTATAATTATTATTTATATTACACTGATTACTCACTTATATTTTATCTGTTACGTTGTTATTCTAAATTAGCTAGTGATATTTAAATTAATAAAGTTTTATTTA------------------------------------------------------------------------------------------------------------</ns2:sequence><ns2:name>KY698683.1_Leishmania_braziliensis_strain_MHOM/PE/89/LH754_clone_LH754_24_minicircle_kinetoplast,_complete_sequence</ns2:name></ns2:Sequence><ns2:Sequence dsseqid="sq544" id="sq543"><ns2:sequence>ATTTAATTAGAAAATAAATTTAATTTTCACGTTGTTATGCCTCTAATGACTCATTATAAATTTTAAAAAATCGATAAAAATCGTACTCCCCGACATGCCTCTGGGTAGGGGCGTTCTGCGAAAACCGAAAAATGGCATACAGAAACCCCGTTCAAAAATCCCCCAAAATTCGCGTTTTTTGGCCTCCCCGTGCACAATTAGGGGTTGGTGTAATATAGTGGGCCGCGCATCCCGACTCGGGCTAGGATCATAAAAATATGGCCTCTAAGAGGCTTGTTTCTCGAGAATTAAGATTGTTTTGAAGATAATTTATTTTAGACTTAAATTTAATATTTATTTTAATTATTATAATTGATTAGATGTTATTTTATATTAATAGCTTTAATCCGTTACTAATTAGACTATAATATTACTATATCATGTTACTAGCTTGTTATTACATATTATTATTATTACTCTATATACAGTTCTATAATGTTCCGTGTATTATACTGTTATAGCTCAAAATAGGGCTAACAATATAAGTTGTAACTAATATTAACTTGTATTTTATAGTATTATATCGATTATAACTATCTATACGTTACTAGTTCCATTGAGCTAATATTTTACTATTATTGATTGATAACTATAACATTTTAATACTAGTTAAACTATAAATTATATTTTTATTAACGTGATTCGAAACATTACATTACCTGTCGCTCATTATTAGAAATATTTAATTTGTTAATTTAATTATTTATGTTTATAATAAAAT--------------------------------------------------------------------------------------------------</ns2:sequence><ns2:name>KY698684.1_Leishmania_braziliensis_strain_MHOM/PE/89/LH754_clone_LH754_25_minicircle_kinetoplast,_complete_sequence</ns2:name></ns2:Sequence><ns2:Sequence dsseqid="sq546" id="sq545"><ns2:sequence>TTTAAGTTTTATTGTTATTAATGATTTTAGATTTTATATTTTCTAAATAATATTATTTTTCTCTAAAAATGGGGGTTAAATTTTACTCCCCGACATGCCTCTGGGTAGGGGCGTTCTGCGAAATCGCGATTTTGGCATACAGAAACCCCGTTCAAAAATTCGTGAAAAATGCCCATTTTTGGCCTCCCCGTGCACAATTAGGGGTTGGTGTAATATAGTGGGCCGCGCACTCCAGCTCGGGCTAGGATGATGCAAATCAAGCCTCTTAGAGGCCTTAATTTTATTTTCTAGCTTAAATTGGGCTGTAATGTTATTATTTATATTACTAACTTGTTACTAGCTTTGAATTTAATCTATTACTAGTATGATTGTCGCTAATATAGTACTAATAGTAATAACATTGGTATAGTATTAAATGTTGTAATATAATAATACTATGATAAGTATATAATAGTGATGATATAGCTCTATTACGTGTCTATATTGACTCCTTACCCTAGTATTACCAATTTTCCCTTTTATAACTTGTTTTATATGGTATTTTAGTATAATTTTAATGATTATTAGTATTATAATAGAACTATGATATTATGCTATATATGAACTGATATGATACATATTATTATACTAAACTAGCTCTAATTATGATATAACATTGATACTATAGCATACATAAATAATATTCTTTACTCTCTATCTTTACTTGCTATTACGTTACATCATATTTTAATTATAATATTTTAAT-----------------------------------------------------------------------------------------------------------------</ns2:sequence><ns2:name>KY698685.1_Leishmania_braziliensis_strain_MHOM/PE/89/LH754_clone_LH754_26_minicircle_kinetoplast,_complete_sequence</ns2:name></ns2:Sequence><ns2:Sequence dsseqid="sq548" id="sq547"><ns2:sequence>CATGTATATTTAATTTTTAAAAATAATAATTTATTAATTTCTAGTTTTATTGCGTTATGATGCTGAAAAACACCATAAAATTTTACTCCCCGACATGCCTCTGGGTAGGGGCGTTCTGCGAAAATCGAAAAATGGCATACAGAAACCCCGTTCAAAAAATGCCCGAAAATCGCTATTTTTGGCCTCCCCGTGCACAATTAGGGGTTGGTGTAATATAGTGGGCCGCGCACCCCGGCTGAAGTTAGAATCATTAAAATATGGCCTCTAAGGCCTTATAAAATTAAAATTTGTCGTGTTACGGTTGTTTTTGATTTATAATTTATTTATATTCTTATTTAACTAAATTGTTCTCTCTATTATAATAATATTAGCTCTACTTAGTTATGATTAGTGATTAATGTTTATTTAATTTGTAATTATTATTAATTTTAACTATTACATTACTATGTATACTGATGTTATACTCAATTATAGCTCAATGATTAGATACTATAATACTACTAGTTCATATTAATTGTAACTTATATTAGACTTGTTATTAGTACTATCATAATACTATTATTATAACGTTACTACTCTTACACTGCATTACTATGTAGTTATATAATTGGAACTAGTTTTATTACTAGCGTTGTATACTAGTTTATATATTGACTAATGATTAACTTTATTTATATTTCACTTAACTATTACACGAACATTTTAATTATATTTTATTCTAATGATTAAACTTTTATGCG----------------------------------------------------------------------------------------------------------------------</ns2:sequence><ns2:name>KY698686.1_Leishmania_braziliensis_strain_MHOM/PE/89/LH754_clone_LH754_27_minicircle_kinetoplast,_complete_sequence</ns2:name></ns2:Sequence><ns2:Sequence dsseqid="sq550" id="sq549"><ns2:sequence>TAGAGGCATAATTAATGTTTGTCTTACACGTGTTATGATGTGTTATAAGAATTTAAATTTATTCAAAAATAGGGCTAAAATTTTACTCCCCGACATGCCTCTGGGTAGGGGCGTTCTGCGAAATCGCAAAAATGGCATACAGAAACCCCGTTCAAAAATACCCCAAAATTCGCGTTTTTTGGCCTCCCCGTGCACAATTAGGGGTTGGTGTAATATAGTGGGCCGCGCATCCCAGCTCAGGTTAGAATTGCATAAACTAGGCCTCTTAGAGCGTATAAAATTGATTTGAAATTATTTTTTATTTTATAAGTTAAATTTAGCTTTGATTTGTGAAATTATTTGTTATGGTTGGAAATAAATTAACTTTTATTAATATAATTATGAATAGATAAGAATAAATAGTTTTAAATAGTTTTATCAATATTAGAACATAGTTATATACTAATAGTTTGATACTATCAATGTTATGCTCACGTATTACTACATAGTTCCGTTATAGATACTGAATAATAGAATATAACATGTTTTAATATTAGTTACAGGGTTATTAACTATTATTATTAACATTTTATTATACTTACTATACACTAGATACTACTCTTATTATTACTAATGATTGAGCTAATTGAATACTATGTATATAATTATTAAATGTTAATACAATGTTATATTATTTATTAAATATTATAACTCTATTCCCTCTCTTCTCTTTTTATAACTTGTGTTTATTTTATTCACTGTGATACTCTAT-----------------------------------------------------------------------------------------------------------</ns2:sequence><ns2:name>KY698687.1_Leishmania_braziliensis_strain_MHOM/PE/89/LH754_clone_LH754_28_minicircle_kinetoplast,_complete_sequence</ns2:name></ns2:Sequence><ns2:Sequence dsseqid="sq552" id="sq551"><ns2:sequence>TTAGAGGTGTTCTATTATAACGCTATTACGTGCTAAATTGTTTTTATAAATTTATAAATTTTCATAAAAATGGGTCCAAATTTTACTCCCCGACATGCCTCTGGGTAGGGGCGTTCTGCGAAATTCGAAAAATGGCATACAGAAACCCCGTTCAAAAATTGCCCGAAAATCGCGTTTTTTGGCCTCCCCGTGCACAATTAGGGGTTGGTGTAATATAGTGGGCCGCGCACTCCGGCTAGAGTTAGAATGCCATGAAATAGGCCTCTAAGAGGCTTAAATTTTTATTTTTAAATATTTTTAACTTTATTTCTAATTTTAAATTATCTTTATTATTAATTTTATTAGTGCTAGCTAGTTTGATAAATTTTATTAATTAGTTTAGATATAGTTTATTATTGTAATTCTATTTTATACTATTTATAATTCTAACTATATATTACTTATCTTAGAACACGCATAGCGTTATAGTATGGATATGGAGCTAGCATTATGATGTAATATGGAACAATAGCAATTACAATATATATTATACTAGTAATACTATGAATACACTAACAATAATACTATACTCTCACGGCTATGATTATATAAGATAATGTTATACAGTTTTAATATAATAGTACATTTAATAAAATATTTCTCATAGTTCTCTTTATAGTCATAAGCTTGTTTCGTTATTAGCTTACATTATATACTTGCATTACTAGTAATATATTTAATTTTATTTAATAAAGTTTACC----------------------------------------------------------------------------------------------------------------------</ns2:sequence><ns2:name>KY698688.1_Leishmania_braziliensis_strain_MHOM/PE/89/LH754_clone_LH754_29_minicircle_kinetoplast,_complete_sequence</ns2:name></ns2:Sequence><ns2:Sequence dsseqid="sq554" id="sq553"><ns2:sequence>TAATTAGTTTTTAATAAATATTAATTTTAAATAATTTAATTTATGATTTTATCGTAATGAGTGTTGAAATTGCATCAAAATCGTACTCCCCGACATGCCTCTGGGTAGGGGCGTTCTGCGAAAACCGAAAAATGGCATACAGAAACCCCGTTCAAAAATCCCCCAAAATTCGCGTTTTTTGGCCTCCCCGTGCACAATTAGGGGTTGGTGTAATATAGTGGGCCGCGCACCCCGACTCGAGCTAGCATCAATAAAAAGTGGCCTCTTAGAGCGTATGTTTTTGGATTTTAATATTTTATTCGCTAATTTGATTTTATTTTATAATTTAAGTTTAATTTTGATTTAACTTATTTTTATTATTTTGATTTAATAGTTTTATTAGTTTATTGAATTGATATAATTAGTTTTAAAATTAGAATTTATTAATGTTACTATTAGAATACTATTTGGAACTATAAATTTGATATAACTATAGTTTGGCTATGATAGTCTATAATACGTGTCTAATATTAGTACAACTTATATTTATATTATGTTATATTAGCTCTGTTACACTCTATTATAGAGTAGATAGTTTTTAATTTAATAATTTTAATAGATACACTATACGATACTGAGCTAGAACTAATTATTATATTTATAAATTTATACTTATGATACATAATAAACTTTACATTAACTTACTTCTTTTTATCTCTTAGCTTGGTTATGTGCATGATAGTGATATAAATTTTATTATAATATTGTTC-------------------------------------------------------------------------------------------------------------</ns2:sequence><ns2:name>KY698689.1_Leishmania_braziliensis_strain_MHOM/PE/89/LH754_clone_LH754_30_minicircle_kinetoplast,_complete_sequence</ns2:name></ns2:Sequence><ns2:Sequence dsseqid="sq556" id="sq555"><ns2:sequence>GTTATTATGTTTGATTAGCAACAAAATAAATTTATAAATTTTATATTCATTGTTATAATTCGTGAAAAATGGGGGTCAAATTTTACTCCCCGACATGCCTCTGGGTAGGGGCGTTCTGCGAAATCGCAAAAATGGCATACAGAAACCCCGTTCAAAAATTGCCCGAAAATCGCGTTTTTTGGCCTCCCCGTGCACAATTAGGGGTTGGTGTAATATAGTGGGCCGCGCACTCCGGCTGGAGTTAGAATGCCATGAAATAGGCCTCTTAGAGGCTTTAAAATTAAAATCTAAACTGTAATGGGGATAAATTATAAAAATAAAGTTAATATTGAATTTAAATATATTATTTTATTAGTTTGTTACTATATTAGCTATGTTATCAGTTCCATTACTATTTATTACACTAGTCTATGTTAGTTTATAATATTGAATGTAATACGTAACTATTTTAATTATAATACTCTCACTAGCGCTGTTATATGATGTGTTAGAATAATCATTAAATATTACCAATTTATACTAATATATATTCTATATTACAGCCTTATGATATAGGTTTGATATAGTTTCATTGATAGTATATAATTTTATAATTTACTAGTACTAATGAGTATAGATAAACGTTACTAACTATGCACTGACTATTATTTTATTAATTACACTAGATTTATAATATTTAGTTTAACTTTTAATTTACTTTTCTATAATTATGCGTTAGTTAGTTAATAAAATTATTTTACTTAGAGGC--------------------------------------------------------------------------------------------------------------</ns2:sequence><ns2:name>KY698690.1_Leishmania_braziliensis_strain_MHOM/PE/89/LH754_clone_LH754_31_minicircle_kinetoplast,_complete_sequence</ns2:name></ns2:Sequence><ns2:Sequence dsseqid="sq558" id="sq557"><ns2:sequence>TAAATATAAAAATAAATTTTATTAACAGTGTTATTATGAGTGTGTCTTAGTTTTATAAAAATTAAAAATATAGTCAAAAATCGTACTACCCGACATGCCTCTGGGTAGGGGCGTTCTGCGAAATTCGAAAAATGGCATACAGAAACCCCGTTCAAAAAATGCCCGAAAATCGCTATTTTTGGCCTCCCCGTGCACAATTAGGGGTTGGTGTAATATAGTGGGCCGCGCACCCCGGCTGGAGTTAGAACTAGCAAAACTAGGCCTCTTAGAGGCTTGAATTTAATAATCTAAATTTTATAACTAATATTTCACATTTAATTCTATTATAATTATATTTTTAATTTATATTTGCTCTACTCTATCTTATAATGTTATTATGCTCAGTATATAATTTTATTTATTAGTAATATTTAAATTTAAGTTTGTATATGTTCTCTTATTACTACTATTATGATACTCTCTATGAGATAATACTATGATACTAGTGTTAGGCTGTATAAGGATACAATATATATTATAACTTATTCTATACTAGTAATGTCTCTCGTTAAACTACTATCTTACATCATAGACTAGCACTATATAAATATAATTTTAATATTACAATGATAACTATACTAGTGTGTTATAATATCTAATTAACTTTATTTAAATAGTTTTATTTCGATAACAATAATAATTTTTAAAATCTTTTTACTAAACTTTTATATGCTGATTGAACTTTAAATTGAGCTAATTA-----------------------------------------------------------------------------------------------------------------------</ns2:sequence><ns2:name>KY698691.1_Leishmania_braziliensis_strain_MHOM/PE/89/LH754_clone_LH754_32_minicircle_kinetoplast,_complete_sequence</ns2:name></ns2:Sequence><ns2:Sequence dsseqid="sq560" id="sq559"><ns2:sequence>TTATTTTTATAAAATTTATTTTTAATTTACGGTGTTACACCGCATTATATCTCATTATGATGCATAAAATGGGGGTAAAATTTTACTCCCCGACATGCCTCTGGGTAGGGGCGTTCTGCGAAAACCGAAAAATGGCATACAGAAACCCCGTTCAAAAATCCCCCAAAATTCGCGTTTTTTGGCCTCCCCGTGCACAATTAGGGGTTGGTGTAATATAGTGGGCCGCGCACTCTCGCTGAGGTTAGACATCGATAAACTAGGCCTCTTAGAGGCTTGATTTTATTAATTTCAGATTTTAAAATATTATTTTTATTTAAATGCTAAATTGACTTTAATTTGAACTGATTAGCTATGTTATTGCTAGTTAGATGATTAAATTGTAATGTTAGTTTATAAATGTTATGTTGTTTAAATATAATTAATTAATTTTATAAATTTACTAGCTCCATACTATCTCTGCACTATATGGATAATGGTTAGTAATGATACGTAATGATGAGCATAATAATACTAATATAACTAATTAATATATTATATTGTAACCTATACTATTACTATGATATTACTAACATTACACTGATGATAGCGCTGAGATAGAACTATATTATATGTATGTGATAGTGTTAATAATATGTATCTTAATTATATATTTAATATCTCTTATTCTCTTTCTATACGATCTCTGTTTCATTTCTATTTAATGATGCTCCATTGTTATTTTAATTTATAGTTCAATTCATTTTAATTTAT------------------------------------------------------------------------------------------------------------</ns2:sequence><ns2:name>KY698692.1_Leishmania_braziliensis_strain_MHOM/PE/89/LH754_clone_LH754_33_minicircle_kinetoplast,_complete_sequence</ns2:name></ns2:Sequence><ns2:Sequence dsseqid="sq562" id="sq561"><ns2:sequence>TATATTTTTAATTATAAACAATTTTAATTTTGTTAATTATGTGAGCAATGATCAAAAATATTCAAAAATATGGGTCCGAATTTTACTCCCCGACATGCCTCTGGGTAGGGGCGTTCTGCGAAATCGCAAAAATGGCATACAGAAACCCCGTTCAAAAATCCTCGAAAAATCGCTATTTTTGGCCTCCCCGTGCACAATTAGGGGTTGGTGTAATATAGTGGGCCGCGCACCCCGACTCGAGCTAGCTCATTAAAAAGATGGCCTCTTAGAGGCTTGTTTTTAGAAAATTAATATTGAATTTGATAGTTTTGATTTTTAAACTAATAATAGACTTTAATGTTATGCTATTAATAGATTTAATTTAGTTCTGATCAGTAATAATAATTTAGCTCTACTCTGTATATAAATATTTATTAAAATGTTGTTATACTTAGAATATATAGTTTATGAGTAGATAATAATTTTTATATAATAGCATTGGTTACTAGTGTTATCATGTAATAGATCTACTATAACATAACTTATATTGCCTTTTGTTATATTATTGACATAGTTTGAGCTATACATTATTAAAATATTATAATAACAATTATTTATAAGTTTATATAAATTTATTTATAATATTATTACACTGAGATATTACTTTGTTAACTTAGCATATATAAACATTTATTATACTAGTGTCTTATACTTGTATGGTTACGTGATAGACTAGTAATAATTTAATTTAATTTTATCTGTGCATAATATT-----------------------------------------------------------------------------------------------------------</ns2:sequence><ns2:name>KY698693.1_Leishmania_braziliensis_strain_MHOM/PE/89/LH754_clone_LH754_34_minicircle_kinetoplast,_complete_sequence</ns2:name></ns2:Sequence><ns2:Sequence dsseqid="sq564" id="sq563"><ns2:sequence>ATAATATTACAAATTAAATTTTATTTATGTTGTTATATGTGTCATTAAGATTTATAAATTTATTAAAATTAGCGACAAAATCGTACTCCCCGACATGCCTCTGGGTAGGGGCGTTCTGCGAAATCGCAAAAATGGCATACAGAAACCCCGTTCAAAAATCACCCAAAAATCGCATTTTTCGGCCTCCCCGTGCACAATTAGGGGTTGGTGTAATATAGTGGGGCGCGCACTCCATCTTGAGCTAGCATTGTCCGAAACAGGCCTCTTGACCCGTATAATTTTATGTTTTCATATTTTAAACTTATATTTCACATTTAAATTTAGATTTTATTTATTTTTAATTTAGATTAGATTAAAATTATTAATATTGATTAGCTTTAATTAAACTTTATTTAAATTTATTATTTTTATTGACTATTATTAATTTATGATATTACTAATGTTAGTTACTACTATTGTTACTCTATCATCGCTAACGTTATACTGCTATACTAGTAATAGGGTTAGTATCCCTTTAATATTAGAATAAGTTGTAATATGTCAATAATGAGTATAATACGTAATAATATACACTGATAACACTATGATAACATTATTATATATACTGAATATAGAGCTAGTGTGAAATAATAATATAATATTAATTTATATAATGTTTATAATTCTATTACACTCTATATTATTCTACTCTAACTTTACTATTAATATGTTCTCTCATTAGTTACTAAATTTAGCTGTAACACAATTATT------------------------------------------------------------------------------------------------------------</ns2:sequence><ns2:name>KY698694.1_Leishmania_braziliensis_strain_MHOM/PE/89/LH754_clone_LH754_35_minicircle_kinetoplast,_complete_sequence</ns2:name></ns2:Sequence><ns2:Sequence dsseqid="sq566" id="sq565"><ns2:sequence>AATATAATATTAATTTTAGTGATAATAGTTTTATATTTTGTTTATAATAATTTCAAATTTATCTAAAAATAGGGTCCAAAATTTACTCCCCGACATGCCTCTGGGTAGGGGCGTTCTGCGAAAACCGAAAAATGGCATACAGAAACCCCGTTCAAAAATCCCCCAAAATTCGCGTTTTTTGGCCTCCCCGTGCACAATTAGGGGTTGGTGTAATATAGTGGGCCGCGCACCCCGACTCGGGCTAGGATGTATAAAAATAAGCCTCTTAGAGGCTTGATTATTGCGTGATAAATATTTTTCTAATTAAACTAGAATTTAACTTATAATTTTAATTAAAACTGTGTTATAGTTGGATAATAATATTAATTTATTTAGTAATTATTTATTTTATATTTTATTAGCTCTAGTTTTAGTTTTATTAGTTTTATTGTTATAATAATTATAAAAATTTAATATTATTTATGATACTAGCGATGTTACGTGTATAGTATGAAATTAGCGAAAATATATTAATTATAACTAATATAAAAGGGTAATATGTCACTATATAAGATAATACTATACATACTAACTTAGAACACATTGATATACTTATAATATAGATTGAATATAGCGTATACATAATTATTATAATATACCATAACACTAGTTTATTTATATTTATATTTCACTCTATTACACTCTATGTTCTCGGATAAGCTTTGTTAAATTAGTTTTATAATTACGCTGCATTAGAGAT-----------------------------------------------------------------------------------------------------------------------</ns2:sequence><ns2:name>KY698695.1_Leishmania_braziliensis_strain_MHOM/PE/89/LH754_clone_LH754_36_minicircle_kinetoplast,_complete_sequence</ns2:name></ns2:Sequence><ns2:Sequence dsseqid="sq568" id="sq567"><ns2:sequence>ATAATCTTTTCGCTGCAGAGTTATTATGTTTGTCAATGAAATAATTTTAATTTTAAAAATACCATAAAATTCGATCAAAATCGTACTCCCCGACATGCCTCTGGGTAGGGGCGTTCTGCGAAATCGCAAAAATGGCATACAGAAACCCCGTTCAAAAAATGCCCGAAAATCGCTATTTTTGGCCTCCCCGTGCACAATTAGGGGTTGGTGTAATATAGTGGGCCGCGCACCCCGGCTGGAGTTAGAATGTTGAAAAAGTGGCCTCTAAGGCCTTATAAAATTTAATTTCTAACTTGGAACTGGAATATAGTTTGATAATGAGTTTTATATTTAATTTAGATTATATTTTATTAATAATTTATAATTAATGCTAGCTTTGACTAGTAATGATTTAGTTTATTAGTTATAATATTTTATTGTATGTAATAATCAATTATACGATAACACTATAGTTACTATCTATTGGTAATGCATTAGTGTGTTATAGCTCAATAAGATGATAATATAAGTATAATATAACTTGTAACTAATATCTGGGGTATTACTATGTTAAACTATAATACTCTAACTATACAACGCTAATTATACTATATTACTATGCTACTAATGTTAGAACTATTTAGTAACAATATTAGATTCAATACATAGCTTTATCAATAAACTAATTTATATACATTTTTATATTTATAATTCGTATTACTAATAATGATACAACATTAAAATATTTTTATTAACTTGTA----------------------------------------------------------------------------------------------------------------------</ns2:sequence><ns2:name>KY698696.1_Leishmania_braziliensis_strain_MHOM/PE/89/LH754_clone_LH754_37_minicircle_kinetoplast,_complete_sequence</ns2:name></ns2:Sequence><ns2:Sequence dsseqid="sq570" id="sq569"><ns2:sequence>TAATTTTATTAATAAACATTAGTAATACTATTTTAATATTTAGATTATATTTATAAAAATTCACAAAAATGGGGGATAAATTTTACTCCCCGACATGCCTCTGGGTAGGGGCGTTCTGCGAAATCGCAAAAATGGCATACAGAAACCCCGTTCAAAAATACCCCAAAAATCGCGTTTTTCGGCCTCCCCGTGCACAATTAGGGGTTGGTGTAATATAGTGGGCCGCACATTCCGGATTGAGCTAGGTTTGATGAAAAGTGGCCTCTAAGGCCTTATAGTTTTATAATTCTGGCTAAATAGAATAATTATTTGAATTATAATTTAAAATTAATATTTGTTCTCTGTTATGCTGATTTATAATACTAGATTAGAACTATTATAGCACTGTATTAGTAATGTTACTAGCTTTGTATGTAGTAATAGATAATAATTATAATTATAGTTCAATATTACTCGTATTAGATAGTGTATAGTTAGTATGATAGTATTAGCCTCATTATAGCTCTAATATACAATATATTCTGTAATTGCTCAGTAATATCACTATAATCTTATAATTGCATACCATAATGATACACTAGCATTGAATAATAATATTTTTAATAGTTAGAGTTGTATGCGTTACGAATTATAATTATTTAATTAATATAACTTTATTATTTATCTTATTACATATCAGTTCTCATTATTACTATATTATGCTGATGTCTGCACTGAAATTAGTTCTAACATTAAATAAA----------------------------------------------------------------------------------------------------------------------</ns2:sequence><ns2:name>KY698697.1_Leishmania_braziliensis_strain_MHOM/PE/89/LH754_clone_LH754_38_minicircle_kinetoplast,_complete_sequence</ns2:name></ns2:Sequence><ns2:Sequence dsseqid="sq572" id="sq571"><ns2:sequence>AATTTTAATTTTAATGTTTAATAATGTCGCGCATATAGTTTTAAATAATCTTCAATAAAATTATAAAATTCGTGACAAAATCGTACTCCCCGACATGCCTCTGGGTAGGGGCGTTCTGCGAAAACCGAAAAATGGCATACAGAAACCCCGTTCAAAAAATGCCCGAAAATCGCTATTTTTGGCCTCCCCGTGCACAATTAGGGGTTGGTGTAATATAGTGGGCCGCGCACATCCGGCAGAGCTAGAACTCGTGGAACTAGGCCTCTTAGAGGCTTGATTTTATAATTTTAAAATATTTAACTTATTATTGACTTTAAATTGACTTATAATTAATTATTTTTATTTACGATAATATATTTTAATTAAAGTGTTCGCTAATCTAGTTCACAGTTAGAAAATATATAGTTTAATTATTAAATAGTTATAGTTTATTAATACAATCAATATTATATAATCATCGCTATACATTAGTGCTATTACCCGTGTATTATGGTGTATATGGTTACAATAGCAATTACAACTTATTCTGTACTAATATGATACTAACTATATTACTCTATGATACACTATGACAGCACTACATTAGATATATAATAAGTATAGACTAGCAATGTTACGTATGAATAATAATAAATTAAATTTAATTAATAATATGATAATCTATTAACTCTGTATTAAACTTTTAGAACTCTTCTATTAAATCTTTATATGCTAGTTGATATTTAAATTTATATTTTAGT----------------------------------------------------------------------------------------------------------------------</ns2:sequence><ns2:name>KY698698.1_Leishmania_braziliensis_strain_MHOM/PE/89/LH754_clone_LH754_39_minicircle_kinetoplast,_complete_sequence</ns2:name></ns2:Sequence><ns2:Sequence dsseqid="sq574" id="sq573"><ns2:sequence>AATAAATATAATTATAAAATGTTATTAGAGTGTTATTAGTGTTTATCAATATTCAATTTATCTATAAAATTCGTATAAAATCGTACTCCCCGACATGCCTCTGGGTAGGGGCGTTCTGCGAAATCGCATTTTTGGCATACAGAAACCCCGTTCAAAAATTCACGAAAAATGCCATTTTTTGGCCTCCCCGTGCACAATTAGGGGTTGGTGTAATATAGTGGGCCGCGCACCCCGGCTCAAGTTAGAATGCCTCGAAACAGGCCTCTAGACCCTTATGTTTTTGGTGTTCTAGAATTATTGCTTTTAAATGTTATTTTTAAATTAATATTTTATTTTTATTCTAATTTTAATTCTAATTTAACGCTAATCTGTTCTGTTATTAGATTGAATATATTGTTTCTAATTTGTATAATATTATTTTAATAAATATATAATTTTATGACATAGATAATTAATATAGTTCTGTATTACACGCTATCTATACTGGTAACCACTCATTACTCAAAATTAGATATTATATATTAGTTGTAACTTGTTTTATTATACTATTTTATCACTATAATGTCACTCAATCTATACTTATATAGTTCTAACATTAGATAATTATAATACTACAATGATAATAATATTTATAGTTTTAATTATAACTTTAATTGATAATATTCGTTACATTGTAATTTTATTTTAATATTCTGATTGCACTGATATTGAACTAGCTTTGAATAAATTTAATTTAATAGTTCACTGCATT-----------------------------------------------------------------------------------------------------------</ns2:sequence><ns2:name>KY698699.1_Leishmania_braziliensis_strain_MHOM/PE/89/LH754_clone_LH754_40_minicircle_kinetoplast,_complete_sequence</ns2:name></ns2:Sequence><ns2:Sequence dsseqid="sq576" id="sq575"><ns2:sequence>AATATTATTTATAAATATACTGTAACACTTTTTAATTTTATGTGTCATGCGTCTCATAGTCAGTGAAAATTCGTATAAAATCGTACTCCCCGACATGCCTCTGGGTAGGGGCGTTCTGCGAAATCGCAAAAATGGCATACAGAAACCCCGTTCAAAAATCCCCCAAAATTCGCTATTTTTGGCCTCCCCGTGCACAATTAGGGGTTGGTGTAATATAGTGGGCCGCGCACTCCGACTCGGGCTAGCTCTCGTGAAACTAGGCCTCTTAGAGGCTTGATTTTATCTTTTTAAATTTTCTCTTTATTATTTTGCTTTTAAATTTATGTTTTTCTAATTTTTAATTATTTTAATTTTGATTAAATGTTTTAATAGTTGATAAATAATTTTATTGAGCTAGATTATAAATATTAATTGAATAGAGTTATTATTTAATTGATTGATAAGTTTTATATAATTATTTAATAACATAGTTCTATACACTGTGCTATTATAGTATGGCTAGAAACTATCAATTTGATATAATATATAACTGCTTTAATATTAGATTTCGGGGTAATACATGGTTATACGATACAATACATTATTATAAATTTATAGATAACGTAATTATATAAGTTTGGTTATAGTATGTTATAAGTTTAGTAATAGTTTGATTATAAGTATATATTTATTTTTTCTATTTATGATTATTATATAATGCGCTAATACTATTACTAATACGTTACTAATATTATACTAACTTAGTGCTATCATAGTTTA---------------------------------------------------------------------------------------------------</ns2:sequence><ns2:name>KY698700.1_Leishmania_braziliensis_strain_MHOM/PE/89/LH754_clone_LH754_41_minicircle_kinetoplast,_complete_sequence</ns2:name></ns2:Sequence><ns2:Sequence dsseqid="sq578" id="sq577"><ns2:sequence>GTAACATTAATTTTATATTTTAGAAAATAATTTTAATTCTCTGTATTATGATGCATTACATCTCTAAATTTCGTATAAAATCGTACTCCCCGACATGCCTTTGGGTAGGGGCGTTCTGCGAAATCGCAAAAATGGCATACAGAAACCCCGTTCAAAAATACCCCAAAAATCGCGTTTTTCGGCCTCCCCGTGCACAATTAGGGGTTGGTGTAATATAGTGGGCCGCGCACCCCGACTCGGGCTAGACACTCAATAATATGGCCTCTAAGAGGCTTGTTTCTAGAGTTTTAATATTATTTTAGCTAAACTTATTTTATTAATTATAATTTAACATTTAATTTCACTGTTATGCTCTAATTAGCTAATAATATTTATTTGTAATTATATTTTAGATTATAATGTAGCATTAGTGTTATATGTGATAATAGTTTTAATTAATAGTAATACTAGTTTATACTTAGTGATATAGTTGCATTACATCTATTATTACATGGTATTACTAGATATCGCTCATATAGAATATATTCTATATCTAATATAACTAGATAGGTATACTATTGGTTACATAATATTAATAATTTTATACAATGATATACTTACTATTACTATACTTGAACTAGCATTGAACTATTATAATAAATAAGATAGAGTTGTAATATTAAATGACATAATACTTATATATTCTTTTTTATCTCTTATGATGCTCTTACTATGCTCTGATGTTAGTAACAATTAGTTTCATTTTTATTA------------------------------------------------------------------------------------------------------------</ns2:sequence><ns2:name>KY698701.1_Leishmania_braziliensis_strain_MHOM/PE/89/LH754_clone_LH754_42_minicircle_kinetoplast,_complete_sequence</ns2:name></ns2:Sequence><ns2:Sequence dsseqid="sq580" id="sq579"><ns2:sequence>ATTAATGCTATTGTTAAAATTAAATTTAAATATTACACAGTAATGAGTCGACTCCTTACCTCGATAAAAATGGGGGAAAATCGTACTCCCCGACATGCCTCTGGGTAGGGGCGTTCTGCGAAAACCGAAAAATGGCATACAGAAACCCCGTTCAAAAATACCCCAAAATTCGCGTTTTTTGGCCTCCCCGTGCACAATTAGGGGTTGGTGTAATATAGTGGGCCGCGCTCCCCGGCTGGAGTTAGAATGCTGCAAAAGTGGCCTCTTAGAGGCTTATAATTCATAAAATTGATTTAACAGAATAAATATTTGATTATAATGAATAGATTGGCATAATATTATTATTTATTAATTAATAGATTGTTATGCGCATTAAAGTTAGTAATCTTATTTATTATATTTTATTTATACTCTAGTTCTCTGTTATAGTAATGTATATAGTGTAGTTTAGAATTATGAGTATAGTTGTTCTAATAGTAATACTGTGTTATACTGAGTAACCCTATTAGTTATATTATATATTGCTTTATATTAGTAACTAGATGATACTATTACTATTACACTATATCTATAACTAGCTCTGTTACTAGCTCATTACTATAGTTAATTATTTATTACTTTTATAATTTAATTGAACTTATAAATATACTTAACTTTATTACTGTTATGTTCTCGTTATATAAATGATGTGCACTAATATTTTATTTAATAGAGTAGATAATATAATTGATTATTAGTTTT---------------------------------------------------------------------------------------------------------------------</ns2:sequence><ns2:name>KY698702.1_Leishmania_braziliensis_strain_MHOM/PE/89/LH754_clone_LH754_43_minicircle_kinetoplast,_complete_sequence</ns2:name></ns2:Sequence><ns2:Sequence dsseqid="sq582" id="sq581"><ns2:sequence>TTATGTAAATAATAATTTTAAATTAATTTGAAAATATATTTTATTAATAACGTGGTTACAGCTCAAAAATAGCTCCAAAATCGTACTACCCGACATGCCTCTGGGTAGGGGCGTTCTGCGAAATCGCAAAAATGGCATACAGAAACCCCGTTCAAAAATACCCCAAAAATCGCGTTTTTCGGCCTCCCCGTGCACAATTAGGGGTTGGTGTAATATAGTGGGCCGCGCACTCCAGCTCGAGCTAGGATCATAAAATAGTGGCCTCTTAGAGGCTTGTTTCTCGCGTGTTACATGTTTTTCTAATATTTAATTTTTTAACTTGTTTCTAACATTTAAATTATTATATTTATTAGTTTTGTTAATAAGTTTATAATAGTGTGATGTTAGTTTCTAATTTATAATTTTATTATTGCTATATTGTTACACTCTTATATCTTATCACGTTACTATTGCATACTATTATAGTCTATCTATGTTCTGATAATATAGTTATAATTAGTGTCTAGATAGTAATATATAACATGTTTAATATGTAATATGTCGCTAATTTTAGTAATACTATTTATAACATTATATGATACTATACGATATAAACTATTTTAATATATTTAATAATAATAAATGATATTACACTGAATGTTACTTATATTAATAATATTATGATAACAATAAATTTATTTTTATATATACTCTTTACATTGTGCTACTCTAGTTAATAATATTGAACGCGATGATAATTAATGTTATGT-------------------------------------------------------------------------------------------------------------</ns2:sequence><ns2:name>KY698703.1_Leishmania_braziliensis_strain_MHOM/PE/89/LH754_clone_LH754_44_minicircle_kinetoplast,_complete_sequence</ns2:name></ns2:Sequence><ns2:Sequence dsseqid="sq584" id="sq583"><ns2:sequence>AAATAAATTTAATATAACAGTGTTAATGTGATGTAACGATTAGCAAATAATTTTATAAAATTTAAAAAATAGCCATAAAATCGTACTACCCGACATGCCTCTGGGTAGGGGCGTTCTGCGAAATTCGATTTTTGGCATACAGAAACCCCGTTCAAAAAATGCCCAATTTTCACGATTTTTGGCCTCCCCGTGCACAATTAGGGGTTGGTGTAATATAGTGGGCCGCGCACCCCGGCTTGAGCTAGCTCGATGAAAAATAGGCCTCTTAGAGGCTTGGTTTTATAGTTTCTAGAATTCAAACTAATATTTGACTTTTAAAATAAATAAATTTGTGTTGCGCTGATTAATGAGTTAATTAAATTAGATGAATTAAAATATTTATTTAGTTATTATTATATTACTCATATTGTTACTAGATTATAACTATTTATTAGATTACTATGATGTTACACTATCTATACTATTATCTCTAACGGTTAGTAATATAGTAGTAATAGGGCTAGTTCCCTTTAATATAAACTTATATTGTAATATGTTAGTAACACTGTAGTAATACTATATAGTACACGGTATTACACCGTTGATAGTTATAATAATATGAGTTTAATTATAATTATGTTTTATTACGTATAATACTTTATAAACTTTTATTACTAATCTTTGCTGTTAATTACACTGATTATGCGCTATCATTACACTATAATATTGTTCTTACTATCACTAGTTTAATTATTAGTAA-----------------------------------------------------------------------------------------------------------------------</ns2:sequence><ns2:name>KY698704.1_Leishmania_braziliensis_strain_MHOM/PE/89/LH754_clone_LH754_45_minicircle_kinetoplast,_complete_sequence</ns2:name></ns2:Sequence><ns2:Sequence dsseqid="sq586" id="sq585"><ns2:sequence>GCTAAACACTCATTACTACTCTGTTATGCTCTGTTAGAAATAATATTTTAATTTATAAAATTCTAAAATTAGCACCAAAATCGTACTACCCGACATGCCTCTGGGTAGGGGCGTTCTGCGAAATCGCAAAAATGGCATACAGAAACCCCGTTCAAAAATTCCCGAAAAATGCCATTTTTTGGCCTCCCCGTGCACAATTAGGGGTTGGTGTAATATAGTGTGGGGTGCGCTCAGTTTTGGGCTAGCTCTCGTAAAAGTAGGCCTCTTAGAGGCTTGTTTTCATAAAATTAAAATGTTCTCGAATAAATTATTATTTTAGCTTATAAACTTTAATATTTAATTTATTAATAGCTTTATCATGTTACTTGCATTGAATAATTTTATTATAATTAATTTATTGTTGCACTGATTAGTACTCATTAGATACAACATTAGATAATAACAGAGCTAGTATTATAACTATGTATTGAATAGTGTTATTGTTGTTATACATTATAGTAATAGTCTAGTTTAATATCAATATATATTGCCTTTTGTTAGGCTTTAGTATACTTTTCATTGAACTATAATAATTACTAATTATAACATTTTAAATTTACTATTATTAATATTATACTATATAGCACTATCATTGTTATCTAATAATGTTCTCGCTAGCTTTGATATAATATTTACTACATTAGTATTTTATACTTGTATGGTTCTATAATTTAACTTTAATTAATTTAATAATTTTATTAACTGTAACATTA----------------------------------------------------------------------------------------------------------</ns2:sequence><ns2:name>KY698705.1_Leishmania_braziliensis_strain_MHOM/PE/89/LH754_clone_LH754_46_minicircle_kinetoplast,_complete_sequence</ns2:name></ns2:Sequence><ns2:Sequence dsseqid="sq588" id="sq587"><ns2:sequence>AATTGAGAATAATAATTTTAGATAAACACTGTGTTATGATGCATTACGAATTAGAAAAATATTATAAAATTTCATTAAAATCGTACTCCCCGACATGCCTCTGGGTAGGGGCGTTCTGCGAAAACCGAAAAATGGCATACAGAAACCCCGTTCAAAAATTGCCCGAAAATCGCGTTTTTTGGCCTCCCCGTGCACAATTAGGGGTTGGTGTAATATAGTGGGCCGCGCTCCCCGGCTAGAGTTAGAATGCCATGAAATAGGCCTCTAAGAGGCTTGAAATTATAATTCTGGAGTTTTAATATTAATTTTGAATTATTAACTTATAATATTAATTTATTTTTATTTATATTCTCTGCACAGTTACTATATTGACTAATCAGTGCTACTATTAGAATATAATGTTAGTTCTATTATAATGTTCCGTATTAGTTCTAATAATAATAATATAAATAGCTCTAACTATACTTTACTATGCTCTCTATGATAATACTCATAATAATAGCTCATAACATATATTTATATTAGTTATAAAGGTAATACTAGTGATATATAATAGGATAGTTTAGTAATATTAGAATTTAATTTATACTTATACATACTTATTATATAATTATTTATTTATAACTTTAATTAAATATTAGCTTTGTTATCAGTATGTAATTAGTTCTATTATAAATTATAATTTTTATTTACTACTATAGACTTATGTTTCGCAGATAATACTAAATTAATTTTATTA-----------------------------------------------------------------------------------------------------------------------</ns2:sequence><ns2:name>KY698706.1_Leishmania_braziliensis_strain_MHOM/PE/89/LH754_clone_LH754_47_minicircle_kinetoplast,_complete_sequence</ns2:name></ns2:Sequence><ns2:Sequence dsseqid="sq590" id="sq589"><ns2:sequence>AAATATAATTTTAAAAATAAAATAATAATTTAATCTTGTGTTGTTATGTTTATCAAAAATCATCAAAATTCGACATTAAATTTTACTCCCCGACATGCCTCTGGGTAGGGGCGTTCTGCGAAAACCGAAAAATGGCATACAGAAACCCCGTTCAAAAATCCCCCAAAATTCGCGTTTTTTGGCCTCCCCGTGCACAATTAGGGGTTGGTGTAATATAGTGGGCCGCGCACATCCTCTCGAGTTAGAATTGCTAAAAGTAGGCCTCTTAGAGGCTTGTTTTATTGAATTAAGATTGAAATTGAGATATATTTATTTTAATATGTTTTCTTATTTAATTTTATTCGTAACTATTAGCATTATTATTTATAAACTAGCTTTGAACTATTAATTTGAATGTAATTATAATTTATGTGTTATATAGTTTTAAATCTATAATATTACTATGTTATTACTAGCATTGGATAGTTATGATACTGATGAGTAACGTTATAGATATGATATAGTGACAATTAGATACTAATATATATTGCCTTTTGTTTAATATTAGGCTTATATTACTCTAATACTATATAATTTAAATTTTACTTACATTGAACTTATTATCACACTGACTATTGAACTTATAATGTTACTAGTATTATTACATTTAATTATTCGCTAACACATAACTATCTATTATACTAGTGCTCTATACTTGTATGATCTATGTTAACTAAATTAAACTTAACTAGTGCGTTACTAGTGTATGATTAGGAAATAAAAT-----------------------------------------------------------------------------------------------</ns2:sequence><ns2:name>KY698707.1_Leishmania_braziliensis_strain_MHOM/PE/89/LH754_clone_LH754_48_minicircle_kinetoplast,_complete_sequence</ns2:name></ns2:Sequence><ns2:Sequence dsseqid="sq592" id="sq591"><ns2:sequence>TAACTTTTGTAACGTTAGATGATAAACTTTTTAATTTTGTTATTTTTAATTTTATAAAATTCGTAAAAATGGGGGTCAAAATTTACTCCCCGACATGCCTCTGGGTAGGGGCGTTCTGCGAAAACCGAAAAATGGCATACAGAAACCCCGTTCAAAAAATGCCCGAAAATCGCTATTTTTGGCCTCCCCGTGCACAATTAGGGGTTGGTGTAATATAGTGGGCCGCGCATTCCGAGTTGAGCTAGCTTCGATAAAATGTGGCCTCTTAGAGGCTTAAAATTAATTTTCTAACTCTAAAACTGGATTATTGTTATTTTGATATTAATTTTGTTTTACTATTATAATTTAACTTGTATACTAGCTGTTACTGGTAATATACTAGCTCCGTTCTATTAATATATTATCTATGTGTACTGAATTAGTTCTATTGAATATAAAATTATTAGTAACACGCTATTACATGCGTATATAATGATAATACGAGTAAGATTGAGTATAATATGGCATAGAATATATTGCCTTTAATATGATATATGATGTATTACACTATATTACACTACTATACATTACATAATAGAACTATATACGTTACTACTCATAGCACTGATATCATTGATTATATATAAATAATTATGTATTATGTTACAAGAATAATATTAATTTAATAATGAATTTAATTTTCTATTTCTCTTTCCAATGCTGTGTCTAGATAGTTTCAATTATTTTAATAAATGTTAATT----------------------------------------------------------------------------------------------------------------------</ns2:sequence><ns2:name>KY698708.1_Leishmania_braziliensis_strain_MHOM/PE/89/LH754_clone_LH754_49_minicircle_kinetoplast,_complete_sequence</ns2:name></ns2:Sequence><ns2:Sequence dsseqid="sq594" id="sq593"><ns2:sequence>ATAATATAATTATATTTTAGTGTTACACAGTGTTATGAGTTTAGATAGTTTTTATAATTATTCAAAAAATAGCTCCAAAATCGTACTACCCGACATGCCTCTGGGTAGGGGCGTTCTGCGAAATCGCAAAAATGGCATACAGAAACCCCGTTCAAAAATTGACCAAAAATCGCATTTTTCGGCCTCCCCGTGCACAATTAGGGGTTGGTGTAATATAGTGGGCCGCGCACCCCGACTCGAGCTAGCATTGTGAAAAATAGGCCTCTAAGAGGCTTGTTTTATGAGTTTTAATTATTTCTCAATTTAATATTGTTATTTCAATTAATAAATTTTTATTTCACTCTGTTATGCTCATTATTAGCTTAGTTTATAGTTTAATATTTATTTGTAATGTGTAATTATATTTAATTAGTATTATTTAGTTCTTATTATAGAACAATATCGGAACTATTACATAACTAACCTATACTCTATTACATACTCTGTTAGACCATAATAACGCTAGAATATCATATTATAACTGCTTTGTAACATATATTGACTAGTAATATCTATAATTTAATAATATAGTAACAACGTTAGTAACACTATTATAATATTGAATTGAATTGAATTGTTATAAGATTTATTAACTCTACATAATAATTATTATTTTGTGTTACTTGAATTTTACTTGTGATAGTTGCATTACATTATTAATTAATTAAAATAATATTAGTGCTAATTGAACTTTAATTTAAACTAACATAA------------------------------------------------------------------------------------------------------------</ns2:sequence><ns2:name>KY698709.1_Leishmania_braziliensis_strain_MHOM/PE/89/LH754_clone_LH754_50_minicircle_kinetoplast,_complete_sequence</ns2:name></ns2:Sequence><ns2:Sequence dsseqid="sq596" id="sq595"><ns2:sequence>AAATAATTTTTATTTATTCGTGTGTTACGCGTTGTTACTCTGCATTAGAATTTATAAATTTGATAAAAACTAGCTCAAAATCGTACTCCCCGACATGCCTCTGGGTAGGGGCGTTCTGCGAAATCGCATTTTTGGCATACAGAAACCCCGTTCAAAAATTCACGAAAAATGCCATTTTTTGGCCTCCCCGTGCACAATTAGGGGTTGGTGTAATATAGTGGGCCGCGCACCCCGACTCGGGTTAGGATCATTAAAAAGTGGCCTCTAAGCACGTATGTTTTTAGATTTTAAAGTTTAGATGAGATAATTGCTTTAATATACATGAATAGAGCTGTGTTAGATAAATTATTTTATTTACTAATAGAATTAATATGTGTTTTGATTAGAAACTATATTTAATTAAATTTATTTTCTATGTTATTACTATTGTTAGGCTATCATTATATAATTTTAACTATCTATTAGCTCAATGTTAGTAATATGGTGTTACATCGATATATAGTAAAAATATCAGTTTTATATTAGTTATAACTAGTATTTTGGGGTAATATCATAGCTTATAATGCATTACTAATGATACTTGATAAATTTAATAAACTATACTTATAATTTTAATTCTAATATTACTTATCATGTTACTAATTATTATACTCTTATTAGTTCTTATATTAGCTAAAGTGGTTACTCTATATGCTGCTAGTTGTACTGATTACATTCAATTTATTAGTTTAATAATTTATAATAATACATA-----------------------------------------------------------------------------------------------------------</ns2:sequence><ns2:name>KY698710.1_Leishmania_braziliensis_strain_MHOM/PE/89/LH754_clone_LH754_51_minicircle_kinetoplast,_complete_sequence</ns2:name></ns2:Sequence><ns2:Sequence dsseqid="sq598" id="sq597"><ns2:sequence>ATTAGAGGCTATTTATAAATTTAAATTATTTAATTATTGTGTTTCATATTTTAATAAATTTAGTAAAAATGGGGGTCAAATTTTACTCCCCGACATGCCTCTGGGTAGGGGCGTTCTGCGAAAACCGAAAAATGGCATACAGAAACCCCGTTCAAAAATTGCCCGAAAATCGTGTTTTTTGGCCTCCCCGTGCACAATTAGGGGTTGGTGTAATATAGTCGGACGCGCACCCCAGCTCAGGTTAGGATGCCTCATTATAGGCCTCTTAGAGGCTTAATTTTATAATTTTAGATTGGAATTAATATATTTATTTTTATAAACTAAAACTAGTCTTGTGCTCGCTTGCGATATTATATTTATAACTAGTTCTATAATATTATTCTATCTTGTATATTATAATTATAATTTAAATAGTTTCATTGTTAGCGTGTATTAGTATTGATATGATAATAATAATTTTGGTAATGATTGATTTTATACATTAGCGTTAAATTGGAGCATAATATAATATAATATCAATTGCAATTGCTCATATTTAGCTATAATACGTAATATTACTGGTTACTAAGCTATAGACAGGGTAATACTATAATTTAATAAATAGTTTGATATTATGTTATAAGATTTATAATACAACTTAATTAATATACTTTATCATTATTCTTTTCTCTATCTTTGTTATTCATAGTTGTTATTAGTAGATTTAAATATTACTCTGTATTATGTTCAATTAAGCATC-----------------------------------------------------------------------------------------------------------------------</ns2:sequence><ns2:name>KY698711.1_Leishmania_braziliensis_strain_MHOM/PE/89/LH754_clone_LH754_52_minicircle_kinetoplast,_complete_sequence</ns2:name></ns2:Sequence><ns2:Sequence dsseqid="sq600" id="sq599"><ns2:sequence>AAATATTATTTTTATAAAATTATAAAATTAGTGTTAGAGTGCTATCATGTTTCGAAAAAATAATAAAATTCGCGACAAAATCGTACTCCCCGACATGCCTCTGGGTAGGGGCGTTCTGCGAAAACCGAAAAATGGCATACAGAAACCCCGTTCAAAAAATGGCCGAAAATCGCTATTTTTGGCCTCCCCGTGCACAATTAGGGGTTGGTGTAATATAGTGGGCCGCGCACTCTCGCTGAGGATAGGATCATTAAAATGTGGCCTCTTAGAGGCTTATTTTTGTCATTTCTAAATTATCTTGGAATATATATTTAATTTGAAGTAATATTTATGAATTTATTAATTATTTGATATATAAAGTTATTATGTGCATAGATAGTTAATTAATATTAGTATAGTTATTTTATACTAATGCTAGTTCCATATTACACTGTTCAATGCTAGTATATTATATGATTACACTAGTCTATACTATGGTTAGTAATATAGATGACTCATTACCACGAAATAGCAATTACAAGTTATATTGTAGCATATTATGAGCTTATTATTGATAATATTTTAAAACTATAACGTCGCTAATACATCTATATTTAAAACTAGTGTTATGATTTTATAATTAACATGTAATGAACAAGATAATATAATTTACTATTTACTTAGATCTATACATTTACTGATTATAGCTGTGATAGTTTTAATTTGATAATACTAGTTTTATTTACTAGTAACATTGATA-----------------------------------------------------------------------------------------------------------------------</ns2:sequence><ns2:name>KY698712.1_Leishmania_braziliensis_strain_MHOM/PE/89/LH754_clone_LH754_53_minicircle_kinetoplast,_complete_sequence</ns2:name></ns2:Sequence><ns2:Sequence dsseqid="sq602" id="sq601"><ns2:sequence>TAGCTAGTAATGAGTTTGTTATGTTATCAGTGAGATAAATATTTTTAATAATTATAAATATCTATAAAATTGGGGCAAAATCGTACTACCCGACATGCCTCTGGGTAGGGGCGTTCTGCGAAAACCGAAAAATGGCATACAGAAACCCCGTTCAAAAATCCCCCAAAATTCACGTTTTTTGGCCTCCCCGTGCACAATTAGGGGTTGGTGTAATATAGTGGGCCGCGCACCCCGACTCGGGCTAGACACTCGAGAAACTGGCCTCTAATGCCGTATAATTTTAGATTTTAAACTTTAAATTAATAATATTGATTTTTAACTTATAAATTAATATGTGTTTGGCTTTATTAATGCTAAATTAGAATAAATGTTTTTAATTAAATTGATAAATAGTTTTATTGTGTTAATATGAGTTGAATTATATATTTTAATTTATTACTAACTTTGACTATCTATAATACTGCATCGCATAGTTACTATCTTTATACTATCATGTAGTAATGAGTCTAGCGTAACTAATATGTAATATATTCTGTAATGTAATTAGTATCAATATTATTAACTCTATTAACGCTATGATAGTATCTTATCGGAACAATGATTAGACTATATTATATTTATACATTAGTTTTATAATTGTATATAATTAATAACTTTAAATTATAATCTTATTACATCTTGCACTAGTCTATTCTAACTTTGATTTTAATTGTTAGATAATATTTTATAAATTTAATTGTAATACACGTTAA----------------------------------------------------------------------------------------------------------</ns2:sequence><ns2:name>KY698713.1_Leishmania_braziliensis_strain_MHOM/PE/89/LH754_clone_LH754_54_minicircle_kinetoplast,_complete_sequence</ns2:name></ns2:Sequence><ns2:Sequence dsseqid="sq604" id="sq603"><ns2:sequence>TCTTAGTTCTAATTATTTTTATTATGCTCGAATTTAAATTTTATAATTAGTGAATAATAACTCTAAAAATTCTAATAAAATCGTACTACCCGACATGCCTCTGGGTAGGGGCGTTCTGCGAAAATCGATTTTTGGCATACAGAAACCCCGTTCAAAAAATGCCCAATTTTCACGATTTTTGGCCTCCCCGTGCACAATTAGGGGTTGGTGTAATATAGTCGGCCGCGCACTCCCCGCTGGGTTAGGATGTCGAGAAACTGGCCTCTAAGGCCTTACATTTTTAATATTCTAACTATTTATCGCTATTATGATAATTTATTCACTATTACACTTTATTACTATGTTATATGTTCTCTATTGACTAGTTTATTGCTATACATATACTACTAATATCAGTACTATTACAGTACTATTATCTGTTCCGTTATTATACTATATTATCTACTATGTCTATCTATTATAACTCTAATCAATGTATATTATAGTCTATTAGCTCGATATTACTAAATATTCCCTTTTATAACTGCTTTTGACTAGTATTTTATTATAATTTTATTAAATAATAGGCTAATGATAAGATAACATTATTATACTAATATAGCACTGATAATGAAACTATAATTAGATTGATATAATAGTAATGTTATAATGATAGTGAATAGACATATAATATAAATAATATTTCTTGTTCTCTATATTTACTTGCTATCTAGTTACATTCATTTTAATTTAATATTAGCTTG-------------------------------------------------------------------------------------------------------------------</ns2:sequence><ns2:name>KY698714.1_Leishmania_braziliensis_strain_MHOM/PE/89/LH754_clone_LH754_55_minicircle_kinetoplast,_complete_sequence</ns2:name></ns2:Sequence><ns2:Sequence dsseqid="sq606" id="sq605"><ns2:sequence>CTAATCTTTGATAAATAATATTTTAAATTTTTATAATGCTGATAATTATTTTTTATAAAATTAATAAAATCGAGCAAAAATCGTACTCCCCGACATGCCTCTGGGTAGGGGCGTTCTGCGAAAACCGAAAAATGGCATACAGAAACCCCGTTCAAAAATCCTCGAAAAATCGCTATTTTTGGCCTCCCCGTGCACAATTAGGGGTTGGTGTAATATAGTCGGCCGCGCACCCCGGGCTGGGTTAGGATGTGTGAAATATGGCCTCTAAGGCCTTATGTTTTTATAATTCTAACTTTGAATGGGAATATTAACTTATAAACTTGAATAAACTAATAAATAGAATTAATATTATGATGTAATACGATGCTATTAATAATGTTATGATATATTTATTATTAGTTCTCTGATTACACTTTATATAATACTAGTTCCGTTATAGCTCTATATACTAGTGATAAACATTGTGCTATTAGTGTAGTAGTAATGAGTAAGATAATATTAGAGTACATATAGAATATAAGTTATATTACATATAGTAACCCTATGCTATATTACATCTATTATGACTATACTTACATTATTACTCACTACATACAATTATTATTTAATACATTTTAATTTTAATTTAATGATGTATTAGCTTATAATATTTAATCTAGAGTTTACATATTTTTATATTCTAATGTTATAGATAAAGTTTAGTTCTGATATATTACTATGTCATGTGCAGTTAACGTTA-----------------------------------------------------------------------------------------------------------------------</ns2:sequence><ns2:name>KY698715.1_Leishmania_braziliensis_strain_MHOM/PE/89/LH754_clone_LH754_56_minicircle_kinetoplast,_complete_sequence</ns2:name></ns2:Sequence><ns2:Sequence dsseqid="sq608" id="sq607"><ns2:sequence>GTCTAAATTTGATTTAACAGTTTTATAATCTTTGTTATTATTTTGTTAAACTATAAAAATCATCAAAATTGGGCATTAAATTTTACTCCCCGACATGCCTCTGGGTAGGGGCGTTCTGCGAAATCGCATTTTTGGCATACAGAAACCCCGTTCAAAAATTCACGAAAAATGCCATTTTTTGGCCTCCCCGTGCACAATTAGGGGTTGGTGTAATATAGTGTGGGGTGCGCTCAGTTTTAGGCTAGCTCCTCGTAAAGTAGGCCTCTTAGAGGCTTGTTTTTAATAATTCTAACTTGAAACTAATTTTATTTGTTATATTGATATTTAATTTAAATTTATAACTAGTGATTAGCTTGTGTTAGTAGTGTTATTAGTTATTGATTATAATAAATATTATTTAATAAATATACTCAATACAGTTCTCGCTAGTTTATAATATGATAATGCTAACTATACTGGTGTAATATCTATACTATCACTATTATACTCTCATTATCGCTAATATCATATATAATATAACTTCTCCTTTATATTAGTAGTAGTATGTCTAGTATAATCATTGAACTATTTAATAATAACTATACATTACTAGCATTGTTAATAATGTTACACTGAGATAGAATTAATATTAGAGTTGATAATTATTATTTTATAAAATTAATTTATACATGTCTCTATACTTATGATTCGTGCTATTACGTGAACAATAAACTTTACTAAATTGTTATTCTAATGTATA-----------------------------------------------------------------------------------------------------------------------</ns2:sequence><ns2:name>KY698716.1_Leishmania_braziliensis_strain_MHOM/PE/89/LH754_clone_LH754_57_minicircle_kinetoplast,_complete_sequence</ns2:name></ns2:Sequence><ns2:Sequence dsseqid="sq610" id="sq609"><ns2:sequence>AAATAAAATTATAAATTGTTTAGCATTAGAGTTTTATTATTGTGATTAAATTTATAAATTTCTAAAAATTAGAGCAAAAATCGTACTACCCGACATGCCTCTGGGTAGGGGCGTTCTGCGAAAACCGAAAAATGGCATACAGAAACCCCGTTCAAAAATTGCCCGAAAATCGCGTTTTTTGGCCTCCCCGTGCACAATTAGGGGTTGGTGTAATATAGTGGGCCGCGCACCCCGGCTTGAGCTAGGACAGTGGAAATATGGCCTCTAAGAGGCTTAATTTTAAAATTCTAACTTTACTTGAATAATAAATGAATAATATGATTTAAATTTAATTATTAGCTTAGATAGAACTAGTTTAGTTAATATAATGTTATCTAATCTGTACTGATAATAGTAATAATGTTAGTGCTATATCGTAATGATAATAGTTCATTATAATTCTATTCACTTGTATATAATAATTTACTCGCTATGATATCTTATACTATCTTATCATACTATAATAGTGCCACAATATAATATAAATAGCAGTTATATGGGTATTTTGAGTAATATATAGATTTTATATACTCTAATGATTACTTATAACATTATTAATAATGTATACTATTTATTAACTCTATAGATTAGCTCCATTATAGAACTAATAATAATACTATTGTATGTGCATTGAAATAATTTATATTAAACTCTTACTCAATAACTTTAATTATTAGTGCTATTAGATAAATATTATTAGTTTCTAAAAT-------------------------------------------------------------------------------------------------------------</ns2:sequence><ns2:name>KY698717.1_Leishmania_braziliensis_strain_MHOM/PE/89/LH754_clone_LH754_58_minicircle_kinetoplast,_complete_sequence</ns2:name></ns2:Sequence><ns2:Sequence dsseqid="sq612" id="sq611"><ns2:sequence>ATATTTAATTTTGTTTCAACTTAGTTATGTGTTTGTTGCCTAAGGAGTCGACTCCTTACCCCGCAAAAATGGGGGCAAAATCGTACTACCCGACATGCCTCTGGGTAGGGGCGTTCTGCGAAAACCGAATTTTGGCATACAGAAACCCCGTTCAAAAATCCTCGGAAAATCGCTATTTTTGGCCTCCCCGTGCACAATTAGGGGTTGGTGTAATATAGTGGGCCGCGCTCCCCGGCTGGAGTTAGAAACTCTAAAACTAGGCCTCTTAGAGGCTTGATTTTATAATTTTACACGCTTGTCGTTATAATACTAATTCGTAACATAAATTTATCTTTACTTACGCGTTACTTGATAATATACTTGCATAGTTACATTTAATTATTATAATATATAAATTATTTTAATATTGTGTTATTATACTCAATTATATTTATTATTTTAGTCAGTATAGTTTATAATATAGTTCCGCTATCGTATACTATGTTATAGGTTAGATAATAGGCTAGAAGTTATATTACAATTGCTTTTATTCTAGTATTTTATAATATTACATCATACTATACGTGTCTTGCTCATAATAGTTTATTATTTTAAATAATTATTATTACGTTACTACGTGTTCTATGTTATTACTAATTTATATCTAATCTTATTACTGCTATGTTCTCGTATTATTACACTAGCTTGTTACTAGTATGATATAATGTTACATCACTTGATATAATTTATTTATTAGATATA---------------------------------------------------------------------------------------------------------------------</ns2:sequence><ns2:name>KY698718.1_Leishmania_braziliensis_strain_MHOM/PE/89/LH754_clone_LH754_59_minicircle_kinetoplast,_complete_sequence</ns2:name></ns2:Sequence><ns2:Sequence dsseqid="sq614" id="sq613"><ns2:sequence>TGTGAACATAATAATTTTTATAAATAAAATTTTAAATAAATAGTTTCAATTGTGTTACACCTGTGAAATTTGGGTTAAAATCGTACTCCCCGACATGCCTCTGGGTAGGGGCGTTCTGCGAAAATGGAAAAATGGCATACAGAAACCCCGTTCAAAAAATGCCCGAAAATCGCTATTTTTGGCCTCCCCGTGCACAATTAGGGGTTGGTGTAATATAGTGGGCCGCACACCCCGGCTGGAGTTAGGATGCTGCAAAAGTGGCCTCTAAGGCCTTATAAAATTTAATTTCACTCGTATTATGGTTGTTTTGCTTTAAATGAAATAATTAAATTGATAATTAACTAATAGTTCGCGATGATTAGCTATTATATTATAAATTATTACGTTACTAGTTTTATATCTAATTAAAATAATAAATTGTCGCTAACATTGGATATATAGTTAGTATGATTATAGTTTACATGATATTATCTATAATTAACTCTAATGCTGTAATACTATCAGTTCATATTAGTTACAACTTATATTGTACTAGATAATATGGTGTATTATTAACATTATTATAACTTTATTAAATTTATACTATACTTATTAATATACTTATACGATACTGATTATATTACTAATGTTAAGATGTGATAACTAGTTTTAATAATAATGTATAACTTTACTTGCACTCTACTCAATCATTATACGAGTTAATAAATAATTTTATCTTTGCGCTGTTAATAGTAATGCAT----------------------------------------------------------------------------------------------------------------------</ns2:sequence><ns2:name>KY698719.1_Leishmania_braziliensis_strain_MHOM/PE/89/LH754_clone_LH754_60_minicircle_kinetoplast,_complete_sequence</ns2:name></ns2:Sequence><ns2:Sequence dsseqid="sq616" id="sq615"><ns2:sequence>AAATAATTTATTTTAAAATAATTTTAGTTTTAGTTTTAATGAGTTTATAATATTCAAAAACTAGAAAAATGGGGGTAGAATTTTACTCCCCGACATGCCTCTGGGTAGGGGCGTTCTGCGAAAACCGAATTTTGGCATACAGAAACCCCGTTCAAAAATCCTCGAAAAATCGCTATTTTTGGCCTCCCCGTGCACAATTAGGGGTTGGTGTAATATAGTGGGCCGCGCACATTCTCCCGAGCTAGGATGACATAAAAGTGGCCTCTAAGAGGCTTAGTTTCGCGTGAATTAAATATTTTTAAACATTAATTATTTTATATCTTATTTGAACTAATTTTATCTCTACTTTTATATGCTAGACTAGTATTAATAAGTTTTAATAATTATTGCTAACATTAAATTATATTATTACTATATCTACTAGTTTTATATACGTAACGGATAGATAATTAATATTATATCGTCTATACACCATCTATTACACTATCATTGACTCATTACCCATAAATAGCAATTACAAGTTATATTGTAGTGTATTTGAGCTAATATATACGATAATATTATAATTTTATAACACTAGCATTTTATATAGAATTGATAACTACACTGATGATATAATTATTATATATTTGATTTTATATTTAACAATTTTACTATCTATTCGAATCTATACATTTATTGCTTATAGTTGTGCTGCTATTAGAGTAATACGTTAGCTAAATAATTTCGTAACAGTTAT-----------------------------------------------------------------------------------------------------------------------</ns2:sequence><ns2:name>KY698720.1_Leishmania_braziliensis_strain_MHOM/PE/89/LH754_clone_LH754_61_minicircle_kinetoplast,_complete_sequence</ns2:name></ns2:Sequence><ns2:Sequence dsseqid="sq618" id="sq617"><ns2:sequence>CTAAACTATAAAATAAAATTAATTAACTTTTGCATTACTGTGTTATTGTGTTTCAAAAAATTATAATTTTAGAGCCAAAATCGTACTCCCCGACATGCCTCTGGGTAGGGGCGTTCTGCGAAATTCGAAAAATGGCATACAGAAACCCCGTTCAAAAAATGCCCGAAAATCGCTATTTTTGGCCTCCCCGTGCACAATTAGGGGTTGGTGTAATATAGTGGGCCGCGCACATTCTCTCGAGCTAGGATGCCTCATTATAGGCCTCTTAGAGGCTTCTTTTTTAATTTTTAAACTTTTTATTTTATAATTTAATTATTTAATGTGAAATTGAATTTAATTTTAATATTACTTTGTTGCTAACTGTTCTCGTTAATAATAATATATTAGTTCTATCTTAGCACTAGTTTATTACTACATTAGATACATATAATTGACTATACTTATTATCTATATACGTGATAGTATGGTTATGTATACGTGTGGCTATTAACTTTATATAATTAGCTCAATACTAGTTATAATATATTCTAATATGTAATATATGGGTAACATTAACGCTAGTATTACTATAGTTTATGATAGAGCTACATTTAATTAAACTATTGATATAAACTTTAACTATACTGTACTATATAGTTTTAATATTTAGTTAACTTATAATATTATTTATTTTCTTTTTCTTTGCTATACATTGATACGATTATGCGCTATCTATTTACTAAATTAAATATAATTATTATTTACTAACTACA----------------------------------------------------------------------------------------------------------</ns2:sequence><ns2:name>KY698721.1_Leishmania_braziliensis_strain_MHOM/PE/89/LH754_clone_LH754_62_minicircle_kinetoplast,_complete_sequence</ns2:name></ns2:Sequence><ns2:Sequence dsseqid="sq620" id="sq619"><ns2:sequence>TTACACTGCTAAATTTAAAATTAAAGTTAAACTAAATTAGTGTGTTATTCGCTATAAAATTATTAAAAATTGAGTTAAAAATTTACTCCCCGACATGCCTCTGGGTAGGGGCGTTCTGCGAAATCGCAAAAATGGCATACAGAAACCCCGTTCAAAAATACCCCAAAAATCGCGTTTTTCGGCCTCCCCGTGCACAATTAGGGGTTGGTGTAATATAGTGGGGCGCGCATCCCAGCTCAGGTTAGAACTCGATAAATGTGGCCTCTTAGAGGCTTATATTTTCATTTTTAAACTTAAATTGAGATATATTATTTTTAAATATAATTTTAACATTAGTTTCTATATTTGCGCTGGTTTATTACTTGCATTAGATAATTAATTTTAATTTTGTTGATTGCATTGTTATAATGTAGTTTGAATAGTTTATTATTTAATTAATAATTATATAACTATAATAGTTCCGCTTGCGATATTACTATACGTGATAGATTAGATAATGACTAGATACTAATATAACTTATATTGTAATATAACTGCTCCTATATTGACTCTATAATACTCTAATACATCGCTATAACATTGACTAATTAAATGATAAAATATATTTAATGATATTATAACTTTATGTATTACTATGTTAATTTAATTAATTCTTTTTTATAATTTTTATTTCTAACTTTACTCTTGCTTGGTAATGTAGCATTTAGATAAAAATAATTTAATAATAACTAGTTGTTACACTCA------------------------------------------------------------------------------------------------------------------</ns2:sequence><ns2:name>KY698722.1_Leishmania_braziliensis_strain_MHOM/PE/89/LH754_clone_LH754_63_minicircle_kinetoplast,_complete_sequence</ns2:name></ns2:Sequence><ns2:Sequence dsseqid="sq622" id="sq621"><ns2:sequence>AGTAACAATTTAAGTTTACAGTTTTAATATGCATCACATTATAAATAATTTTATTAAAATTGAGAAAAATGGGGGTTAAATTTTACTCCCCGACATGCCTCTGGGTAGGGGCGTTCTGCGAAAACCGAAAAATGGCATACAGAAACCCCGTTCAAAAATTGACCAAAAATCGCGTTTTTCGGCCTCCCCGTGCACAATTAGGGGTTGGTGTAATATAGTGGGCCGCGCACCCCGGCTGGAGTTAGATTGATGAAAAAGTGGCCTCTAAGGCCTTATGTTTTTAATTTTGGAAGTTTTATTGTTATTTTCTAATTAATAATATTTAAATTTATTTTATTTGTTGCTAATTAGTTGTAATGTTTGATTTACTATTGCATTGCTCTGTTAATTATAAATAATATCGCTATATCTGTTCTATTACTAGCTTATCATATTACTATTATTTAATTTTAATAATAACTCTATGTATTACCGTTATAGTGTATGATGTGTGCTGAATCTATAAAATTATATGTTTTCCTTTAATATAAATAGCAGTTGTGGCACTATTTTATATGTTTTTATTAACTTTACTAATTTTAATAGAATCATAACTATACTTATATATAACTAATCAATGCGCTGATAATAGTGTTACATTGAATATACTAGATGATATAATTTAATATAATTTATAATTACACTTACCATAGTTTCTATATACATGCTTGTCTAATTAGTAATGATGTGCTCGCTAATAATAAATTAATGTT----------------------------------------------------------------------------------------------------------</ns2:sequence><ns2:name>KY698723.1_Leishmania_braziliensis_strain_MHOM/PE/89/LH754_clone_LH754_64_minicircle_kinetoplast,_complete_sequence</ns2:name></ns2:Sequence><ns2:Sequence dsseqid="sq624" id="sq623"><ns2:sequence>ATTAGATTTAGATAAATTTTAAAATTAGTTTGTTAATAGAATTATGATAATATTAAATTTCGTTAAAAATGGGGGTCAAATTTTACTCCCCGACATGCCTCTGGGTAGGGGCGTTCTGCGAAATTCGAAAAATGGCATACAGAAACCCCGTTCAAAAAATGCCCGAAAATCGCTATTTTTGGCCTCCCCGTGCACAATTAGGGGTTGGTGTAATATAGGCGGCGCGTCACACAGTTTTGGGCTAGCTCCTCGAAAAGTAGGCCTCTAAGAGGCTTGTTTTTATAATTTTAAATCTTTTTCTAATAAATAATTTTTTAATTTAAATTTAATATGAATTTGATGTTAATATGAATTAATAATTAGAAATAATTAGTTCTATATAGATAATAACTGTGTAATGCTATGTTAGACTATATTTTATTATTTAAGTTTATTATTTATTTTATAATTATACTTTTATTAAACTATATAGTCGCTAATGTTGTAGTATTATATGTGCTCTGAGATACGTAGAATAACTTGTAATATAATATATTCTATAATGAGTATATACTAGTTCATATAACGTTACATTATAGTAATGATGAGATAACAATAATAGTTTTAATTATAACTTTTTATATTTTATTATTATATGATAACTTTAATTATTTATATACGATTAATACTATGTCTAACACTAGATCATTACTATAATAAAGTTTAATTATAAAGCTAGTAATATGCTATTAGTAACGATAAAATATAATT------------------------------------------------------------------------------------------------------------</ns2:sequence><ns2:name>KY698724.1_Leishmania_braziliensis_strain_MHOM/PE/89/LH754_clone_LH754_65_minicircle_kinetoplast,_complete_sequence</ns2:name></ns2:Sequence><ns2:Sequence dsseqid="sq626" id="sq625"><ns2:sequence>TAAAATTAATTTAACACTGCTCTGTTATAAGTTTTATTTATCAGCAAATAATATTAATTTTTTATAAATTTCCCATAAAATCGTACTCCCCGACATGCCTCTGGGTAGGGGCGTTCTGCGAAAACCGAAAAATGGCATACAGAAACCCCGTTCAAAAATCCCCCAAAATTCGCGTTTTTTGGCCTCCCCGTGCACAATTAGGGGTTGGTGTAATATAGTGGGGCGCGCTCCCCGACTCGGGCTAGGATGGCATGAAAGTGGCCTCTAAGGCCTTATAAAATTGGAAATTAAAATTTATAACATATAATTATCTTTTAAATTGGTGTTATGGTGTTTTTAATTTATTAATTTATTTATAATTTAGTTTTGATTTTATTTTACTAGTATAATTTAGTTTTATTGATTTAGTAATTTAATATTGAACTAGATTAGAACATTGATAATAGTATATCATACAGTTTCGTTATCATATGCTAGTAATACTATAAGATACTGGTAATAGCTCAATATATAGAATAAGTTAGATATATGTTATTAGATAATACTATACTTACACATTAACTTTATAATAGCTTAACTTTATTATACACTAACGATACTATTATTATTTATAATATTGAATTAATATACTAGTTACTCTTAAATATAAATGTATTGACTTGCTTGATTACTAGCTATACACTGTTTTAATAATATTACTAAATTAGTTCTTACTTATAAACTTAATAATAATATTTATT----------------------------------------------------------------------------------------------------------------------</ns2:sequence><ns2:name>KY698725.1_Leishmania_braziliensis_strain_MHOM/PE/89/LH754_clone_LH754_66_minicircle_kinetoplast,_complete_sequence</ns2:name></ns2:Sequence><ns2:Sequence dsseqid="sq628" id="sq627"><ns2:sequence>AAAAATATAATTATCACTGTGTTAGTGTAGAGTTTAGTTTTAAATAATTTTTATAATTTTGTCTAAAAATCAGCTCCAAATTTTACTCCCCGACATGCCTCTGGGTAGGGGCGTTCTGCGAAATCGCAAAAATGGCATACAGAAACCCCGTTCAAAAATTCACGAAAAATGCCATTTTTTGGCCTCCCCGTGCACAATTAGGGGTTGGTGTAATATAGTGGGCCGCGCTCCCCGGCTGGAGTTAGAATTGTGGAAAAGTGGCCTCTAAGGCCTTACATTTTTAATTTTGAAACTAAACTGCACTATTACGCTTATTATGTTGATATTATATTTAATTTTTAATAGTAATATTGATTTTATTTATCGCTGTTCCATTACTAGTATTGAAATAGTTTTGTTATATAATATTTTAATTAAATCATAAATATACTGTTAATAAATGTTATTGTTATTATTGTTATCTCATACTCGTGCTGTCTTACTACTATACATTATGCTCCCTCTCGTAACTAATATTAATATTAATTAGTAATATGGTATTATATAATATTGTATAACTATAACGCTAATGATACAGTTTATAATTTTAAACTATACTATACTGATAGTTGCTATTATGGTGCATATTATTTTACTAATTATATTTATTTTAATTTTATATTTAAATTCACAATTAACAAGCTCTAGACTAGTAACGTTACGGTGTATTACTATGAATTAAATTGTTATAACCATAAAT-----------------------------------------------------------------------------------------------------------------------</ns2:sequence><ns2:name>KY698726.1_Leishmania_braziliensis_strain_MHOM/PE/89/LH754_clone_LH754_67_minicircle_kinetoplast,_complete_sequence</ns2:name></ns2:Sequence><ns2:Sequence dsseqid="sq630" id="sq629"><ns2:sequence>GTCTAATGCTGCATTACTAGTGTTACGTGAGAGAATAAATATTTATAATTTGATAAAAGTTTAGAAAAATATCGATAAAATTTTACTCCCCGACATGCCTCTGGGTAGGGGCGTTCTGCGAAATCGCAAAAATGGCATACAGAAACCCCGTTCAAAAATACCCCAAAAATCGCGTTTTTCGGCCTCCCCGTGCACAATTAGGGGTTGGTGTAATATAGTGGGCCGCGCACTCCATCTTGAGCTAGCATTGAGAAAAACAAGCCTCTAGACCCGTATAAAATTGAATTCTAAATTTAGATTGAATATTATTTATTTTTTAATTATAATTTAAGCTTAGATTAGAATTGTTATGCGCATAATGAGATAAATGATTTAGTTTAAAATAGAATTATATTAATTTTAATAATGTTAATTTACTATTCTATATCAATGCACTGTTATATTATATTCACTATCGATATCTATTCATCACTCGTATTATAATAGTAACATTGGGGTAATGACTATCCCGTAACTAATATGTAATATATGTTATGTTATGTTTAGTAATAGGTTAGAGTTAATAATACGATAATGATACTATTATAGATACTATAGTTTGAATAAGCATAGAGTTAATGTTATTGATTTAATAGAACACGATATAATTTATTAGTTACACTTTTATTACACTCTTACGTTACTAGTTATTTATATTTAATGTTACTATTAGCTAAATAATTTTACTAGTTTTAATATAATAATTAACTAT-----------------------------------------------------------------------------------------------------------</ns2:sequence><ns2:name>KY698727.1_Leishmania_braziliensis_strain_MHOM/PE/89/LH754_clone_LH754_68_minicircle_kinetoplast,_complete_sequence</ns2:name></ns2:Sequence><ns2:Sequence dsseqid="sq632" id="sq631"><ns2:sequence>ATAATAATATAAATAATTCTAATCATTACGTGTTAAATATTTTTAATTTTATGAATTTATCTTCAAAAATAGGGTCCGAAATTTACTCCCCGACATGCCTCTGGGTAGGGGCGTTCTGCGAAATCGCAAAAATGGCATACAGAAACCCCGTTCAAAAATCCCCCAAAATTCGCGTTTTTTGGCCTCCCCGTGCACAATTAGGGGTTGGTGTAATATAGTGGGCCGCGCACTCTGGTTTGAGCTAGCTCTTATAAAAATAGGCCTCTTAGAGGCTTGTTTTATCATCGCTGACATGAAACAACATAAAATTAATTATTTAGCTTGAATTGATATAGAATTATTAATAGTTTAGTTATAAATTATATTTTGTTAACTGTTTTAATATTATGCTGCACCGATTAGTTCTCTATTTATAAATTTTAATTAGTAATGTTTATGTATTGTTTATTAACTATGATAGATTCATAATGTTATCTAATAGTGTTCTCTGTGTTACATAGTATAATACTAGCAATTACAATATATTCTAATATATGTTACGCTCATTACTATACTATTACATTGACTATCTATAAACTTTAGACTAGTGTTAATAATAGTGTTATTGTAGTGATATAGATTATTTAACTTTTATAATATAATATAATTTTTATTTTACTAGATTTTATTTACTATATGTTTTATCTAAGTTTGAACTATATTAGCGCTAATCAGTGTTACTATGTGTTCTAATCAATATTAAATTTATAA------------------------------------------------------------------------------------------------------------</ns2:sequence><ns2:name>KY698728.1_Leishmania_braziliensis_strain_MHOM/PE/89/LH754_clone_LH754_69_minicircle_kinetoplast,_complete_sequence</ns2:name></ns2:Sequence><ns2:Sequence dsseqid="sq634" id="sq633"><ns2:sequence>TTAGTTATGCTATAGTTTTATTATGTGATAAATGTTTTTCAAAATAATATTTATAAATTTCAGCAAAAATGGGGTCCGAATTTTACTCCCCGACATGCCTCTGGGTAGGGGCGTTCTGCGAAAACCGAAAAATGGCATACAGAAACCCCGTTCAAAAATCCTCGAAAAATCGCTATTTTTGGCCTCCCCGTGCACAATTAGGGGTTGGTGTAATATAGTCGGCCGCGCATCCCAGCTCAGGTTAGAATGCCTCATTATAGGCCTCTTAGAGGCTTGTTTTTCTAATTTTGAATTAAAATGGAGCTGTTTGTGAATTTAATATGATGTCACGAATATAAACTTTGTTTGGAACATATATTTATAATTTAATGTTAATAATTAATAATATTGTTACATATAAATATAATCTTATCATTACTCGCTCTATATAGTTCCATTGACGTAACATTATTAGTTTTATTGTAGTATCTTATAATAGTGCATTACGTTGTATATCATCGAAAATATGCTCTAACTGCTTTGTAATTGCTTTTATAATGTCATTTTTAATAATACTAATGATATAATTATAATTTTGATAACTATTAATGTTACTGATGTTATTACTAATCTGTTACGTATACATTACTAATATAGTGTGATACTAGTTCAATTATAAATATATTTTTTATTCTAACTATATTAACTTTTATGTGGATACTAATACATTACTCATTATAAATATTTAATTAGCTATGATTCGTAACAAT-------------------------------------------------------------------------------------------------------------</ns2:sequence><ns2:name>KY698729.1_Leishmania_braziliensis_strain_MHOM/PE/89/LH754_clone_LH754_70_minicircle_kinetoplast,_complete_sequence</ns2:name></ns2:Sequence><ns2:Sequence dsseqid="sq636" id="sq635"><ns2:sequence>AAATTAAATTTAAATTATTGTCTAACATTAACGCTATTACGTCATTATAAATTTTAAAAATTAATAAAATTCGTCAAAATTCGTACTCCCCGACATGCCTCTGGGTAGGGGCGTTCTGCGAAATTCGATTTTTGGCATACAGAAACCCCGTTCAAAAATAGGCCATTTTTCGCGTTTTTTGGCCTCCCCGTGCACAATTAGGGGTTGGTGTAATATAGTGGGCCGCGCTCCCCGGCTGGAGTTAGAATGCCATGAAATAGGCCTCTAAGAGGCTTGAATTTATGAAATTAAAATTATTTTGCTTTATAACATTTAAAGTTGATTTATTATTTAATTTTATTTTGTTATCTACTATATTGACTTGTGTTATACTAGTTTAGTTCTGTAATACACTAGTTATGGTGATAGTATTAGTGATAGTGTGGTAATATATAGTTTAAATATAATTATACTCTATTCACTATGACAGTACTATTATGTCGATGTTAATACCTAAACTAGCTCCATAACTGCTTTGTAACTAATATATAATATGAATTTTACTAGTATTATACATTATAGACTATCTTGAATATAAACTTAGTGATACTAGTAATGAATATAATAATTATTGAATGTTACATTGAAGTTAATGATTACTCTAATTATAAAATAATACTATTACTTGATTATATCTCATACATAGCTGTTAGTATACTATTACGTTACTAATGTAGCACTAATGAGAACATAATTAGTAA----------------------------------------------------------------------------------------------------------------------</ns2:sequence><ns2:name>KY698730.1_Leishmania_braziliensis_strain_MHOM/PE/89/LH754_clone_LH754_71_minicircle_kinetoplast,_complete_sequence</ns2:name></ns2:Sequence><ns2:Sequence dsseqid="sq638" id="sq637"><ns2:sequence>CTAAATTAAATTTTATTATTTTGTTTTGCTATATTATTGGGTAAGGAGTCGAGTCATTACCTGTGAAAAAACGATTAAAATCGTACTACCCGACATGCCTCTGGGTAGGGGCGTTCTGCGAAAACCGAAAAATGGCATACAGAAACCCCGTTCAAAAATCCCCCAAAATTCGCGTTTTTTGGCCTCCCCGTGCACAATTAGGGGTTGGTGTAATATAGTGGGCCGCGCTCCCCGGCTCGAGTTAGAAACTTGAAAAAGTGGCCTCTAAGAGGCTTAGTTTGCGTGTTTTAATATTATTTTCGAATAAACTATTTTTAAACTTAATTTAAACTTATCTCTGTGCTAGTATGGTGTAGATAATATTATATTGATAATTAAACTTAGTTGTTCTTATATAAATTTAATACTAGTTCTGTTTATATAGTTATGATTAGTTTATGTATACGATAATGTTAGTATTCAATACATTACTATCTTATTATGGGTTAGATAGACTCATTACCCGCAATACTAGAATAAACTAATATATATGTTATGTTATACTAGAATATCACGTATTATACTAACATTATAATAGCTATAGTTAGAGTATATAGTTGTATTACATTAGTTTATTATAATAATTATATTTTTATATTTCTTTAACTACTCTCGTTACTATTTGTGATAATCATTTATTAGATTTATTAATTAACTATAAATTATTTTATTAATACGTAAATAATATTTTTATTTGATACTACTCACTTAG-----------------------------------------------------------------------------------------------------------</ns2:sequence><ns2:name>KY698731.1_Leishmania_braziliensis_strain_MHOM/PE/89/LH754_clone_LH754_72_minicircle_kinetoplast,_complete_sequence</ns2:name></ns2:Sequence><ns2:Sequence dsseqid="sq640" id="sq639"><ns2:sequence>TAAAATAATTTTATTAGTAGTAATGAGTCAGTGTGTTACTCGCGATAAACTTTATAAAATTGGTAAAAATGGGGGTCAAATTTTACTCCCCGACATGCCTCTGGGTAGGGGCGTTCTGCGAAAACCGAAAAATGGCATACAGAAACCCCGTTCAAAAATTGCCCGAAAATCGTGTTTTTTGGCCTCCCCGTGCACAATTAGGGGTTGGTGTAATATAGTGGGCCGCGCACTCCGGCTAGAGTTAGAATCGCATGAAAGTGGCCTCTAAGGCCTTATAATTTTGATTTTCTAACTTTAGATGAATAATTATTGATATTTAGAGAAAATAAAATATAATTAACTTATTTATGCGCTAATCGTTGCTAATTTATTTATTATTATTAAACTTTTAATGTTACTAGCATGTTACGTTGTATTATAATTTAATATATTACTAGTTCCATACTTTATCTTAATACTAGCTCTGTTATACGATAATGGTGCAGCTTATAGTTAGTAACATGAGTAGTTAGATATTAATTGTAATATATATTGTATATGTAACATTGAGTAATACTATATTAGCATTATGGTTATAGATAATGTAGCTCCATATTATAACTTTATATAGTTCTATTACGAGATAATAATTATAGTTTTATGTGTATAATATAATAATAATTTTATAATGTTCTTATCTATACTTACATTTCGCTATGTGTTCGCTAACATTGATTTATATTATGTGATATTACTGTTTGATGTACTATTA-----------------------------------------------------------------------------------------------------------</ns2:sequence><ns2:name>KY698732.1_Leishmania_braziliensis_strain_MHOM/PE/89/LH754_clone_LH754_73_minicircle_kinetoplast,_complete_sequence</ns2:name></ns2:Sequence><ns2:Sequence dsseqid="sq642" id="sq641"><ns2:sequence>TAGTTTAAATAATAATTTTTAATTAGTGTGGAAATATATTTTATTAATAACGTGGTTACAGCTCAAAAATTAGCTCAAAATCGTACTACCCGACATGCCTCTGGGTAGGGGCGTTCTGCGAAATCGCAAAAATGGCATACAGAAACCCCGTTCAAAAATACCCCAAAAATCGCGTTTTTCGGCCTCCCCGTGCACAATTAGGGGTTGGTGTAATATAGTGGGCCGCGCACATTCTCCCGAGCTAGGATCATAAAAATAAGGCCTCTTAGAGGCTTGTTTCTCGCGTGTTACATGTTTTTCTAATATTTATTTTTCTAACTTAAATTTATCTTTTAAATTATTATATTTATTAGTTTATTAATAAGTTTATAATTGAATGGTAATAGTTTCTAATTTATAATTATATTATTTATCTTATTGTTATACTCATATAGCTTATCACGATACTATTACATACTAATATAGTCTATCTATGTTCTGATAATATAGTAATGAATAGTGTCTAGATAGTAATATATAACATGTTTAATATATAATATATCGCTAATTTTAATAATACCAATTATAATATTTTATGATACTATACGAGATAAACTATTTTAATATATTTGATAATAATAAATATTATTTCGCTAAACTTTACTTATATTATTAATATTATGAATACAATAAATTTATTTTTATATATATTCTTTACATTGCGCTAATCTAGTTAATAGTGATACATGCGTTGATTATAAATATAATGT-------------------------------------------------------------------------------------------------------------</ns2:sequence><ns2:name>KY698733.1_Leishmania_braziliensis_strain_MHOM/PE/89/LH754_clone_LH754_74_minicircle_kinetoplast,_complete_sequence</ns2:name></ns2:Sequence><ns2:Sequence dsseqid="sq644" id="sq643"><ns2:sequence>ATTTACAAATAATATTTTATAAGTTTGTTAATGTGTTCCCTAAGGAGTCGACTCCTTACCCCGCAAAAATGGGGGCAAAATCGTACTACCCGACATGCCTCTGGGTAGGGGCGTTCTGCGAAATCGCATTTTTGGCATACAGAAACCCCGTTCAAAAATTCACGAAAAATGCCATTTTTTGGCCTCCCCGTGCACAATTAGGGGTTGGTGTAATATAGTGGGCCGCGCACATCCGGCAGAGCTAGAACTCGTGAAACTAGGCCTCTTAGAGGCTTGATTTTTGAATTTTAAATATTTCTAACATGAATTAATAAATTTAAATAAAATATGTTCTAATTAGTGCTGATTTAGTTAATATATAGTTATGATAATTAATTTAATTGATATAATAATATAATTAGATTTAAATGTTACTAGTTTGATTAGAATATAGATTTTATATAATATTATTAACTATGTTAGCTCCATTGTTATACTCTATGTCTATAATATCGCTAATACTAGTACAATATATATTCCCTTTGCTTTGTTATATGGTAGTAATAGTGTTATATCTATATGAGTGCAATACAATTATAAATTTTAATTAACTATTGATAAAGTTTAATATTACATTGTTATAATAGCATTACTATACTTTAACTATAAATTCTTTTTCTTGTGATATTACTAAACTAGATGATATAATATTATGCTAACGTGTGTTAATAGCTAGCACAATTATTTAATTAATTATAGTTTT--------------------------------------------------------------------------------------------------------------------</ns2:sequence><ns2:name>KY698734.1_Leishmania_braziliensis_strain_MHOM/PE/89/LH754_clone_LH754_75_minicircle_kinetoplast,_complete_sequence</ns2:name></ns2:Sequence><ns2:Sequence dsseqid="sq646" id="sq645"><ns2:sequence>AGTCAATATTATATTTTAAATTATAATTTTATAAATATTTTTAATTCAAGTTTTATTATGTCTTGAAAATAGCGATAAAATCGTACTACCCGACATGCCTCTGGGTAGGGGCGTTCTGCGAAAACCGAAAAATGGCATACAGAAACCCCGTTCAAAAATCCCCCAAAATTCGCGTTTTTTGGCCTCCCCGTGCACAATTAGGGGTTGGTGTAATATAGTGGGCCGCGCACTCCAGCTCGAGCTAGGATCTATAATTTTAGGCCTCTTAGAGGCTTGTTTTTATAAAATTAAACTTAGAATGGAGAATTATTATTTAGATGGAATAATTGAACTTATATTTTTTATTTTTAATATTATTTGCTCATTATTACGTTGTTATGGCTATCAATAATATAGTTTTTATTTAGTATTTAATTAGTAATAGTTTTAGTATAATGATTGTCACGTATATAGTAGTAATGATGATAGTATCGATATGGTAATGGTATAATGCTAGATAATACTCGTAACTAGAATATATATTATATTATATTACTATGTAGACACTATATCTATACTGTATTATAACTATGCACACTATACCATACTATATCAGTACTATGATAGTAATAATTTTATTTAATGTAATAGTTCAATTTAATAATATAATATTTAATCTAGAACTTATATACTTTTGTATTTTAACTAATATAGTTACTAATCTATTACTAATGTATTACTAACGTTGTATGCTATTAGACT---------------------------------------------------------------------------------------------------------------------</ns2:sequence><ns2:name>KY698735.1_Leishmania_braziliensis_strain_MHOM/PE/89/LH754_clone_LH754_76_minicircle_kinetoplast,_complete_sequence</ns2:name></ns2:Sequence><ns2:Sequence dsseqid="sq648" id="sq647"><ns2:sequence>AAATAGTTCTAAATAAAATTTAATATGTGGTGTCTTACATGGTTACATTAGATCAAAAATTATTAAAAATGGGGGTAGAATTTTACTCCCCGACATGCCTCTGGGTAGGGGCGTTCTGCGAAAACCGAAAAATGGCATACAGAAACCCCGTTCAAAAAATGCCCGAAAATCGCTATTTTTGGCCTCCCCGTGCACAATTAGGGGTTGGTGTAATATAGTGGGCCGCGCATCCCGAGTTGAGCTAGGTTCGATAAAATAAGGCCTCTTAGAGGCTTAAAATTGATAAACTAAAGTTTACATAGAGATTAACTAATTGAATTACTATTTTATATTTAACATTAATAAATATTATTTGTTCTCGCGTTGCATCACTAGTTAGTAACATTGATTAGTATTGAATAGTATGTGTTAGTAATAATTGTATGTAATATTATTTAATTTTATAATTATTGTTTATATAGTAGCCGATAGTATACATGTATAGTGTATTAGCCTCGTATTAGCTCATAACTAGAATATAATATATATTTAGATGTAATATTGAGTAACATAATGATAATAATACTCTTATACTTATAATGCTATCAATGTTATTAATTTATAATAGTTTAATTTTATATATTTAATAGTTTTAATTGTGCTATACTTTTACTAACATAGAATTAAATATATTTATCTAACTAGCACTATTACACGTTCATGTTTTGATTATAACATTGAGAATAATAACGTAATAATATA---------------------------------------------------------------------------------------------------------------------</ns2:sequence><ns2:name>KY698736.1_Leishmania_braziliensis_strain_MHOM/PE/89/LH754_clone_LH754_77_minicircle_kinetoplast,_complete_sequence</ns2:name></ns2:Sequence><ns2:Sequence dsseqid="sq650" id="sq649"><ns2:sequence>AAATAAACTTAAATAAAAATTTAAATGACTGTGATACGTGTGTTTAGAGTTTAATAAAATATTATAAAATTCGACAAAAATCGTACTCCCCGACATGCCTCTGGGTAGGGGCGTTCTGCGAAAACCGAAAAATGGCATACAGAAACCCCGTTCAAAAAATGCCCGAAAATCGCTATTTTTGGCCTCCCCGTGCACAATTAGGGGTTGGTGTAATATAGTGGGCCGCGCACCCCGACTCGGGTTAGGTTGTCGTGAAACTGGCCTCTAAGGCCTTACATTTTTAATTTTTAATCTTTTTCTAGTTTTATTTTAATTTTTAGTTTTGATTTAATATTAAATTTAATAATTTTATTTATGCTAGCTTTGATTTAGTATTCTAATTTGTAATGCATTGATATAATTAATTTAATTACACTGATATGATAATATTTAATGTATTACTAATTTATTGATGCTAGAGTATAATATTATCGTTATCGAGTGTGGTAATGAGTGCATAATAGAATAAGCATAGAATAAGTTATGTTTAATATTGTAACACTATAATATACATTACTATCATTACGCTAACTATACTCTACACTTTACTCTATGTTAGTTCAATAATAATTTTATAATTAGTTTGTATAGTATAAATTGATGTTCTATTATTTATAGTTTATAATTTATCTTATTTATATCGCACTGCATTAGATAATAAAATAGTTTTATAATTAGTGTCTTACTAGTAATAACTTTAA----------------------------------------------------------------------------------------------------------------------</ns2:sequence><ns2:name>KY698737.1_Leishmania_braziliensis_strain_MHOM/PE/89/LH754_clone_LH754_78_minicircle_kinetoplast,_complete_sequence</ns2:name></ns2:Sequence><ns2:Sequence dsseqid="sq652" id="sq651"><ns2:sequence>ACTTTATAATATTTTAAATTTGTGTTTTACAGTGTTACTGCGTTAATAGATTTATAAAATTCGCAAAAATGGGGGATAAATTTTACTCCCCGACATGCCTCTGGGTAGGGGCGTTCTGCGAAAACCGAAAAATGGCATACAGAAACCCCGTTCAAAAAATGCCCGAAAATCGCTATTTTTGGCCTCCCCGTGCACAATTAGGGGTTGGTGTAATATAGTGTGGGGTGCGCTCAGTTTTAGGCTAGCTCATCGAAAAGTAGGCCTCTCAGAGGCTTAAAATATTGAATTCTAATTTTATTATTTAATATTTAAATATAATTTATTATTTACTAATTTTATTCACTAATATAGTTCTGGTTTAGCATATGATTAGTTAATATTAGTATAGCGTTGTAATAATATGGTAATAGAATTTATATTTATTATGTTTTAATAATTAGTATTACACTCGTTCATTACATTGTATAATTATGTCGGTAGTTATCATAACATGGAGTAACATTATAGCTCCAATATAGAATATAATTGCTTTTGTAGTAATATCAGCGTAATACTATACTATTTTGATAAAGTTTATAATTTTATTTTAATTAAACTATCATTACACTATTATGAGCTAATAACGTTACGTATAAATTTAATAATAGCTCCGCACTAGTAAAATATTAATAATACTAATCTATGCTATACTTATTGATGTGAGTAGATATTAACTTTGTCTTGTATATAAATTTATTTAATTCGTGCAC-------------------------------------------------------------------------------------------------------------</ns2:sequence><ns2:name>KY698738.1_Leishmania_braziliensis_strain_MHOM/PE/89/LH754_clone_LH754_79_minicircle_kinetoplast,_complete_sequence</ns2:name></ns2:Sequence><ns2:Sequence dsseqid="sq654" id="sq653"><ns2:sequence>ATTTTTATAATGACATTGTGATGTTACTAGTGTGTTACTGTGATTATAATTTTATAAAATCTGTAAAATTTAGCATAAAATCGTACTCCCCGACATGCCTCTGGGTAGGGGCGTTCTGCGAAAACCGAAAAATGGCATACAGAAACCCCGTTCAAAAATAGCCCGAAAATCGCGTTTTTTGGCCTCCCCGTGCACAATTAGGGGTTGGTGTAATATAGTGGGCCGCGCACATCGACTCGAGTTAGATTGCCATGAAATAGGCCTCTTAGAGGCTTAAATTTTATTTTCTAAACTGTTCTGCTTTAATATTGATTTTATTTTATAAATTAGCTTTATATTTTAAATTATTTTATTTTTAATATAGCTTTGGATAAGTTTAATGTTATTAATAGATTTGAATTAATTAATTTTAATAAACTATATAATTATTAATAATATTACTATGTTATAATCATTACGATACTATCTCTATTCAATGTTACCAGCTCCTATTATTACTAAATTAGCACAGAATAACTTAATATTAACTTATATTGTAGATAATATACTAACTTTATAGATAATATGGTAATGATAGAGAACACTATGGTATTACTATAATGAACTATATTTATTTATAATTTTATTACATACTAGACTTAGATATAATTATACATTTATATTAATTTTACTTTCTTACTTATGCTATAGATGATAAAACTATATTTACTCATTAGAGATACTATTTTGTTACAATAATAAATTT-----------------------------------------------------------------------------------------------------------------</ns2:sequence><ns2:name>KY698739.1_Leishmania_braziliensis_strain_MHOM/PE/89/LH754_clone_LH754_80_minicircle_kinetoplast,_complete_sequence</ns2:name></ns2:Sequence><ns2:Sequence dsseqid="sq656" id="sq655"><ns2:sequence>AATTTAAATTAAATAGTTTTATGCGTGACAGATAATTTTTATATTTTAGTTTTTATAATTTCGTAAAATTCGAGTCAAAATCGTACTCCCCGACATGCCTCTGGGTAGGGGCGTTCTGCGAAATCGCATTTTTGGCATACAGAAACCCCGTTCAAAAATTGACCAAAAATCGCATTTTTCGGCCTCCCCGTGCACAATTAGGGGTTGGTGTAATATAGTGGGCCGCGCACTCCGGCTAGAGTTAGAATGCCATGAAATAGGCCTCTAAGAGGCTTGTTTTTTAAAATTTAAACTTGAATTGACATAATTGGAATTAATATTGATTTATAATTAGAATTTATTTAATATATTTTATTTGTTCTAATTTGTAACTATTATTTGAGCTTATATAGTTCTATGATTAGTAATGTTATTAGTTTTTAATTTAGTTATTATGATTATTACAAATTAACTATAACATTAGCTTTAACTGTTCTATACTGTAATGGGTAGACTCCTTACCCAAAATAGTAATATATAACTAGTTGTAACTTGTATTTTGAGCTATTATTATGATAATTATAGTGTATTACGTGGTTAGAGCTAATAGTTACTCTTAGTTATAATGTTATAGTTAAGTTAGTAATAGATTTAGATTTAATTAATATTTTATTTTATTTTATATATTACTTGCCATGAATTTAACTATTATAGCTAAACATTATCTAATAGAGTTGTTATATGTGTGATAGATAGTTTATAATAATATA-------------------------------------------------------------------------------------------------------------</ns2:sequence><ns2:name>KY698740.1_Leishmania_braziliensis_strain_MHOM/PE/89/LH754_clone_LH754_81_minicircle_kinetoplast,_complete_sequence</ns2:name></ns2:Sequence><ns2:Sequence dsseqid="sq658" id="sq657"><ns2:sequence>ATGCTAGAGTTAGAAATATAGTTAGAATTAAATTTTAAATTAATGATGTTCACTATAAAATCATAAAATTCGCGACAAAATCGTACTCCCCGACATGCCTCTGGGTAGGGGCGTTCTGCGAAAATCGATTTTTGGCATACAGAAACCCCGTTCAAAAAATGCCCAATTTTCACGATTTTTGGCCTCCCCGTGCACAATTAGGGGTTGGTGTAATATAGTGGGCCGCGCATCCCGGCTAGAGTTAGAATTGATAAAAAGTGGCCTCTTAGAGGCTTATAAATTTAGAATTAATATATTTTTAGAATAATTTATTTTTAATTATAATTTTGCTTTAGATTAGCTCTAATGTTAGATAATGATTGTTATAATTATATGTGATATTTAATTTTATTAGTTTAGTTATTTTAATAATTATCATTACTATGTTGTTGCCGATAGTGTTCTATTATGTTACTTGTATAGTTATACTATGTAGTGCATGATTAGACTATAATGAGTATCACTAGACTAGATATGTAACTTATTCTATATATAACTTGTTAGTATGTAGTAATAATACGTAACATTATAGTTCAATAATAGCTATACATTTTATAATAATTATATACTATTTACTGTTCACTTATATATAAACTAGTTTTGATAAAATTAATTGACTAGTGATAATGATATTATAATGATTAGTATGATTTAGTAATACATAATAAATATATTTTTATTAATAACATTTATTTATTCACTACACTGTT-------------------------------------------------------------------------------------------------------------</ns2:sequence><ns2:name>KY698741.1_Leishmania_braziliensis_strain_MHOM/PE/89/LH754_clone_LH754_82_minicircle_kinetoplast,_complete_sequence</ns2:name></ns2:Sequence><ns2:Sequence dsseqid="sq660" id="sq659"><ns2:sequence>ATATGAACTAGATTTAGTTTCTAATTTTATAAATAATTAATTTATTAGATTCTATAATTTCATCAAAAATAGCCTTAAAATTTTACTCCCCGACATGCCTCTGGGTAGGGGCGTTCTGCGAAATCGCAAAAATGGCATACAGAAACCCCGTTCAAAAATCCCCCAAAATTCGCGTTTTTTGGCCTCCCCGTGCACAATTAGGGGTTGGTGTAATATAGTGGGCCGCGCACTCCCCGCTGGGTTAGGATGTGTGAAATATGGCCTCTAAGGCCTTATGTTTTATGAATTCTAGACTAAATTGACTATTATGTGATAAAACAATTATTATTTTATATTATTGCTAAATGTTTCTAATTAATTACACGCTAGTTTAGATTAGATAATAATTTTGTTTAAATATATTAATTATGTCTACTCTATTATCTTATGTTACACTTTCATTGATATTATCTATTATTTTAATAATTATATACTCTAATAGCGCTGTGTTATGGTTATCTCAAAAATAGCTAAAATATTCCCTTTTCTAGTTATATTATTGCATATTTTATATCAATTTATAGCTTTTTAATAGTAACACTTAGATAATATAATTATTGATGATATAGCTAATGAGTACATATAAAATTATAAATACTATTACTATTATGATACTCTTATTAGACTGTCATATATACTTATACTATCTTCTATCTCTTGTAAACTTTTATTGTTTGTAATTATCTAGTAATATTAAATTGTTATTATATATGTCGCGT----------------------------------------------------------------------------------------------------</ns2:sequence><ns2:name>KY698742.1_Leishmania_braziliensis_strain_MHOM/PE/89/LH754_clone_LH754_83_minicircle_kinetoplast,_complete_sequence</ns2:name></ns2:Sequence><ns2:Sequence dsseqid="sq662" id="sq661"><ns2:sequence>CAATAGATAAAATAAAAATTAGAAATTAAATAATAACAATTTTAGATTATTGTCTTATAACGTTAAAAATCTGCTAAAAATCGTACTACCCGACATGCCTCTGGGTAGGGGCGTTCTGCGAAATTCGAATTTTGGCATACAGAAACCCCGTTCAAAAATTGGCCATTTTTCGCGTTTTTTGGCCTCCCCGTGCACAATTAGGGGTTGGTGTAATATAGTGGGCCGCGCACCCCGGCTAGAGTTAGAAACTATAAAATGTGGCCTCTTAGAGGCTTAATTTTTAATTTTTAATATTTTTAAATTAAATTTAGATTTTAAGTTATTATATTGCTTGTTAACATTAATTTTATTTATATTTTTAATTTATAGTTCTAGTTTGAATATATTATTTGTTATATTAGTGATAGACTAGTTTTAATGTTAGATTGATTATAATTATACGTTAACTATCTCATTACTATACATCGCTGTTCTATACGTTACTATGATGTGTTCTGATGGTTACATAACAAGTACAACTTATATTAGATATATTCTATAGTATATTATTAGCTCATCTTAGACTATACAACTATGATACTATTATAGTTACTAACATTGGATATAATTATAGTTAATAAATAAAATTAATATAGTAACGTAGCTGTTCATATACAATTAACATTATGTTTAATATTATATTTATTTAGTTAATTAATTTTAATAATTAGATAGTAATGATGCTGTGTGAGAATATAAATTTGATTAA--------------------------------------------------------------------------------------------------------------</ns2:sequence><ns2:name>KY698743.1_Leishmania_braziliensis_strain_MHOM/PE/89/LH754_clone_LH754_84_minicircle_kinetoplast,_complete_sequence</ns2:name></ns2:Sequence><ns2:Sequence dsseqid="sq664" id="sq663"><ns2:sequence>ATAACATTATGAATTATTTTTATCAATACGCGTTACATGTTTTTAATTTTATGAATTTATCATCAAAAATAGGGTCCGAATTTTACTCCCCGACATGCCTCTGGGTAGGGGCGTTCTGCGAAATCGCAAAAATGGCATACAGAAACCCCGTTCAAAAATTGCCCGAAAATCGCGTTTTTTGGCCTCCCCGTGCACAATTAGGGGTTGGTGTAATATAGTGGGGCGCGCATCCCGATTCGAGCTAGCTTCGTTAAAAGTAGGCCTCTTAGAGGCTTGTTTTATTATTTTTAACTTGAGATAACATAAATTTAATTATTTATCTAATCTTGATATAGAATTATTTATAATTTGAGTTTAATTTATATTTTATTAACATATTTAATATTATGCTGCACTGATTAGTTCTCTATTGATAAATAATAAATAATGTTTTACTAGTAATACGGATTAGTAATGTTAACTTTATAATGTTATCTAATAGTGCTCGCTGTGTTACATACAATAATACTAGCAATTACAATATATTCTAATATATGTTACACTCATTACTATAGTATCACATTAGCTATCTATAAAGTTTAAACTAGTAATAATAATATTGTTATTGTATTGTAATAGATGATTTAACTTTTTAATTCATATATAATTTTTATTTTACTAGATTTTATTTATTATATGTTCTATCTAAGTTTGATCTAAATTATTACTAATCTATGTTACTATGTGTTCTGATTAATATTAAATTAATAA------------------------------------------------------------------------------------------------------------</ns2:sequence><ns2:name>KY698744.1_Leishmania_braziliensis_strain_MHOM/PE/89/LH754_clone_LH754_85_minicircle_kinetoplast,_complete_sequence</ns2:name></ns2:Sequence><ns2:Sequence dsseqid="sq666" id="sq665"><ns2:sequence>TAAAATTATTTTACATTAACTTATTATGCTGCATTACCATTGAGATAAATTTATAAAAATCTATAAAAATGGGGGTTAAATTTTACTCCCCGACATGCCTCTGGGTAGGGGCGTTCTGCGAAAACCGAAAAATGGCATACAGAAACCCCGTTCAAAAATCCCCCAAAATTCACGTTTTTTGGCCTCCCCGTGCACAATTAGGGGTTGGTGTAATATAGTGTGGGGTGCGCTCAGTTTTAAGCTAGCTCCTCTGAAAGTAGGCCTCTAAGAGGCTTAGTTTTTAATTTTTAATTTTTTATTTACTATTTTGATTTTAATGTTGATAATTAACTTGAATTTAATAATATTGGCTAGCTAGTTTATTATTTAGTTTAAATATTTATTTTATATTAAATATAATTTTAGTTTAATTATTTTATCTCATATATACTTACAATGTTACATCATTATACTAGCTCAATGTAGTTATATAGTTAGTATTGTTATGATAGTATGAGTAATGAGTAAAGCATAGAATATATTGATATTAAGTTATATTGTGCTATATTAATACTATTTTATAACACTTTAATAATTTTATAGTTTTACATACTTTAATACTATTCAATGATTATAATTATAATTTATTCTGTTCTAGTTTTTATTTGATAAATATACATACTTACACTAGCTTTATCTTTTTATTTATGCTATAGATTATAAACTAGATTGTTACTAATTAATTATTACTAATAGCTACTAACGTGACAA------------------------------------------------------------------------------------------------------------</ns2:sequence><ns2:name>KY698745.1_Leishmania_braziliensis_strain_MHOM/PE/89/LH754_clone_LH754_86_minicircle_kinetoplast,_complete_sequence</ns2:name></ns2:Sequence><ns2:Sequence dsseqid="sq668" id="sq667"><ns2:sequence>AATTATATTTTGTTAATAGAGTTGCATTATTGTTTTTAATTTTAATTTTTTATAAATAATTCGTAAAAATGGGGGTCAAATTTTACTCCCCGACATGCCTCTGGGTAGGGGCGTTCTGCGAAAACCGAAAAATGGCATACAGAAACCCCGTTCAAAAAATGCCCGAAAATCGCTATTTTTGGCCTCCCCGTGCACAATTAGGGGTTGGTGTAATATAGTGGGCCGCACACTCTCGCTGAGGTTAGGATTGCGTGAAATAGGCCTCTAAGAGGCTTGATTTTATATTTTTAGATTGGAATTGAATATTATTTGATTTTAGATTAATAATTTAGATTTAGATTTATTATTAGAGCTAGTTGTTACATTATTTAAATAATATACTAGACTAGTTCATATTAGCGACAATAAAGTTATATTTAATGAGATAATGATTCGTTACATATAATAAATTTATATACGTGCCTATGTAGTGCTATTATAGTATTGGTTAGAGTAGATATAGACTATAGAATAAGTTATTCTGTAATTGCTCTAATATGATGCTATTTTAGTAATACTTAATAATACTAACCATCACTGAACTATAACTATATATAAAATTATATAATGTGCTATTAAATAACTATAACACTATATTTATTATTTATTATTAGTGTATTGATAAGTTTATTATTAGTATATTACTTTTATTAACTCTATGTTCTCTGCATTTACTATCATTAGAGGCACATTACTAGCTA----------------------------------------------------------------------------------------------------------------------</ns2:sequence><ns2:name>KY698746.1_Leishmania_braziliensis_strain_MHOM/PE/89/LH754_clone_LH754_87_minicircle_kinetoplast,_complete_sequence</ns2:name></ns2:Sequence><ns2:Sequence dsseqid="sq670" id="sq669"><ns2:sequence>TTTTAAAATAAAAATATTTTTATACTAGAGTGTTATTATGTTTATGATTCGATATTATAATTTCAAAAAATGCTATAAATTCGTACTCCCCGACATGCCTCTGGGTAGGGGCGTTCTGCGAAAACCGAAAAATGGCATACAGAAACCCCGTTCAAAAAATGCCCGAAAATCGCTATTTTTGGCCTCCCCGTGCACAATTAGGGGTTGGTGTAATATAGTGGGCCGCGCACCCGGCTAGAGCTAGGATTGGAAAAATATGGCCTCTAAGAGGCTTGTTACGCGTGTTTCTAACTAAAGTTGCTTTGAAATAGAATTATTATTATTTTTAAACTAGTTATTTATTTATTTATTTAACTTTACTTATTAATGTGCTAGTTTAGTTACATTATATCAATACTAATCTATACTGTTCATTGCTAGTATAAATATTGATTTAATATCTTTATAGTTTTATAATTATCGATAACGTTATATTCATTACAATGTTACTCGTTATATCTATAATATGCTCCTTTTATATTAATATCAATTGCTATTACGTGGATAATATAGTATTAGAGTTAGTGACAATGTATGTAATGTTATAGTTTTAATGATAGCGATAATTTTATAATAATTAATATACAATTAGAATATATAAATAATATTATTAATTTAATTAGATATAATTCATTACTATACTAGCTTGACTATAATTAGAATTAAAATTGTTTTACATTTAGAACTGCTTAGCAATATTATAGTTTAA--------------------------------------------------------------------------------------------------------------</ns2:sequence><ns2:name>KY698747.1_Leishmania_braziliensis_strain_MHOM/PE/89/LH754_clone_LH754_88_minicircle_kinetoplast,_complete_sequence</ns2:name></ns2:Sequence><ns2:Sequence dsseqid="sq672" id="sq671"><ns2:sequence>TGTTTTAATAATAATTTATAAATTGTTTCGAAATAATATTTTATCTTATGTGTCATTATAGTTCCAAAATTAGCATAAAATCGTACTCCCCGACATGCCTCTGGGTAGGGGCGTTCTGCGAAATCGCAAAAATGGCATACAGAAACCCCGTTCAAAAATTGCCCGAAAATCGCGTTTTTTGGCCTCCCCGTGCACAATTAGGGGTTGGTGTAATATAGTGGGCCGCGCACCCCGACTCGAGCTAGGATGATGAAAATAAGGCCTCTTAGAGGCTTGTTTCTCGCGTATTACATGTTTTTCTAATAATTAATTTTTATAACTTATTTTTAACATTTAAATTATTATATTGACTAGTTTATTAATATATTTATTGTTTAGTTAAATTTATATTTTAATTTGTAATATTATTTGTCTATCATTACTACTATGTTATATCTAATACGTTACTTATTCATACTATTATAGCTTATCTATGTAATGGTTAGTATAGTTATAGATAATGGGTAAATAGTAATATATAACATGTTTGATATTATATTATATTGATAAAATTAGTAATACAGTGTATAACGTTAGATGATATACATGAGTTAGATTATTAGTAATTAAATAATTATAATCAATAATGTTATGCTCATTGTTACTTATATGATATAATAGTTTCGATATAATTTATTTATTTTTACATATACTCTTTACACTATGTTACTCTAGTTAATAAGCTTGTATGCGCTGATAATAACTATAATATT----------------------------------------------------------------------------------------------------------</ns2:sequence><ns2:name>KY698748.1_Leishmania_braziliensis_strain_MHOM/PE/89/LH754_clone_LH754_89_minicircle_kinetoplast,_complete_sequence</ns2:name></ns2:Sequence><ns2:Sequence dsseqid="sq674" id="sq673"><ns2:sequence>TAGACTATTATTATAATTTAGAAATAATTTTAAATAAATGTTTATCTTAGTTTTATAATTTCGTAAAAATGAGGTTAAAATTTTACTCCCCGACATGCCTCTGGGTAGGGGCGTTCTGCGAAAACCGAAAAATGGCATACAGAAACCCCGTTCAAAAATCCCCCAAAATTCACGTTTTTTGGCCTCCCCGTGCACAATTAGGGGTTGGTGTAATATAGTGGGCCGCACACTCTGGATTGAGCTAGGATAGACGAAACTAGGCCTCTTAGAGGCTTGATTTTTAAAATTTAAATTATTAAACTTGTTTTTGACATTTAAAACTTAAAATATATAATTTATTAATAATGTTGCTCGCTATTAGATCTAATTTATTATAATTTAATTAATTTTATTTGTATACAATTTTATTACTATCTATATGCTATAATGTTACTAATATAGTTCAATGATCTGTTCTAATGGTTACATATAATAGTAGCCGTATTAGCTTCGATATAGTGCATATTATAACATATTATAATATATATTAGTAATACTCTCATATGATACTATAGCATTACTCTTACTCTCTATTAGCATTCATTACGATAATAACATTATTTAATAATTATTGTATTACATTGTTATAAGTTTATTACTCATATTAAATAATATAATTTTGTTATTCATTTTATTACATGTCAGTTCCATTATTAACTATGATGAACTAGTATTAACTAAGATTAGAGTATTACATTAAGC---------------------------------------------------------------------------------------------------------------------</ns2:sequence><ns2:name>KY698749.1_Leishmania_braziliensis_strain_MHOM/PE/89/LH754_clone_LH754_90_minicircle_kinetoplast,_complete_sequence</ns2:name></ns2:Sequence><ns2:Sequence dsseqid="sq676" id="sq675"><ns2:sequence>GATTAGTAATAATTGTTTTTATAAAAATAATTTTAACTTTAGAGTTGATGTTGCGTAACGATTAGAAAAATTCATTAAAATCGTACTCCCCGACATGCCTCTGGGTAGGGGCGTTCTGCGAAAACCGAAAAATGGCATACAGAAACCCCGTTCAAAAATCCCCCAAAATTCGCGTTTTTTGGCCTCCCCGTGCACAATTAGGGGTTGGTGTAATATAGTGGGCCGCGCACCCCGGCTTGAGCTAGGATCATAAAAATATGGCCTCTAAGAGGCTTGTTTCGCGTGTGTTAATATGTTTTTCGAATAATTATTTTTTATATTATATTTTGACTTTATATTACACTAGAACTTGCTATGTTAAACTATTGATATTATTTTGTTAGAATATATTTTATTAAATTGTAATTAGTGCGTTACTAGTAATATTTATAATTATTATTTTAGTTTCGAATTAGATAACGATATAGCTGTTCTATGTATGTAATGTGATAGTAATGCTTAGTAACCCTCAATATATAATATATTCTAATATAAAAGGGGATATTACTCATTACTATAATGTTATTAACTCTTAGAGACACTATAATGATAATACTAAACATTGAACTGATATGGAACTATGAATATTATATAATGATGGAGTTGTAATATTAATACTATTCTAATTATACATTAACACTTATATACTTTTCTCTATCTCTTACGATGTTCTTATTAGCTCTGACATAGTATTTATTAGTGTTACGTT--------------------------------------------------------------------------------------------------------------</ns2:sequence><ns2:name>KY698750.1_Leishmania_braziliensis_strain_MHOM/PE/89/LH754_clone_LH754_91_minicircle_kinetoplast,_complete_sequence</ns2:name></ns2:Sequence><ns2:Sequence dsseqid="sq678" id="sq677"><ns2:sequence>TAGATTATAAAATTAATTTTTAAATTTATGATGTTACTAGTGTGTTACTCGTTATAAAATTAGTAAAAATGGGGGATAAATTTTACTCCCCGACATGCCTCTGGGTAGGGGCGTTCTGCGAAAACGGAAAAATGGCATACAGAAACCCCGTTCAAAAATCCCCCAAAATTCGCTATTTTTGGCCTCCCCGTGCACAATTAGGGGTTGGTGTAATATAGTGTGGGGTGCGCTCAGTTTTGGGCTAGCTCCTCGAAAAGTAGGCCTCTTAGAGGCTTGTTTTTTCAAATTTAAATTTTTCTCTTTTATATGTTAATTTATAAGTTGAATTTAATTAATTTATATTTATTTAAATAGTTTAATAATGTTCTTGCTAATGTTACTATATCTAAACTTTGCTAAACTAGAATTATATTTTATTATAGAGTAGTATTGTTAATGTTAAATAAGATTATACATGTAATACTATCTAGTGCTGTTATTAGTATCATTAGAGTTACGATATTAGCTCTTATTAGTTACAATATATTCTAATATGTAATATGTTAGTATCTCTATTAGCTATATTATAATGATTAACGTTACAACTATAATACTAACTTTATATTTATTAATTATAACTTTATCTGTTACTAGCATTGATAATTAGTTTATATACTTGATAATATTTATTTCTTTTCTCTTTATTATACACTGATATGATTTTATCTAAATTAGAATTTAATAATTTATTAATAATACATTACTAGCTATACT---------------------------------------------------------------------------------------------------------</ns2:sequence><ns2:name>KY698751.1_Leishmania_braziliensis_strain_MHOM/PE/89/LH754_clone_LH754_92_minicircle_kinetoplast,_complete_sequence</ns2:name></ns2:Sequence><ns2:Sequence dsseqid="sq680" id="sq679"><ns2:sequence>CATTAGAGGCTAAATAAAGTTTAAATTATTTTAATAAATTGTTTTTAATTTTGATAAAATTGAGAAAAATAGGGTCCAAAATTTACTCCCCGACATGCCTCTGGGTAGGGGCGTTCTGCGAAAACCGAAAAATGGCATACAGAAACCCCGTTCAAAAAATGCCCGAAAATCGCTATTTTTGGCCTCCCCGTGCACAATTAGGGGTTGGTGTAATATAGTGGGCCGCGCACTCTCGCTGAGGTTAGACACTGATAAAAGTGGCCTCTTAGAGGCTTAAAATTATGAATTTAATTTGAAACTAATATTTTTATTTTTATATATTAAAACTAGTCATATGCTCGCTTGCGATATTATAATTTTAATTAGAACATCACTAGTATACTATCTTGTATATTATAATATTAATTTAAATAGTTCCGTTATAAGCCTATGATAGTACTGATTAGATAATAATAATTTAGTAATAATTGGTTATATGCATTATCGATAAAATTGATCATAATATAATATAATATAAGTTACAATTGCTCATATTAGGCTATAATACGTGATATTACTGGTTACTATACGATAGACTGGGTAATACTATTAATTTATAAATATATTGATGTTATGTTATATAATTCGTAATACAATTTTATTAATACACTTTACTATTACTCTTTTCTCTATCTTTGTTATCTATAGTTACTCTTACTAGCTCTATTTATAGCTTTGTATTATGTTCATTTATGTTT-------------------------------------------------------------------------------------------------------------------------</ns2:sequence><ns2:name>KY698752.1_Leishmania_braziliensis_strain_MHOM/PE/89/LH754_clone_LH754_93_minicircle_kinetoplast,_complete_sequence</ns2:name></ns2:Sequence><ns2:Sequence dsseqid="sq682" id="sq681"><ns2:sequence>AATAAAATTTATAAATTAACGTTGTTATGCCTCTAATGACTCAATGATTTTATAAAATTATCTTAAAAATGGGGGTTAAATTTTACTCCCCGACATGCCTCTGGGTAGGGGCGTTCTGCGAAAACCGAAAAATGGCATACAGAAACCCCGTTCAAAAATCCCCCAAAATTCGCGTTTTTTGGCCTCCCCGTGCACAATTAGGGGTTGGTGTAATATAGTGGGCCGCGCATCCCGATTCGAGCTAGCTTCAATAAAAAGTGGCCTCTGAGGCCTTATATTTTTAACTTTGAGTTTTATGGTTAGTTTAGAATATTATTTTCATTAATAATTAAATTTTATTCTATTGCTAGTTCGTATTAGCTAGTTTGAGTAATATAAATATTTTATTAAATTGAAATAATATTATTTAATGTGTAATTGGTTATTATATTGACATAGTTATAAATATAGTTTAATAATTTTATCTATTACGCTCACTATACTATCTATTACATGGTTACTACTCACATTATAATATCAATTGCTTTTATATTGTAATCTAATTAGTACTATTATAAGCTTAATGATACTATAACATTGAACTAGCTCCATTAACTATTTTATTGATAGATGATAAACTTTATTTTATACATAATAATTTAATTATACTTTTTATTAATTTAATTGACTTTATATTTTCATTTATATTTATGCTTCGTTGCGTATCTAAATAGTTAACTAAATTGAATAAAATATTATTGCTAAGGATAA------------------------------------------------------------------------------------------------------------</ns2:sequence><ns2:name>KY698753.1_Leishmania_braziliensis_strain_MHOM/PE/89/LH754_clone_LH754_94_minicircle_kinetoplast,_complete_sequence</ns2:name></ns2:Sequence><ns2:Sequence dsseqid="sq684" id="sq683"><ns2:sequence>TAGCTCTGTTCAATAAAGTTTTATTATGCAGTGTTAGACTTTCTATTTAGTCAATAAAATTATTAAAAATCACGATAAAATTTTACTCCCCGACATGCCTCTGGGTAGGGGCGTTCTGCGAAAACCGAAAAATGGCATACAGAAACCCCGTTCAAAAATCCCCCAAAATTCGCGTTTTTTGGCCTCCCCGTGCACAATTAGGGGTTGGTGTAATATAGTGGGCCGCGCATCCCGATTCGAGCTAGCTTCAATAAAAAGTGGCCTCTGAGGCCTTATATTTTTAAATTCTAACCTGTTATGCTCATATTAGCTTGATCTAGAATTAATTTTTATTTTTATCTTGATTATAATGCTGCACTAGTTAATATTTTTATTATTGATAATATTTATTATTATATTTTATATGTGTGGTAACTATTCTAATGATTTTATAATTATATTGTTTCTAATCCGTTACTATTATTGACTATACTATCATATACTACTCTATGTATCACTATCTCGATAATACGTAATATAACTTATTTGTAATATATGTTGGTAATAGTATAATATAGTTAATTTGATAATATTTAATTTTTATAAAGTTATATAATAATGAACTAGCATTGTTACGATACTAGAACTATGATTGACTAGTGATATATAAATTATAAATGTTACATACTATTAACTCTATCTTTGAATTATTATTTTATTTTCTTCTTTCTATTCATTTATTACTATTGTCTCTATTACATAAATTTATAAT-----------------------------------------------------------------------------------------------------------</ns2:sequence><ns2:name>KY698754.1_Leishmania_braziliensis_strain_MHOM/PE/89/LH754_clone_LH754_95_minicircle_kinetoplast,_complete_sequence</ns2:name></ns2:Sequence><ns2:Sequence dsseqid="sq686" id="sq685"><ns2:sequence>ATAAATAATTTAAATATTGGTAATGAGTCAGTGTGTTACTCGCAATAAATATTATAAAAATTAGAAAAATGAGGTTAAAATTTTACTCCCCGACATGCCTCTGGGTAGGGGCGTTCTGCGAAATCGCAAAAATGGCATACAGAAACCCCGTTCAAAAATTGACCAAAAATCGCATTTTTCGGCCTCCCCGTGCACAATTAGGGGTTGGTGTAATATAGTGGGCCGCGCACTCTCGCTGAGGTTAGGATGTCGTGAAACTGGCCTCTAAGGCCTTACATTTTTAACTTTCTAACTTAAGTGGATAATTTATTAATATTTAGATGAATAAAATATTTATTTACTAATTTATGCGCTACTAGACACTGATTTATATTTATTTATTTGAATATAATTAATAATGTTGTATTATGCTATATAATTATTTAATCTATTACTTTTCAATTTAACTATCTCAATACTAGCTCTATTATACGTCAATGATGTTAGTTATAGTCAGTAATATGGATAATTAGATATTAATTGTAATTTATATTATATATGTACTACTTAGTAATACTATAGTAACATTATGATTATAGATAGAGTGGCATAGTTACATTAGCTTATATAGTTACATTATATTTTATAATTATAGTTAATGTGTTCTAATATATTTATAATTTTGTTATACTTTTATTTACACTTACATTTCGTTATGTATTCTATAAAATAAATTTATTATGTTTACTAATACGTGCTAATGTAATAAAA------------------------------------------------------------------------------------------------------------</ns2:sequence><ns2:name>KY698755.1_Leishmania_braziliensis_strain_MHOM/PE/89/LH754_clone_LH754_96_minicircle_kinetoplast,_complete_sequence</ns2:name></ns2:Sequence><ns2:Sequence dsseqid="sq688" id="sq687"><ns2:sequence>ATATGTGACATTAGAAAATAATTTACTTGTGTCTTACGCCTAAGGAGTCGACTCCTTACCCCGCAAAAATGGGGGCAAAATCGTACTACCCGACATGCCTCTGGGTAGGGGCGTTCTGCGAAAACCGAAAAATGGCATACAGAAACCCCGTTCAAAAATCCCCCAAAATTCGCTATTTTTGGCCTCCCCGTGCACAATTAGGGGTTGGTGTAATATAGTGGGCCGCGCACCCCGACTCGAGCTAGGATGCTGCAAAAGTGGCCTCTAATGCCGTATAATTTTGATAATTTGAAATTAACAATTAATATTTGACATTTAAAGTTTTATTTTTAGTTTTGATGATGAATTATTATTGTGATGCATTGTTATAGTTAATTAATATTATTTATTTATTAGATATTTAATTTAGTTTATAATTAGAACTTTATTAGTTACTATTAGTTAATGCTAGTTATATATAAATTTTAATAATGATAATACTATCGTGTTACTGGCATAGAATTACATCATATTATATCACATATTAGTTATATTCTATATATAGCTATATTACCATCTTATACACTATGAATGCGCTAGTAATGAGTCTAACTTTGATAATATAGAACTTTATTGTATTACATTTATTAATAATTTATTATCTCTAATGTTTATACTATATATTTATCGTTACTATAATTTTACTAATTGAACTAATCATTGCTAGTTACGTGTGATAGCTAAATAATAAATATAATAAAATCAATGTTAGATAATA-----------------------------------------------------------------------------------------------------</ns2:sequence><ns2:name>KY698756.1_Leishmania_braziliensis_strain_MHOM/PE/89/LH754_clone_LH754_97_minicircle_kinetoplast,_complete_sequence</ns2:name></ns2:Sequence><ns2:Sequence dsseqid="sq690" id="sq689"><ns2:sequence>TAATGTTAGATTATAATGTGATGTTTGCGCGACAATTATTTTTATTAAAGTTTATAAATTATTAGAAAATGGGCATAAAATTTTACTCCCCGACATGCCTCTGGGTAGGGGCGTTCTGCGAAATCGCGATTTTGGCATACAGAAACCCCGTTCAAAAATTCGTGAAAAATGCCATTTTTTGACCTCCCCGTGCACAATTAGGGGTTGGTGTAATATAGTGGGCCGCGCACTCTCACTGGAGCTAGAAACTATAAAACTAGGCCTCTTAGAGGCTTGAATTATCGTGTTACAGCTAAAATGAACTTTTAAAGTTAATATATAATTTAATTTTATTATTTTGCTCTAGATATGCACTGATTATATAATATTATTCTAGTTTAATGTTTGTAATAGTTTTGTAATGTTATAATATTAGTGATAATGATTTTATTTAATTTTAAATTTAATATTATGTCTATACTCTGCGCTATTACATACATTGACTCATTACCATACTAATATAAATAGCAATTAGTAACCACTCATATTACTATGTCTAAGAGTATACTATAAGCTCATACACGGAACTATACTATACTGATAATTATAATGTTATGATTGAGTTATATAGTTGCAATAATAAATTAATAAGTTTAATTATATAATATTCTTTTTACTCATCGCTATAATTTTATTTAATAGTTGTTATTATATGCACTGACTAGCTTGT-----------------------------------------------------------------------------------------------------------------------------------------------------</ns2:sequence><ns2:name>KY698757.1_Leishmania_braziliensis_strain_MHOM/PE/89/LH754_clone_LH754_98_minicircle_kinetoplast,_complete_sequence</ns2:name></ns2:Sequence><ns2:Sequence dsseqid="sq692" id="sq691"><ns2:sequence>ATAATGTTTAACATAAAATTTTAATTTAGTGGTGTTAGTGTTTGTCATGAATTATAATTTTTATAAAAATGAGGGCAAAATCGTACTCCCCGACATGCCTCTGGGTAGGGGCGTTCTGCGAAAATCGATTTTTGGCATACAGAAACCCCGTTCAAAAAATGCCCAATTTTCACGATTTTTGGCCTCCCCGTGCACAATTAGGGGTTGGTGTAATATAGTGGGCCGCGCACTCGGATTATGGCTAGACAGATAAAAATGTGGCCTCTTAGAGGCTTGATTTTTGAATTCTAACTAAAACTAGATTATATGAATATAAAATTAAATTATTACTTATTAAGATTATTATTAACTATACTTTGCTCTCATATTAGCTAATCTATACTTGTGCATGCTAGTTCTAATTAGTAAAATATTATTTATATTGTATTATTAATTTAGTACTAACAATGTTATTATACTCTAGTGATACTATGTGTTAGCTCGATGTATATAGTTTTAATAATACTCTAATATAACTTCTCTTTAATATCTAATTAGTATTATACGTTACATATTACTATCTCATTAGCTAAACTTTATGATAACATTGAATATATAATTTTAATAGTTGCGTTATAATAGTTTAATTGTATCATATGTTTAATAATACTTTTATCTTTTAGTTTATAATTCTTCTCATTGTATTGCTAAACTTGCACTATTACGTTAGCTTTGATATTACAAAATAAATAAATTTATAATA--------------------------------------------------------------------------------------------------------------------</ns2:sequence><ns2:name>KY698758.1_Leishmania_braziliensis_strain_MHOM/PE/89/LH754_clone_LH754_99_minicircle_kinetoplast,_complete_sequence</ns2:name></ns2:Sequence><ns2:Sequence dsseqid="sq694" id="sq693"><ns2:sequence>TTTAAAATTACTATTCTAGCGTTGTTATGGATTTATAGTTTTATTAATTTTTATTATTTTTCTCAAAATTGACTATAAAATTTTACTCCCCGACATGCCTCTGGGTAGGGGCGTTCTGCGAAATCGCATTTTTGGCATACAGAAACCCCGTTCAAAAATTCACGAAAAATGCCATTTTTTGGCCTCCCCGTGCACAATTAGGGGTTGGTGTAATATAGTGGGCCGCACACTCCGGCTAGAGTTAGGAATAGTGAAAAGTGGCCTCTAAGAGGCTTAGTTTTTAGAAATTAAACTTTTGTGGAATATAATTTGGAATTAACAATTAAAATATAATGTTAAACTAGATTGATGTTAATATTAGATTAGATTTATTATTTTATCTATATTAGTTCTCTATGAATAGTGCTGTTATTAGTATAGTTATTTATTATTAATTTATATAGTCTACATTGAAACTATTAGTATTATACTATGGTGTAATGAGTATGCTAATTATATCGTAATATTAGTACAGAATAAGTTATATATGTAATATGAGTAATAAGATAGTAATACTAGAGTAGACACTATAACTATATCATATAACATTAACTATTACTACGTGTTACATACTATTATTAGAGTTGGTTACATTACAATAAATTATATAAATACTATCTATACTTACATTTTAGTTTCTTTGTATGCGCATATTATATTTACTAAGTGATACTAGTTATATTTCATTGTAATAAATAAAT----------------------------------------------------------------------------------------------------------------------</ns2:sequence><ns2:name>KY698759.1_Leishmania_braziliensis_strain_MHOM/PE/89/LH754_clone_LH754_100_minicircle_kinetoplast,_complete_sequence</ns2:name></ns2:Sequence><ns2:Sequence dsseqid="sq696" id="sq695"><ns2:sequence>AAATTTTATTAATAGATCAGCGCAATACAGTGTTATTATGGTTGAATAAATTTATAAAATATTAAAATTTTAGACCAAAATCGTACTCCCCGACATGCCTCTGGGTAGGGGCGTTCTGCGAAAACCGAAAAATGGCATACAGAAACCCCGTTCAAAAATTGCCCGAAAATCGCGTTTTTTGGCCTCCCCGTGCACAATTAGGGGTTGGTGTAATATAGTGGGCCGCGCACTCCGGCTAGAGTTAGAATGCCATGAAATAGGCCTCTGAGCAGCCATATTTTTATTTTGAAACTAAACTGCACTATTAAATGTTATTATGTGATATATTTAATTTAAAATCTAATTTATATTTAATTTTATCTTATATTACTGCTATATCTTAGACTATACATGACAGTCTATATAATATTATTACTATGTGTTCTTATCATTGTTCTATACTATAGTTTTGATATTGTATAACACTGTTCCATACTAGATAATACTGCGTTAGACTCATTACCCGAAAATGCTATTTATAACTAGTTGTAACTTGTATTTTTTAATAATATCTAATAAAATTTATATAGTTATGGTTATAGAGTAGATAGTTATAATATTTAATAATATGATACATTACTAGCTCTACTGATATAGATTTAATATGTTCTATTTTATTTTATACTTTGATTACCATGCATTTATACTTTTAATAATTAATTAATTTTGTTTTACTATTTAATGTGCACGATTAGCTATCATAAATAAATA------------------------------------------------------------------------------------------------------------</ns2:sequence><ns2:name>KY698760.1_Leishmania_braziliensis_strain_MHOM/PE/89/LH754_clone_LH754_101_minicircle_kinetoplast,_complete_sequence</ns2:name></ns2:Sequence><ns2:Sequence dsseqid="sq698" id="sq697"><ns2:sequence>TTTATCTCTAATGTAGTGTTAATTGATGATTATTATTTGCCTAAGGAGTCGAGTCATTACCTCACAAAATTAGGTCAAAATCGTACTCCCCGACATGCCTCTGGGTAGGGGCGTTCTGCGAAAACCGAAAAATGGCATACAGAAACCCCGTTCAAAAATCCCCCAAAATTCGCGTTTTTTGGCCTCCCCGTGCACAATTAGGGGTTGGTGTAATATAGTGGGCCGCGCACCCCGACTCGAGCTAGCATCACACAAAACTGGCCTCTAAGGCCTTATAATTTTTAAATTTAACGTGTTACGGTTGTTTTCTAATTAAAACTATTTTTATTTTATTATTTAAACTATATTCGCTGCATTACTAGTAATATGTCAGTATAGATTAGCTAGTTTATAATTTTGATAAAGTAATATTATAGTGTATTGATATTTTTATAAATTATTATAATAATGTTCATAATAGCACTATATGTGTACTCATTACTCGCTAACTCTAATACTATCATATCTAATATAACTGCAATATATATTATAGTTGTAATATGGATAATACTATTATAATGTTACGAGTACATAGAGCATAACACACTAGCTATATTACTATACTTATAATGGAACTAGCGCTGAACTATTAACTATAATTATTGTGTTGTTAAATTTATAATAACACTTAAATTAATATTTTATTTCTTTCTCTTCACTCTTTTATTACTATTGCTTCAATTAAATTAAATTTATTTTTTA---------------------------------------------------------------------------------------------------------------------</ns2:sequence><ns2:name>KY698761.1_Leishmania_braziliensis_strain_MHOM/PE/89/LH754_clone_LH754_102_minicircle_kinetoplast,_complete_sequence</ns2:name></ns2:Sequence><ns2:Sequence dsseqid="sq700" id="sq699"><ns2:sequence>AATAATGTTCTATACTAGTGTGTATTAGTGTGTGATAAAGTTTATAATAATGATAAAATATCGTAAAAATTAGCTTCAAAATTTACTCCCCGACATGCCTCTGGGTAGGGGCGTTCTGCGAAATCGCAAAAATGGCATACAGAAACCCCGTTCAAAAATCCCCCAAAATTCGCGTTTTTTGGCCTCCCCGTGCACAATTAGGGGTTGGTGTAATATAGTGGGCCGCGCACCCCGACTCGAGCTAGCATCACACAAAACTGGCCTCTAAGGCCTTATGTTTTTTAATTTTAACATTGAATGGGAATGTTAATTATATTTTATCTTTGAATTTAAATTTTTATCTAATATTAGTGCTAGTGATAGTTAGTTTTATAATTTGTAATGAGTTAGCTTATATAGTAAATTAATTTTAGTTTTTATTTTATAACTATGTTTATTGATAATTATTATACTCAGTGTTACTAGTGTATTATGAGTAACGATTATAGACTATGATATTAGCTCCAATATATATTACAATTGCTTTTGTAGGGTAATGTGTCTAGTAATGATATAATATAAATAATTTTATAAAGTTTATTAACTATCTATAATAACATACTATACTTATTTATACTATGCTGTTCTAATACGTGACATGCTATTACTCTATAATAATATTTATTACTTAATTTAAATTTACTAATACTACTATGTTCTTCGATAATACATTTAATTATAACTTAGCTAGATAAAACT------------------------------------------------------------------------------------------------------------------------</ns2:sequence><ns2:name>KY698762.1_Leishmania_braziliensis_strain_MHOM/PE/89/LH754_clone_LH754_103_minicircle_kinetoplast,_complete_sequence</ns2:name></ns2:Sequence><ns2:Sequence dsseqid="sq702" id="sq701"><ns2:sequence>GTAATAAGTAATGATTGAGATAATGTTTTGGTAATATGTCGATAATAAAATTAAAAATAATCGATAAAATGGGGGTTAAATTTTACTCCCCGACATGCCTCTGGGTAGGGGCGTTCTGCGAAATCGCAAAAATGGCATACAGAAACCCCGTTCAAAAATACCCCAAAAATCGCGTTTTTCGGCCTCCCCGTGCACAATTAGGGGTTGGTGTAATATAGTGGGCCGCGCACTCCGGCTAGAGTTAGAATGCCTCATTATAGGCCTCTTAGAGGCTTGTTTTCGATGTTGCTGCGCTGAAATGATAGAATTACAATTGAACTGGAATTATATATTATTTAACAGTTAATATTTATTATGCTATGCAGTTCTCTGTTAACTTTACTCTATACTAGTTCTATTATTGAACTAATTTAGTTATCTAATAAAGTTTAATAGTGTTATTGATGTAATATAATTATTTTATAATCTAATAATACGTAACGTTATAATACTGGTTAGCTCAATATTAGCTCAATATAACTAATATATAATATAAGTTGTAGTACTATTTAGTGTTATTATTACTATTCAATAACATTATTACATACTCTAGCTTATACTTACTTTATATATACTCGCTTGCGATAAATATTATATGTATTACGATGTGTAGTTATGATACTTAAATGTAACACTATATTTTTCTTATTCTTTATTTATCATTGACTTATCTTTATGTTCGATAATATTAAATTTTATAATAACAGTTTTATTATGCTAGT-------------------------------------------------------------------------------------------------</ns2:sequence><ns2:name>KY698763.1_Leishmania_braziliensis_strain_MHOM/PE/89/LH754_clone_LH754_104_minicircle_kinetoplast,_complete_sequence</ns2:name></ns2:Sequence><ns2:Sequence dsseqid="sq704" id="sq703"><ns2:sequence>CTAATAGATAGATAATGTGTTAGTATTGTTGTAAATAAATTATTTATATTTTATAAAAATAGCTAAAAATCAGCTCCGAATTTTACTCCCCGACATGCCTCTGGGTAGGGGCGTTCTGCGAAATCGCAAAAATGGCATACAGAAACCCCGTTCAAAAATACCCCAAAAATCGCGTTTTTCGGCCTCCCCGTGCACAATTAGGGGTTGGTGTAATATAGTGGGCCGCGCACCCCGGCTAGAGTTAGAATGCCATGAAATAGGCCTCTTAGAGGCTTAAAATTTGAAAACTAACTTTTACTAACTTGAATTTAATATTTAATTATTAATTTTAATATTTACTCGTTTATATGCATATCTGTTCTAATGTTATACTAGTATGTCGCTAGTTTTATTATTAGTAATGCACATTGTTAATCTATTATATGTATTCATTGTAATAATTAATGTTATCTATAATTAGCTATATTATGGGTTACATAGTATACTCCTTAGGTAAGGAGTCCCACATAACTAATATTAATATTAGTTGGGTGGGTATTATAGCATTATACACTAACATTGGCTAAGATTATACTTATTAACTATAAAATTATAACTATAATGAATACTATACTATATTACTAATATGGAGCTAACGTTAGAATATAATATTAATAACTAGTGCACAAATAATTATGATATTATTACTCTAATACATTTTATATAAGCTATCATCGTTACTAATAATAATTTAATGTTACG---------------------------------------------------------------------------------------------------------------------</ns2:sequence><ns2:name>KY698764.1_Leishmania_braziliensis_strain_MHOM/PE/89/LH754_clone_LH754_105_minicircle_kinetoplast,_complete_sequence</ns2:name></ns2:Sequence><ns2:Sequence dsseqid="sq706" id="sq705"><ns2:sequence>TAGCTAAGTTGTAATGTGTTTGATAATAAAAATTATAATTTTGTTTTCAGTGTTAAATTAGCTCAAAAATGGGGGTCAAATTTTACTCCCCGACATGCCTCTGGGTAGGGGCGTTCTGCGAAATCGCAAAAATGGCATACAGAAACCCCGTTCAAAAATCCTCGAAAAATCGCTATTTTTGGCCTCCCCGTGCACAATTAGGGGTTGGTGTAATATAGTGGGCCGCGCACTCTGGATTGAGCTAGCATTGACTGAAACAGGCCTCTAAGGAGCCATATTTTATAATTCTACGCGTATTACGTTATGTTTTTGATTAATATGATTTGATAATTAATTTTTTATTAATTTTGTTTTATACGTGACTTATTAGTGTTATTATATTTTAATTTTATAATAGTTCTCGCTTGCGATATTATATGTGATGAGTTTATTTATTTGGTTTAATAAAATTATATAACATTATCTATATCGTTACTATTAGATACTATTACGTCGCTATCATTAGATAATATCAAAATATATTAGTTATATTCTATATTGTAGCACTATTTTACTAATTTACTATGATTATAGCTAGAGACACTAATATTTATAACTTTATATTATACCATTGCATTACGATACTATTAACTATGATAAACAAATAAATTTACTTGTGATGTTACATTTAATAATTTAATTAATTTAATTTTTAATTTATTCTCTTATAGTTACGCGTTAGAAATACTAATTAATAAATAAATGTTATTGC-----------------------------------------------------------------------------------------------------------</ns2:sequence><ns2:name>KY698765.1_Leishmania_braziliensis_strain_MHOM/PE/89/LH754_clone_LH754_106_minicircle_kinetoplast,_complete_sequence</ns2:name></ns2:Sequence><ns2:Sequence dsseqid="sq708" id="sq707"><ns2:sequence>ATTGACTAGTAACGTTGCTAGATAAAAATAATTTTATTATTGTGTTATAACTTTATAAATTTTAAAAAATAGCCATAAATTCGTACTCCCCGACATGCCTCTGGGTAGGGGCGTTCTGCGAAAATCGATTTTTGGCATACAGAAACCCCGTTCAAAAAATGCCCAATTTTCACGATTTTTGGCCTCCCCGTGCACAATTAGGGGTTGGTGTAATATAGTGGGCCGCGCTCCCCGGCTGGAGTTAGAATGCCATGAAATAGGCCTCTTAGAGGCTTGTTTTTTGAAATTTAACTTTGGATTGGAATTATTGTTATTTTAAAATAGAATTTAATGTTATATATTTATTTTTCTAACTATTAGCTAATCTATATCTTATCTATACTAGTTCCGTTACGTAATAGAGCTAGTTCAATGTATTATAATGTTTGTAGTATATATAAACTTTAATTAATATCGTAACATTGAGTTTAATGTTATTATGATAGTGGTTATAGCTCTAATTAGCCATAATATATATTGCCTTTAATATGATATCTAGTGTATTACCCTCTATTACGTGATGATATAGATTATAATTTTATTTTTTAAAAGTTTAACTATAAGATGATAGTTCTAATGTATTACATAGTTTCGCTTATAATGAATTATTATTTTACTTATTAGTAATTAATAAACTTAACTTTTTATTTTTCTTTTTAGTGCTATGCTTAGTTACTGATATTAGAACTAATAAATTTACTAA--------------------------------------------------------------------------------------------------------------------</ns2:sequence><ns2:name>KY698766.1_Leishmania_braziliensis_strain_MHOM/PE/89/LH754_clone_LH754_107_minicircle_kinetoplast,_complete_sequence</ns2:name></ns2:Sequence><ns2:Sequence dsseqid="sq710" id="sq709"><ns2:sequence>ACACTTAAATTTAATTTTATTATTTGTGATGTTAGTTGCCTAAGGAGTCGACTCCTTACCCCGCAAAAATGGGGGCAAATTCGTACTACCCGACATGCCTCTGGGTAGGGGCGTTCTGCGAAAACCGAATTTTGGCATACAGAAACCCCGTTCAAAAATCCTCGAAAAATCGCTATTTTTGGCCTCCCCGTGCACAATTAGGGGTTGGTGTAATATAGTGGGCCGCACACATCCTCTCGAGTTAGAATGCTTCGAAACTGGCCTCTAATGCCGTATGTTTTTCGAATTTAAACTTTGTCACTAATAATTCACTTTTAAATTTAAATATTTCAATTATTATTTATTTTGTTACGTAATTAGTGCTGATTAGAATTAAATATTAGTTTTATTAAATTAAATTAATTAGTATTGCTTATTATTACTAGTTTTGATAAAGATTATTATACTCGTAACATTAGATTATCTATATAGCGTAAATAGGGGTAACATGTCGACTCATTACTAAATATACTAACTTGTAACTGCTTTGATATTACATTTTATCATTATATTTAATAATTTTAATAAACTAGTAACACTATTAGCTCATTGTATAGTATGGTTAGTGATAATATAATTTATGTTTATAATTTATAATTAAATAGTACTAATTAGATTTAATATTATATACTGATCAGTGCTATACTTGTCAATGTGAGTGAACAATGATTTGATATAAAATTATTTTTATTAATTGATAGTA--------------------------------------------------------------------------------------------------------------------</ns2:sequence><ns2:name>KY698767.1_Leishmania_braziliensis_strain_MHOM/PE/89/LH754_clone_LH754_108_minicircle_kinetoplast,_complete_sequence</ns2:name></ns2:Sequence><ns2:Sequence dsseqid="sq712" id="sq711"><ns2:sequence>ATTAACGTTACATCTAAATTTAAATTTTGAAATTACTTAGTAATGTGTCGACTCCTTACCCGTGTGAAATTAGCTAAAAATCGTACTCCCCGACATGCCTCTGGGTAGGGGCGTTCTGCGAAAACCGAAAAATGGCATACAGAAACCCCGTTCAAAAATCCCCCAAAATTCGCGTTTTTTGGCCTCCCCGTGCACAATTAGGGGTTGGTGTAATATAGTGGGCCGCGCATCCCAGCTCAGGTTAGAACTCGATAAAAGTGGCCTCTTAGAGGCTTATAATTCACGAAATTAAATTTTATGATTACTTTGATTGAAATAATTAATTAAACTGTATTATATAAATAATTTATTAGTTATTAGATTGTTATATTAGCTTAATATTATATTTATTTAAATTTAATTCTATTGTTACTTTATTAATTGCGTATAGTTCTAATTTAATATAATTATAGTTTTATACTGGTCTAATGCTAGTATTGATGTAGTATTATGCTGAGTAACACTATTAGTTATATTACAATTGCTTTTATATTAGTAACTAGGTAGTACTATCATTATTATACTAAGTCTATTACTAACTATATCGCTAGTTTATTATTTTATATATTTATTACTATTCAATACGATACATTTAATTCATAACTATACTTAACTTTATTATTGCTATGTCTTTGTTACTAATATGTCGCGTATAATAATTTTATTTAATTGAATTGCACATAATAATATTTAATTAACTAG---------------------------------------------------------------------------------------------------------------------</ns2:sequence><ns2:name>KY698768.1_Leishmania_braziliensis_strain_MHOM/PE/89/LH754_clone_LH754_109_minicircle_kinetoplast,_complete_sequence</ns2:name></ns2:Sequence><ns2:Sequence dsseqid="sq714" id="sq713"><ns2:sequence>TGATATGAGTAAATAATATTTTAAATAAATTTATTTTAATTGCATTACTCGTTCATAAAATCATAAAAATGGGGGTAGAATTTTACTCCCCGACATGCCTCTGGGTAGGGGCGTTCTGCGAAAACCGAAAAATGGCATACAGAAACCCCGTTCAAAAATCCTCGAAAAATCGCTATTTTTGGCCTCCCCGTGCACAATTAGGGGTTGGTGTAATATAGTGGGCCGCGCACTCTGGATTGAACTAGGATGTATAAAAATAGGCCTCTTAGAGGCTTGATTATTATGAATTAAGATTGAACTGAATTAATATTTATTTTAAACTAATATTTGCTATCTCACTGTTCTAATATCTTTACTAGTGGCATACATTTAATTAAAACTGTAATATAATAATTTAATTGTATAGTGTTATGAGTTAATTAGTAATATTAATTTTTATACTATCTATATTATAATGTATAGCTCCGTTCAGTGTATTACATAGTTAGCCTCGTATTAGGATAATATAGAATAACTTATTCTGTAATTGCTCTATATTGGAACTATTTTAGTAATACTTAGTAACACTGGATAATACACGATGATATACATAGTTTAATCTTATTATATAATGTTATCTCACTTTATACTAATATGTTCTCTAATGTTACATTAATTAATTTTAATAATATTACTAATACACTATCTTTGTTAATTCTATGTTCTCTGCATTTTAACTTTATTAGTGCTGTATTAGCTTG----------------------------------------------------------------------------------------------------------------------</ns2:sequence><ns2:name>KY698769.1_Leishmania_braziliensis_strain_MHOM/PE/89/LH754_clone_LH754_110_minicircle_kinetoplast,_complete_sequence</ns2:name></ns2:Sequence><ns2:Sequence dsseqid="sq716" id="sq715"><ns2:sequence>TATATTTTTAAAAATAAAAATAATAAATGCCTTAGAGGCTGTATTACGATGTTTATAATTTCAATAAAAATGAGTCAAAATCGTACTCCCCGACATGCCTCTGGGTAGGGGCGTTCTGCGAAAACCGAAAAATGGCATACAGAAACCCCGTTCAAAAATCCCCCAAAATTCGCGTTTTTTGGCCTCCCCGTGCACAATTAGGGGTTGGTGTAATATAGTGGGCCGCGCACTCTCGCTGAGGTTAGAATTCGATAAACTAGGCCTCTTAGAGGCTTGATTTTCATCGCGCTAGATAAAATTGGAATTAATGTTGTTTTCTAATATAAACTTTGCTATAAATATAATTTTATTCTATACTAGTGCTAATTAGAACTATTTATCTAGTTAAATAATAATAATGTTTATTGTGTTCAATGTTATTTAATTAATTTTAATAATCAATATAATTATATTTTTGTTTCGCTAGTATTAGATAATGAGTGTTACTATGTATTAGCTCGAAATCATAGAATAAAGCAATATATAACTAATATGTGGGGTAATAGTGTATTATAATGTTAATAATGCTAGCGATAACTATATAATCTATAACATTGCTCCATTGATGATATTATTAGAACAGGATATAGTTAACTTTATTAGTATACATAATAATTTAATTTATTTAATTTTACTCTTTATGATAATGATTGTTTACACTATAGAACATTACTAGCTTTGATATTAGTAGATACTAGTAAA---------------------------------------------------------------------------------------------------------------------</ns2:sequence><ns2:name>KY698770.1_Leishmania_braziliensis_strain_MHOM/PE/89/LH754_clone_LH754_111_minicircle_kinetoplast,_complete_sequence</ns2:name></ns2:Sequence><ns2:Sequence dsseqid="sq718" id="sq717"><ns2:sequence>TAATTTTATGTATCAGTGTGTTATGATGTTGATCATAGTGAGATTATATTTTTTAAATTTTATTAAAATTCAGCTCAAATTCGTACTACCCGACATGCCTCTGGGTAGGGGCGTTCTGCGAAAACCGAAAAATGGCATACAGAAACCCCGTTCAAAAATCCCCCAAAATTCGCGTTTTTTGGCCTCCCCGTGCACAATTAGGGGTTGGTGTAATATAGTGGGCCGCGCACTCTCGCTGAGGTTAGGATGTCGTGAAACTGGCCTCTAAGGCCTTATAAAATTCAATTTTAACTTTGGATTGGCATTTAATGTTATTTTAGACTTGATAATTTATTTATTTTAAAATTTTAATTTAATTTAGTTAATTGCGTTGGATAATATGCGTGAACAGTTTAATATTTAATTATTATGTTTATATTTATATTTATTCATATTATATCTATCGTATTCTATCTTAGCTTTACTGGTTAGCTCAATTATACATAGCTCCACGGTGTTACACCGTATACTCTAATATAGAATATATTCTATATTAGATATATAGTAGTATTGAGTTACTATTATCACTATTATTGAATACATACATAGACTTATAACTATACTGATAGAGAACTATAATAGAGTGTATGATAGAGTATAGATATGAACTGAATAGTATTATAAATATATTATTACAATATTATTAACATCTATATTCGTGACAATAACTCTCTGCGTCTTTATCTATTATATTTATTTACATTTTAGTTAATT---------------------------------------------------------------------------------------------------------</ns2:sequence><ns2:name>KY698771.1_Leishmania_braziliensis_strain_MHOM/PE/89/LH754_clone_LH754_112_minicircle_kinetoplast,_complete_sequence</ns2:name></ns2:Sequence><ns2:Sequence dsseqid="sq720" id="sq719"><ns2:sequence>ATAATTGTAACACTTAGAAATAATTATTATGAGTTTATGATTTAGAAAAATATTTAAATTTATTAAAAATTCGATAAAAATCGTACTACCCGACATGCCTCTGGGTAGGGGCGTTCTGCGAAAATCGATTTTTGGCATACAGAAACCCCGTTCAAAAATTCACGAAAAATGCCATTTTTTGGCCTCCCCGTGCACAATTAGGGGTTGGTGTAATATAGTGGGCCGCGCACCCCGGCTGGAGTTAGGATTGCATAAAAGTGGCCTCTAAGGCCTTATAAAATTGGAATTGGAATTATTATTGAATATTATGATTAATAAAACTGATTTGAACTTATATTATATTTATTTTAACACTATATTTAAACTATTATTATTTGTTATAGATATTAGCTCCGTTGTAGTAATGTGTTCGTAACAATACTAGTTTATAAATTTATAATAATTATGATAATGTTCTAGTATACATCTATAACGTTATGCTAGTCTATACTGGTGATACTCAATATAATAGCAATTGCCTTTTATATTACACTATTATGGTATTCTAATACTATACTTTATTACAACTTTATACTATTACCGTTACATTATAATTATAGTCTAACATGCGCTATTATATGTTCTCATAGTAGATAATAATTTTAAATTTAAATAGTAATATAATAATATAACTTTAATTTAATTTATCTTACGTTGATAGCATTGTTATTATCAAATTGATTAAAATAATTTTATAAA------------------------------------------------------------------------------------------------------------------------</ns2:sequence><ns2:name>KY698772.1_Leishmania_braziliensis_strain_MHOM/PE/89/LH754_clone_LH754_113_minicircle_kinetoplast,_complete_sequence</ns2:name></ns2:Sequence><ns2:Sequence dsseqid="sq722" id="sq721"><ns2:sequence>GTAACACTAAGTTTATTTATAGTTTAGAGTTAGCAGCGTTATAATGTGTTATCCTATGGAGCACAAAATTAGCCTCAAAATCGTACTACCCGACATGCCTCTGGGTAGGGGCGTTCTGCGAAATCGCATTTTTGGCATACAGAAACCCCGTTCAAAAATTCACGAAAAATGCCATTTTTTGGCCTCCCCGTGCACAATTAGGGGTTGGTGTAATATAGTGGGCCGCGCACATCCGGCTGAGCTAGAACAGCATAAAAGTGGCCTCTTAGAGGCTTGAATTATTGATTTTAAAATATTTCTCTTTTAAATAATATTTTTTAATTTAATTTTGCTGTTCCGTTATTAATATTGATGATAAACAATTATTTATAAATATTTAATTTTATTTTTAATATAATGCTAGTTTAGTATATCGAATTGGAACTGTTATTAGATAATATTAATTTTATAGTTAATAGATTTTATAATAGTGTCAATGATAGTCATATTAGCGTAGTATTAGCTCATAACTAGAATATAATATATATTGATATGTAATTACTAGTAATACTAAGACATACTAATGCTATGAGTTTATAAATTTAATAAAGTTGTTATAATACTTTTTAATAATATTATAGACTAGCTTGTACTGTGTTAGATGTAATTATATTTTATATTAACTATGCATTTATCTAACTAACGCTATTACACATTCATGTTACGTGATATTACTATTACATTTACACTATTTAATTATAAT--------------------------------------------------------------------------------------------------------------------</ns2:sequence><ns2:name>KY698773.1_Leishmania_braziliensis_strain_MHOM/PE/89/LH754_clone_LH754_114_minicircle_kinetoplast,_complete_sequence</ns2:name></ns2:Sequence><ns2:Sequence dsseqid="sq724" id="sq723"><ns2:sequence>AAATATTATTTAACTAGTTTTAGATAAAAATAATGTTACTGTATTGTTAGATTCAAATTATCAATAAAAATTCAATAAAATCGTACTCCCCGACATGCCTCTGGGTAGGGGCGTTCTGCGAAAACCGAAAAATGGCATACAGAAACCCCGTTCAAAAATCCCCCAAAATTCGCGTTTTTTGGCCTCCCCGTGCACAATTAGGGGTTGGTGTAATATAGTGGGCCGCGCATCCCAGCTCAGGTTAGATTGGTGCGAAACTGGCCTCTAAGGCCTTATAATTTTTAATTTCTAAATAATTCGTGTTTTATTGTTGATAAATAGAATATTATTTAATTTTAATTTATAATTTAGCTTGTTATATGTCGTTTATCATTGTTCTAATTAGAAATAATATTTTAGATTTAATTAATTGTTATAGCTTTAGTAATTTTATATCATGATAGTTATAATTAGATGATATAGTTCTATGTTGTTAATAATCATACTGGTAACCACTCATTAGCTCGAATTTGATATTATATATTAGTTACAACTTGTTTTGTATTACTATTTTAATACTATATCATTACACTCTATAATACTATCTATATACTCGCTAGCGATAATTATAATGTAATGGAACTAGTGTTATATGATGATTGTAACTATACATAATATTAAATATATTTATTATATTATAACTCTACTTTAGTATTTCGATTGTATTCCAATGATATTACTGCTATACATGAACATATATGCACTGTAATAGATA--------------------------------------------------------------------------------------------------------</ns2:sequence><ns2:name>KY698774.1_Leishmania_braziliensis_strain_MHOM/PE/89/LH754_clone_LH754_115_minicircle_kinetoplast,_complete_sequence</ns2:name></ns2:Sequence><ns2:Sequence dsseqid="sq726" id="sq725"><ns2:sequence>AATAAGTTTATTTTATTTTTTAATCTTTACAGTTTTATGCCTAAGGAGTCGACTCCTTACCCCGCAAAAATGGGGGAAAATCGTACTACCCGACATGCCTCTGGGTAGGGGCGTTCTGCGAAAACCGAAAAATGGCATACAGAAACCCCGTTCAAAAATCCCCCAAAATTCGCGTTTTTTGGCCTCCCCGTGCACAATTAGGGGTTGGTGTAATATAGTGGGCCGCGCTCCCCGGCTGGAGTTAGAATGCCATGAAATAGGCCTCTAAGAGGCTTGATTTTAATAAACTTAGATAAACTGGAATAAACTAATGATAAATTAACTAATAAGACACTGCATTGACATGATAATAGATTTGTAATATTGTTTTAATGTAATTTATAATTTAATTTAATTAGTATTTATAGTTTCGCGTTTTATTAGTATTCTATTGTTAGTTACTATTTATTATAACATTGATAGAACTATACTGCACTGTATTAGCTCTAATGAGTGGTTACTAGCTTTTTACTAGAATATTACTAGTTATAACATATATTAATATCTATTCTACGCTATTATCATGTATACTATTAGATACTATTAACGTTCTAATTAATTTTATAATTTTAATAATAATCAATTAATAGTATAGTTACGTTACTAAATTTATATTTATGATTTTAATATAATCTAATTGATACGAACTCACAGCTAATTTGATAACTGGATAACATTACTAGTTTTATAAATTTGTAACATAATTTAATTTTTATAAAGAT-------------------------------------------------------------------------------------------------</ns2:sequence><ns2:name>KY698775.1_Leishmania_braziliensis_strain_MHOM/PE/89/LH754_clone_LH754_116_minicircle_kinetoplast,_complete_sequence</ns2:name></ns2:Sequence><ns2:Sequence dsseqid="sq728" id="sq727"><ns2:sequence>ATGCTAGAGTTAGAGACATAGTTAGATTTAAATTTTAAATTATTAATGTTGTCTATAAAATCATAAAAATCAGCTCCAAATTTTACTCCCCGACATGCCTCTGGGTAGGGGCGTTCTGCGAAATCGCAAAAATGGCATACAGAAACCCCGTTCAAAAATCCCCCAAAATTCGCGTTTTTTGGCCTCCCCGTGCACAATTAGGGGTTGGTGTAATATAGTGGCCCGCGCACTCCGGCTAGAGTTAGAATGTTGGAAAAGTGGCCTCTAAGGCCTTATAAAATTGGAAATTAAAATGTTTTCAGAATAAATTGTTTTTAAATTATGAATTTGCTTTAGAATAGTTCTGATGTTAGATAATTAATGTTATGCTTACATGTGATATTTATTTTTATTATATTAATTAATTTTATAATTGTGCTGTTATATTTATGCCGATAGTGTTCTGTTATATTACTTATATAGCTATACTATGTAGTACGTGGTTAGTATGTAATGAGTAACACTAGATTAGATATATAACATATTCTATATATGACTTGTTACTATCTAGTAATAATACGTGACACTATAGTTTGATAATAGCTATACTTTTTATAGTTTTAATATACTATTTAATATTCAATTATATATTATCTCATTTTAATAAATTTATTTTACTAGTGATTATTATATAGTAATGTTCCGTTCAATTTAATTTTACATAATAAATATATTTTATTTAATAACAATAATATTATCGCTACACTGTT-------------------------------------------------------------------------------------------------------------</ns2:sequence><ns2:name>KY698776.1_Leishmania_braziliensis_strain_MHOM/PE/89/LH754_clone_LH754_117_minicircle_kinetoplast,_complete_sequence</ns2:name></ns2:Sequence><ns2:Sequence dsseqid="sq730" id="sq729"><ns2:sequence>ATAATAATTTTAATTCAGTGTTATACGTGTTAATAACTGCCTAAGGAGTCGACTCCTTACCCCGCAAAAATGGGGGAAAATCGTACTACCCGACATGCCTCTGGGTAGGGGCGTTCTGCGAAAACCGAAAAATGGCATACAGAAACCCCGTTCAAAAAATGCCCGAAAATCGCTATTTTTGGCCTCCCCGTGCACAATTAGGGGTTGGTGTAATATAGTGGGCCGCGCACTCCAGCTCGAGCTAGGATTGATAAAATGTGGCCTCTTAGAGGCTTGAATTATGGTTTGGAAATAAAATTGAGATTATATTGATTTAGAAGTTAAATTTATTTGTTAATTTGAATATTATTTTATAAATATATTGCTAGCTTTGTTCTCTATTAAATTAATATTAGTTATCATTAGTTTATTAAATTAGTTTTTATTTTAGATAATTAATAGTTATAATAGTTAATACTATGAGCTATGATATAGAACTAATGATGTTACTATGTTAGCCTGTTCATTGCATAGAATAACTTATATTATAATATATTCTGTATAGTATTATAGTGTTAGTAATTATAACTTTAATGATTATATAAATTTATATACTTATATAGTTCCATCGTTGTTCTAATATTGTCGCTAACATTGAATAATATTATTACGCATAAGTTTATAATTATTTATACTATCTTTACATTGATTAACTCTTTGCTGGTAATGATACTAGTTTGTTACTCTCTAGCTATATACTTTTTGTGTTAA------------------------------------------------------------------------------------------------------------</ns2:sequence><ns2:name>KY698777.1_Leishmania_braziliensis_strain_MHOM/PE/89/LH754_clone_LH754_118_minicircle_kinetoplast,_complete_sequence</ns2:name></ns2:Sequence><ns2:Sequence dsseqid="sq732" id="sq731"><ns2:sequence>TTATGTTTAATATAATTTTATTTAAATTTAGAAATAATTATTTATGATGTTCAGTGACACAGCGAAAAATTAGATCAAAATCGTACTCCCCGACATGCCTCTGGGTAGGGGCGTTCTGCGAAATCGCAAAAATGACATACAGAAACCCCGTTCAAAAATACCCCAAAAATCGCGTTTTTCGGCCTCCCCGTGCACAATTAGGGGTTGGTGTAATATAGTGGGCCGCGCACTCCAGCTCGAGCTAGCTTCGATGGAACTAGGCCTCTTAGAGGCTTGAATTTACAATTTTAATTATTTCTCTTTGTTATCTAATATTTAATATCACAATTATAGTTAAATTAGTTTTAATGTTAGAATAATAAATTGTTACGTATGATTAGCTTATATTAGAACTGATTAGTGCTATTATATTATGTGTAGTGTGAATATAGTTTGATATATGTAATGATAATAATAAAATTTATATATAATCTACTCATTACACGTGTTATACATATGATACTCGATATTTCCCTTTTGAACTGCTTTCTGCATAACTTGTGGCATTATTTTATAGTTTTAGAGTAATAACATTGTAATCTATAATTATACTATCTTAGTAGTGTTATAGTTGTTCTAATAGATAATAATATTTAGTTCCATTTATATTTATATAACTTTACATACCATAGTTTAACTATTGACATTCGCTACATTAGAACTAATAAGAGTAATGATAACGTTGCATTGTAATATTATAATAAATTAATTT-----------------------------------------------------------------------------------------------------------</ns2:sequence><ns2:name>KY698778.1_Leishmania_braziliensis_strain_MHOM/PE/89/LH754_clone_LH754_119_minicircle_kinetoplast,_complete_sequence</ns2:name></ns2:Sequence><ns2:Sequence dsseqid="sq734" id="sq733"><ns2:sequence>TAATACTATTTTAATTTTAGTGTTACTAGTGCTTATTAGTTTTTATAATTTTAATAATTTCGATAAAAATGGGGGTTAAATTTTACTCCCCGACATGCCTCTGGGTAGGGGCGTTCTGCGAAATCGCAAAAATGGCATACAGAAACCCCGTTCAAAAATCACCCGAAAATCGCATTTTTTGGCCTCCCCGTGCACAATTAGGGGTTGGTGTAATATAGTGGGCCGCACACTCTGGATTGAGCTAGGATTGACAAAACTAGGCCTCTAAGAGGCTTGATTTTATGCGCTGAGAATAATAATATTTTTTAAGTTATATTTTGATATCTAATTTAAAATTTTATGTTACGTTGTTAATATATTTAATTATTTAATTTAGTTTATTAATATTAATTTATTACTAGCTCCGTTACGTATATTATAATTATGATATCACTAGCTTTACTCTATAGTCTATAATAATACTCATTACACTGTTACATCATAGTTTCGCTCGAGTAATACTAGATAATACAATATATAACTGCTTTGTAATATATATTAGCTAATAATACGTGACTATATCGATAATTATGTAATACTAGGTTTATTAAGTTTATTAGATTGATGATGAATATAATTTTATAGTTACAATGCTATTACACTATAGTTACTACTTTACATTACTTGATCTTTACTTGCATTTATTACTACATTAGCACTGATACGTTACTATGTTATTAGTATGTTAGTTACAAATTTAAATTTATTAATA-----------------------------------------------------------------------------------------------------------</ns2:sequence><ns2:name>KY698779.1_Leishmania_braziliensis_strain_MHOM/PE/89/LH754_clone_LH754_120_minicircle_kinetoplast,_complete_sequence</ns2:name></ns2:Sequence><ns2:Sequence dsseqid="sq736" id="sq735"><ns2:sequence>TAGATTATAAAATTAAATTATTAAATTATGATGTTACTAGTGTGATACTCGTTATAAAATTAGTAAAAATAGGGGTTAAATTTTACTCCCCGACATGCCTCTGGGTAGGGGCGTTCTGCGAAAACCGAAAAATGGCATACAGAAACCCCGTTCAAAAATCCCCCAAAATTCACGTTTTTTGGCCTCCCCGTGCACAATTAGGGGTTGGTGTAATATAGGCGGCGCGTCACACAGTTTTGGGCTAGCTCCTTGAAAAGTAGGCCTCTCAGAGGCTTGTTTTTTCATTTTTAAATTTTTCTCTTTTATATGTTGATTTATAAGTTGAATTTAATTAAATTATAGTTATTAAATAGTTTTATAATGTTCTCACTATTGTTACTATATTTAAACTTTACTAAACTAGTATTATATTTTATTATAACGTAGCATTGATATTGTTATATAAGATTATACATGTAATACTATCTTGGCACTGTTACTAGTATCATTAGAGTTACGATATTAGCTCTTATTAGTTACAATATATTCTAATATGTAATATGTTAGTATCTCTATTAGCTATATTATGATGTTTAACGTTACAACTATAATACTATTTTATAATTATAATTTATAACTTTATCTGTTACTAGTGTTATTGGATAGTTTATATACTTAATAATATTTATTTCTTTTTTCTTTATTATACACTGACATGATTTTATCTAAATTAGAATATAATAAATTGTTATTAATGCGTTACTAGCTACACT----------------------------------------------------------------------------------------------------------</ns2:sequence><ns2:name>KY698780.1_Leishmania_braziliensis_strain_MHOM/BR/75/M2904_clone_M2904_1_minicircle_kinetoplast,_complete_sequence</ns2:name></ns2:Sequence><ns2:Sequence dsseqid="sq738" id="sq737"><ns2:sequence>TATATTTTTAAAAATAAAAATAATAAATGCCTTAGAGGCTGTATTACGATGTTTATAATTTCAATAAAAATGGGGGAAAATCGTACTCCCCGACATGCCTCTGGGTAGGGGCGTTCTGCGAAATTCGAAAAATGGCATACAGAAACCCCGTTCAAAAAATGCCCGAAAATCGCTATTTTTGGCCTCCCCGTGCACAATTAGGGGTTGGTGTAATATAGTGGGCCGCGCACCCCAGCTCAGGTTAGAATTCGATAAACTAGGCCTCTTAGAGGCTTGATTTTCATCGCGCTGGATAAAATTGAATTTAATGTTGTTTTCTAATATAAACTTTGCTATAACTATAATTTTATTCTATACTAGTGCTAATTAGAACTATATGTTTAGTTAAATAATAATTATGTTTATTGTGTTCGATGTTATTTAATTAATTTTAATAATCAATATAATTATATTTTTGTTTTGCTAGCATTAGATAATGAATGTTACTATGTATTAGCTCGAAATCATAGAATAAAGCAATATATAACTAATATGTGGGGTAATAGTGTATTATAATATTAATAATGCTAACGATAACTATATAATCTATAACATTGCTCCATTGATGTTAATATTAGAATGTAATATAGTTAACTTTATTAGTGCATATAACAATTTAATTTATTTAATTTTACTCTTTACGATAATGATTGTTTACACTATAGAACGTTACTAGCTTTGATGTTAGTAGATACTAGTAAA---------------------------------------------------------------------------------------------------------------------</ns2:sequence><ns2:name>KY698781.1_Leishmania_braziliensis_strain_MHOM/BR/75/M2904_clone_M2904_2_minicircle_kinetoplast,_complete_sequence</ns2:name></ns2:Sequence><ns2:Sequence dsseqid="sq740" id="sq739"><ns2:sequence>ATTTAATTAGAAAATAAATTTAATTTTCGCACTGTTATGCCTCTAATGACTCATTATAAATTTTAAAAAATCGATAAAAATCGTACTCCCCGACATGCCTCTGGGTAGGGGCGTTCTGCGAAAACCGAAAAATGGCATACAGAAACCCCGTTCAAAAATCCCCCAAAATTCGCTATTTTTGGCCTCCCCGTGCACAATTAGGGGTTGGTGTAATATAGTGGGCCGCGCACCCCGACTCGAGTTAGGATCATAAAAATATGGCCTCTTAGAGGCTTGTTTCTCGGGAATTAAGATTGTTTTGGAGATAATTTATTTTAGACTTTAATTTAATATTTATTTTAATTATTATAATTGATTAGATGTTATTTTATATTAATAGCTTTTATCCGTTACTAATTAGACTATAATATTACTATATCATGTTACTAGCTTGTTATTACATATAATTATTATTACTCTATATACAGTTCTATAATGTTCCGTGTATTATACTGATATAGCTCAAAATAGGGCTAACAATATAAGTTGTAACTAATATTAACTTGTATTTTATAGTATTATATCGATTATAACTATCTATACGTTACTAGTTCCATTGAGCTAATATTTTACTATTATTGATTGATAACTATAACATTTTTATACTAGTTGAACTATTATTTATATTTTTATTAACGTGATTCGAAACATTATATTACCTGTCGCTCATTATTAGAAATATTTAGTTTGTTAATTTAATTATTTTTGTTTATAATAAAAT--------------------------------------------------------------------------------------------------</ns2:sequence><ns2:name>KY698782.1_Leishmania_braziliensis_strain_MHOM/BR/75/M2904_clone_M2904_3_minicircle_kinetoplast,_complete_sequence</ns2:name></ns2:Sequence><ns2:Sequence dsseqid="sq742" id="sq741"><ns2:sequence>TAAAATTATTTTACATTAACTTATTATGCTGCATTACCATTGAGATAAATTTATAAAAATCTATAAAAATGGGGGTTAAATTTTACTCCCCGACATGCCTCTGGGTAGGGGCGTTCTGCGAAATTCGAAAAATGGCATACAGAAACCCCGTTCAAAAATCCCCCAAAATTCGCTATTTTTGGCCTCCCCGTGCACAATTAGGGGTTGGTGTAATATAGTGTGGGGTGCGCTCAGTTTTAAGCTAGCTCCTCTGAAAGTAGGCCTCTAAGAGGCTTAGTTTTTAATTTTTAACTTTTTATTTACAATTTTGATTTTAATGTTGATAATTAACTTGAATTTAATAATATTGGCTAGCTAGTTTGTTATTTAGTTTGAATATTTATTTTATATTAAATATAATTTTAGTTTAATTATTTTATCTCATATATACTTACAATGTTACATCATTATACTAGCTCAGTATAGTTATATAGTTAGTATTGTTATGATAGTATGAGTAATGAGTAAAGCATAGAATATATTGATATTAAGTTATATTGTGCTATATTAATACTATTTTATAATACTTTAATGATTTTATAGTTTAACATACTCTAATACTATTCAATGATTATAATTATAATTTATTATGTTCTAGTTTTTATTTGATAAATATACATACTTACACTAGCTTTATCTTTTTATTTATGCTATAGATTATAAACTAGATTGTTACTAATTAATTATTACTAATAGCTACTAACGTGACAA------------------------------------------------------------------------------------------------------------</ns2:sequence><ns2:name>KY698783.1_Leishmania_braziliensis_strain_MHOM/BR/75/M2904_clone_M2904_4_minicircle_kinetoplast,_complete_sequence</ns2:name></ns2:Sequence><ns2:Sequence dsseqid="sq744" id="sq743"><ns2:sequence>TAATTTAGTTTTTAAATTTTATATTTTGTTTTATTAAATAATTATTATTCGTGTGTTATCTCGCTAAAATGGGGTCAAAATCGTACTCCCCGACATGCCTCTGGGTAGGGGCGTTCTGCGAAATCGCATTTTTGGCATACAGAAACCCCGTTCAAAAATCCTCGAAAAATCGCTATTTTTGGCCTCCCCGTGCACAATTAGGGGTTGGTGTAATATAGTGGGCCGCGCACCCAGCTCTGGGCTGGAACATTGAAAATGTGGCCTCTTAGAGGCTTAAAATTAATTTTCTAACTTAGAATTGATTGTTATGTTGTTTTATGATTATTATTTTAGATAATAATATTTTTATTCTATACAGTTCCATGTTTTCGTAATTAAACTAGTTTTATATTTAGATAATTATAATGTTTCGTAATAGTATAATATTTTATATCTTACTTGTTATCTATTTATTATATACTATCATAGTACTGATGTGTTACTATATGGATAAGATACGATAAAATAGAGCAATTACAACTAATATTAATATATGTTATGTGGGTAACTAGACAGTATCATATGATATACACTAACATTGATAATATTATATTACTTTAATGATACTACTTATAATGATACTAATGATATTAATAATATATTTTATCTAATACACATACTACATCTAACTCTGTATACTATTTGTTTTTATTTTTATAAATAGTTATTGAATTTAAATAAAGTTCTAATTACGTCACTAATATGATTAC-------------------------------------------------------------------------------------------------------------</ns2:sequence><ns2:name>KY698784.1_Leishmania_braziliensis_strain_MHOM/BR/75/M2904_clone_M2904_5_minicircle_kinetoplast,_complete_sequence</ns2:name></ns2:Sequence><ns2:Sequence dsseqid="sq746" id="sq745"><ns2:sequence>CTAATCTTTGACAAATAATATTTTAAATTTTTATAATGTTGATAATTATTTTTTATAAAATTAATAAAATCGGGCAAAAATCGTACTCCCCGACATGCCTCTGGGTAGGGGCGTTCTGCGAAAACCGAAAAATGGCATACAGAAACCCCGTTCAAAAATCCCCCAAAATTCGTGTTTTTTGGCCTCCCCGTGCACAATTAGGGGTTGGTGTAATATAGTGGGCCGCGCACCCCGGGCTGGGTTAGGATGTGTGAAATATGGCCTCTAAGGCCTTATGTTTTTATAATTCTGACTTTGAATGGGGATATTAACTTATAAACTTGAATAAACTAATAAATAGAATTAATATTATGATGTAATACGACACTATTAATAATGTTATGATATATTTATTATTAGTTCTCTGATTACACTTTATATAATACTAGTTTCGTTATAGCTCTATATACTAGTGATAAACATTGTGCTATTAGTGTAGTAGTAATGAGTAAGATAATATTAGAGTACATATAGAATATAAGTTATATTACATATAGTAACCCTATGCTATATTACATCTATTATGACTATACTTACACTGTTACTCACTACATACAATTATTATTTAATACATTTTAATTTTAATTTAATATTGTATTAGCTTATAATATTTAATCTAGAGTTTACATATTTTTATATTTTAATGTTATAGATAAAGTTTAGTTCTGATATATTACTATGTTATGTGCATCTGACGTTA-----------------------------------------------------------------------------------------------------------------------</ns2:sequence><ns2:name>KY698785.1_Leishmania_braziliensis_strain_MHOM/BR/75/M2904_clone_M2904_6_minicircle_kinetoplast,_complete_sequence</ns2:name></ns2:Sequence><ns2:Sequence dsseqid="sq748" id="sq747"><ns2:sequence>GTAATGAGTGATGATTGAGATAATGTTTTGATAATATGTCAGCAATAAAATTAAAAATAATCGATAAAATAGGGTCCGAATTTTACTCCCCGACATGCCTCTGGGTAGGGGCGTTCTGCGAAATCGCAAAAATGGCATACAGAAACCCCGTTCAAAAATCCCCCAAAAATCGCGTTTTTCGGCCTCCCCGTGCACAATTAGGGGTTGGTGTAATATAGTGGGCCGCACACTCCGGCTAGAGTTAGAATGCCTCATTATAGGCCTCTTAGAGGCTTGTTTTCGATGTTGCTGCACTGAAATGATAGAATTACAATTGAACTAGAATTATAATTATTTATTAGTTAATATTTATCATGCTATGCAGTTCTCTGTTAACTTTACTCTATACTAGTTCTATTATTGAACTGGTTTAGTTATCTAATAAAGTTTAATAGTGTTAATGGTGTAATACATTTAATTATATAATTTAATAATACGTGACGTTATAATACTGGTTAGCTCAATATTAGCTCAATATAACTAATATATAATATAAGTTGTAGTACTATTTAGTATTATTAATTACTATTCAATAACATTATCACATACTCTAGCTTATACTTACTTTATATATACTCGCTTGTGATAAATATTATATGTGTTATGATATAGTTTTGATAATTAAATGTAACACTATATTTTTCTTATTCTTTATTTATTATTGACTTATCTTTATGTTCGACGATATTAAATTTTATAATAACAGTTTTATTATGCTAGT--------------------------------------------------------------------------------------------------</ns2:sequence><ns2:name>KY698786.1_Leishmania_braziliensis_strain_MHOM/BR/75/M2904_clone_M2904_7_minicircle_kinetoplast,_complete_sequence</ns2:name></ns2:Sequence><ns2:Sequence dsseqid="sq750" id="sq749"><ns2:sequence>AAAAATATTTTATCTTAACAGTGTTATGCTGTGTTTATAGTTTTTAATTTTTTATATTTTTGTTAAAATTCAGGTCAAATTCGTACTCCCCGACATGCCTCTGGGTAGGGGCGTTCTGCGAAATCGCAAAAATGGCATACAGAAACCCCGTTCAAAAATACCCCAAAAATCGCATTTTTCGGCCTCCCCGTGCACAATTAGGGGTTGGTGTAATATAGTGGGCCGCGCACCCCGACTCGGGTTAGGATGTGTGAAATATGGCCTCTAAGGCCTTATGTTTTATGAATTCTAAATAAAATTGACTTGTAACGCATATATTAAATTAATAATTAGAGTTTATATTTATTTTCTTATTTATATTTAACTAGCTTATATCTGTTCTGACTAGTAATAATTATTGTTAATTAATTTTATTATATTTAATGTATAGTTACTATTAGATACTAATTATGATACTATTACATCGCTATAACCAATACTATAATGATGCTGGTAATGAGTCTAGAATAAGTTAATATTAATATAAGTTACGTATAATTTAGCTAATATTATTAACTTTAACATTAAGCTAGTTAGATACTATAATAGCATTGAATAAAGTTTATTATATCGATAACATTATAGTTTTGTATTTATATAATTTATGTTTACATTTTCTATTTTTTATTTTGATTATTACTAAACGTTACTAATTTATTGCTAGCTATACACAGTGCACATTAAATTTATAAATTAGATAAT---------------------------------------------------------------------------------------------------------------------</ns2:sequence><ns2:name>KY698787.1_Leishmania_braziliensis_strain_MHOM/BR/75/M2904_clone_M2904_8_minicircle_kinetoplast,_complete_sequence</ns2:name></ns2:Sequence><ns2:Sequence dsseqid="sq752" id="sq751"><ns2:sequence>AAATAGTTCTAAATAAAATTTAATATGTGGTGTCTTACATGGTTACATTGGATCAAAAATTATTAAAAATGGGGTCTAAATTTTACTCCCCGACATGCCTCTGGGTAGGGGCGTTCTGCGAAAATCGAAAATTGGCATACAGAAACCCCGTTCAAAAAATGCCCGAAAATCGCTATTTTTGGCCTCCCCGTGCACAATTAGGGGTTGGTGTAATATAGTGGGGCGCGCACCCCGAGTTGAGCTAGGTTCGATAAAATAAGGCCTCTTAGAGGCTTAAAATTGATAAACTAAAGTTTACATAGAGATTGACTAATTAAATTACTATTTTATATTTAACATTAATAAATATTATTTGTTCTCGCGTTGCATCACTAGTTAGTAACAATGATTAGTATTGAATAGTATGTGTTAGTAATAATTGTATGTAATATTATTTAATTTTATAATTATTGTTTATATAGTAGCCGATAGTATACATGTATAGTGTGTTAGCCTCGTATTAGCTCATAACTAGAATATAATATATATTTAGATATAATATTGAGTAACATAATGATAATAATACTCTTATACTTATAATGCTATCAATGTTATTAATTTATAATAGTTTAATTTTATATATTTTATAGTTTTAATTGTGCTATACTTTTACTAACATAGAATTAAATATATTTATCTAACTAGCACTATTACACGTTCATGTTTTGATTATAACATTGAGAATAATAATATAATAATATA---------------------------------------------------------------------------------------------------------------------</ns2:sequence><ns2:name>KY698788.1_Leishmania_braziliensis_strain_MHOM/BR/75/M2904_clone_M2904_9_minicircle_kinetoplast,_complete_sequence</ns2:name></ns2:Sequence><ns2:Sequence dsseqid="sq754" id="sq753"><ns2:sequence>TAATATAATTTTAAAAATAAAATAATAATTTAATCTTATGTTGTTATGTTTATCAAAAATCATCAAAATTCGAGCTAAAATTTTACTCCCCGACATGCCTCTGGGTAGGGGCGTTCTGCGAAAACCGAAAAATGGCATACAGAAACCCCGTTCAAAAATCCCCCAAAATTCGCGTTTTTTGGCCTCCCCGTGCACAATTAGGGGTTGGTGTAATATAGTGGGCCGCGCACATCCTCTCGAGTTAGATTCGCTAAAAGTAGGCCTCTTAGAGGCTTGTTTTATTGAGTTAAGATTGAAATTGAGATATATTTATTTTAATATGTTTTCTTGTTTAATTTTATTTGTAACTATTCGCATTACTAGTTTTAAACTAGCTTTGAACTATTAATTTGAATGTAATAATAATTTATGTGTTATATAGTTTTAAATTTATAATATTACTTTGTTATTACTAGCATTGGATGGTTATGATACTGATGAGTAACGTTATAGTTATGGTATAGTAACAATTAGATACTAATATATATTGCCTTTTGTTTAATATTAGGCTTATATCACTCTAATACTATATAATTTAAACTATACTTACATTGAACTTATTATTATACTATTGATTAAACTTATACTGTTCCTAATATTATTACATCTTATTGTTCGCTAATACATAACTATCTATTATACTCGTGCTCTATACTTGTATGATCTATGCTAGCTATTTTAAATTTTACTAGTGCGTTACTAGTGTATGATTAGAAAATAATAT-----------------------------------------------------------------------------------------------</ns2:sequence><ns2:name>KY698789.1_Leishmania_braziliensis_strain_MHOM/BR/75/M2904_clone_M2904_10_minicircle_kinetoplast,_complete_sequence</ns2:name></ns2:Sequence><ns2:Sequence dsseqid="sq756" id="sq755"><ns2:sequence>AAATAAAATTTAAATTATTGATTGATATTAACGCTATTACGACATTATAAATTTTAAAAATTAATAAAATTCGTCAAAATTCGTACTCCCCGACATGCCTCTGGGTAGGGGCGTTCTGCGAAATTCGATTTTTGGCATACAGAAACCCCGTTCAAAAAATGCCCAATTTTCACGATTTTTGGCCTCCCCGTGCACAATTAGGGGTTGGTGTAATATAGTGGGCCGCGCACTCCGGCTAGAGTTAGAATGCCATGAAATAGGCCTCTTAGAGGCTTGAATTTATGAAATTAAAATTATTTTGCTTTATAACATTTAAAGTTGATTTATTATTTAATTTTATTTTGTTATCTACTATATTGACTTGTGTTATACTAGTTTAGTTCTGTAATACACTAGTTATGGTAATAGTATTAGTGGTAATATAGTAGTATATAGTTTTAAATATAATTATACTCTATTCACTATGACAGTACTATTATGTCAATGATAATACCTAAACTAGCTCCATAACTGCTTTGTAACTAATATATAATATGAATTTTACTAGTATTATACATTATAGACTATCATGAATATAAACTTAATGTTATTAGTAATGAATATAATAATTATTGAATGTTACATTGAAACTAATAATTACTCTAATTATAAAATAATACTATTACTTGGTTATATCTCATACATAGCTGTTAGTATACTCTTACGTTACTAATATAGCACTAATGAGAACATAATTAGTAA---------------------------------------------------------------------------------------------------------------------</ns2:sequence><ns2:name>KY698790.1_Leishmania_braziliensis_strain_MHOM/BR/75/M2904_clone_M2904_11_minicircle_kinetoplast,_complete_sequence</ns2:name></ns2:Sequence><ns2:Sequence dsseqid="sq758" id="sq757"><ns2:sequence>ATAACATTATAAATTATTTTAATCAATACGCGTTACATGTTTTTAATTTTATGGATTTATCATCAAAAATAGGGTCCGAATTTTACTCCCCGACATGCCTCTGGGTAGGGGCGTTCTGCGAAAACCGAAAAATGGCATACAGAAACCCCGTTCAAAAATCCCCCAAAATTCGCGTTTTTTGGCCTCCCCGTGCACAATTAGGGGTTGGTGTAATATAGTGGGCCGCGCATCCCGATTTGAGCTAGCTTCGTTAAAAGTAGGCCTCTTAGAGGCTTGTTTTATTATTTCTAACTTGAGACAACATAAATTTAATTATTTATCTAATCTTGACATAGAATTATTTATAATTTGAATTTAATTTATATTTTATTAACATATTTAATATCATACTGCACTGATTAGTTCTCTATTGATGAATAATAATTAATGTTTTGATAGTAATACGAGTTAGTAATGTTAACTTTATAATGTTATCTAATAGTGCTCGCTGTGTTACATACAATAATACTAGCAATTACAATATATTCTAATATATGTTACACTCATTACTATAGTATTACATTAGCTATCTATAAAGTTTAGACTAGTAATAATAATATTGTTATTGTATTGTAACAGATATTTAACTTTTTAATTAATTTATAATTTTTATTTTACTAGATTTTATTTATTATATGTTCTATCTAAGTTTGATCTAAATTATTACTAATCTATGTTACTATGTGTTCTGATCAATATTAAATTAATAA-------------------------------------------------------------------------------------------------------------</ns2:sequence><ns2:name>KY698791.1_Leishmania_braziliensis_strain_MHOM/BR/75/M2904_clone_M2904_12_minicircle_kinetoplast,_complete_sequence</ns2:name></ns2:Sequence><ns2:Sequence dsseqid="sq760" id="sq759"><ns2:sequence>CTAAATTAAATTTTATTATTTTGTTTTGCTGTATTATTGGGTAAGGAGTCGAGTCATTACCTATGAAAAATCGATAAAAATCGTACTCCCCGACATGCCTCTGGGTAGGGGCGTTCTGCGAAATCGCAAAAATGGCATACAGAAACCCCGTTCAAAAATCCCCCAAAATTCACGTTTTTTGGCCTCCCCGTGCACAATTAGGGGTTGGTGTAATATAGTGGGCCGCGCATCCCGGCTCGAGTTAGAAACTTGAAAAAGTGGCCTCTAAGAGGCTTAGTTTGCGTGTTTTAATATTATTTTAGAATAAACTATTTTTAAACTTAATTTAAACTTATCTCTGCGCTAGTATGGTGTAGATAATATTATATTGATAATTAAACTTAATTGTTCTAATATAAATCTAATACTAGTTCTGTTTATATAATAATGATTAGTCTATGTATACGATAATATTAGTATTCAATGCATTACTATCTTATTATGGGTTAGATAGACTCATTACCCGCAATACTAGAATAAACTAATATATATGTTATGTTATACTAGAATATCACGTATTATACTAACATTATAATAGCTATAGTTAGAGTATATAGTTGTATTAGATTAGTTCATTATAATAATTATATTTTTATATTTCTTTAACTACTCTCGTTACTGTTTGTGATAATCATTTATTAGATTTATTAATTAACTATAAATTATTTTATTAATACGTAAATAATATTTTTATTTGATAATTACTCACTTAA----------------------------------------------------------------------------------------------------------</ns2:sequence><ns2:name>KY698792.1_Leishmania_braziliensis_strain_MHOM/BR/75/M2904_clone_M2904_13_minicircle_kinetoplast,_complete_sequence</ns2:name></ns2:Sequence><ns2:Sequence dsseqid="sq762" id="sq761"><ns2:sequence>ACTATATAATTATTTAAATTTGTAATACGCGGTGTTACTGCGTTAGTGAATTTATAATTTTTATAAAAATAGGGCAAAAATCGTACTACCCGACATGCCTCTGGGTAGGGGCGTTCTGCGAAATTCGAAAAATGGCATACAGAAACCCCGTTCAAAAATCCCCCAAAATTCGCTATTTTTGGCCTCCCCGTGCACAATTAGGGGTTGGTGTAATATAGTGGGCCGCGCATCCCGACTCGGGCTAGGATCATTAAAATGTGGCCTCTTAGAGGCTTAAATTATTGAATTCTAATTTTATTATTTAATTTGAGAATATAATTTATTAATAATTAATTTTATATGCTAGTCTTGTTCTAATTTAGCTATTGAATAATTATAATTAGTATTGTGTTGTAATAATATGCTAATTGAATTTATATTTAATATATTTTTATAATACTTATTATACTAGTACGTTAAATAGTTTCATTACATCGATGATTACTATAACATTGAGTAATATCATAGCTCCAATATAGAATATAATTGCTTTTGTAGTAATATCTGGGTAATACTATACTATCTTAGTTAAATCTATAATATTATTTTTATTAAACTGTTATTATACTATTACGCACTGATAATGTTACGTATAAGATTGATAATAGTTATATACTAGTAAAATATTATTAACACTAGTCTATGTTATACTTATTGATGTGAGTGCATACTAGCTTTGTCAATACATATAAATTTATTTTAAATATGCAC------------------------------------------------------------------------------------------------------------</ns2:sequence><ns2:name>KY698793.1_Leishmania_braziliensis_strain_MHOM/BR/75/M2904_clone_M2904_14_minicircle_kinetoplast,_complete_sequence</ns2:name></ns2:Sequence><ns2:Sequence dsseqid="sq764" id="sq763"><ns2:sequence>ATATGAACTAGATTTAGTTTCTAATTTTATAAATAATTAATTTATTAGATTCTATAATTTCATCAAAAATAACCTTAAAATTTTACTCCCCGACATGCCTCTGGGTAGGGGCGTTCTGCGAAATCGCAAAAATGGCATACAGAAACCCCGTTCAAAAATCACCCAAAAATCGCATTTTTCGGCTTCCCCGTGCACAATTAGGGGTTGGTGTAATATAGTGGGCCGCGCACTTCCCGCTGGGTTAGGATGTGTGAAATATGGCCTCTAAGGCCTTATGTTTTATGAATTCTAGACTAAATTGACTATTATGTGATAAAACAATTATTATTTTATATTATTGCTAAATGTTTTTAATTAATTACACGCTAGTTTAGATTAGATAATAATTTTATTTAAATATATTAATTATGTCTACTCTATTATCTTATGCTATACTTTTATTGATATTATCTATTATTTTAATAATTATATACTCTAATAGCGCTGTGTTATGGTTATCTCAAAAATAGCTAAAATATTCCCTTTTCTAGTTATATTATTGCATATTTTATATCAATTTATAGCTTTTTAATAATAACACTTAGATAATATAATTAATGATAATATAACTAATGAGTACATATAAAATTATAAATACTATTACTACTATGATACTCTTATTAGACTGTCATATATACTTATACTATCTTCTATCTCTTGTAAACTTTTATTGTTTGTAATTATCTAGTAATATTAAATTGTTATTATATATGTCGCGT----------------------------------------------------------------------------------------------------</ns2:sequence><ns2:name>KY698794.1_Leishmania_braziliensis_strain_MHOM/BR/75/M2904_clone_M2904_15_minicircle_kinetoplast,_complete_sequence</ns2:name></ns2:Sequence><ns2:Sequence dsseqid="sq766" id="sq765"><ns2:sequence>TTTAAATTTGATTTAACAGTTTTATAATCTTTGTTATTATTTTGTTAAACTATAAAAATCATCAAAATTGGGCATTAAATTTTACTCCCCGACATGCCTCTGGGTAGGGGCGTTCTGCGAAAACCGAAAAATGGCATACAGAAACCCCGTTCAAAAATCCCCCCAAAATTCGCTATTTTTGGCCTCCCCGTACACAATTAGGGGTTGGTGTAATATAGTGTGGGGTGCGCTCAGTTTTAGGCTAGCTCCTCGAAAAGTAGGCCTCTTAGAGGCTTGTTTTTAATAATTCTAACTTGAAACTAATTTTGTTTGTTATATTGATATTTAATTTAATTTTATAACTAATGATTAGCTCGTATTAGTAGTGTTATTAGTTAATGATTATTATAAATATTATTTAATAAATATACTCAATACAGTTCTCGCTAGTTTATATTATAATAATGCTAACTATACTTTGGTAATATCTATACTATCACTATTATACTCTCATTATCGCTAATATCATATATAATATAACTTCTCCTTTATATTAGTAGTATTATGTCTAGTATAATCATTGAACTATTTAATAATAACTATACATTACTAGTATTGTTACTAATGATGTGCTGAGATAGATTTAATATTAAAGTTAATCATTATTATTTTATAAAATTAATTTATATATATTTCTATACTTATGATTCGTGCTATTACGTGAACAATAAACTTAACTAAATTGTTATTTTAATGTATAG----------------------------------------------------------------------------------------------------------------------</ns2:sequence><ns2:name>KY698795.1_Leishmania_braziliensis_strain_MHOM/BR/75/M2904_clone_M2904_16_minicircle_kinetoplast,_complete_sequence</ns2:name></ns2:Sequence><ns2:Sequence dsseqid="sq768" id="sq767"><ns2:sequence>TGTTTTAATAATAATTTATAATTTGTTTCGAAATAATATTTTATCTTATGTGTCATTATAGTTTCAAAATTAGCATAAAATCGTACTACCCGACATGCCTCTGGGTAGGGGCGTTCTGCGAAATCGCAAAAATGGCATACAGAAACCCCGTTCAAAAATCACCCAAAAATCGCATTTTTCGGCCTCCCCGTGCACAATTAGGGGTTGGTGTAATATAGTGGGCCGCGCTCCCCGACTCGAGCTAGGATGATGAAAATAAGGCCTCTTAGAGGCTTGTTTCTCGCGTGTTACATGTTTTTCTAATAATTAATTTTTATAACTTATTTTTAGCATTTAAATTATTATATTGACTAGTTTATTAATATATTTATTGTTTAGTTAAATTTATATTTTAATTTGTAATATTATTTGTCTGTTATTATTACTATGTTATATCTAATACGTTACTTATTCATACTATTATAGCTTATCTATGTAATGGTTAGTATAGTTATAGATAGTGGATAAATAGTAATATATAACATGTTTGATATTATATTATATTGATAAAATTAGTAATACAGTGTATAACGTTAGATGATATACATGAGTTAAACTATTAGCAATTAAATAATTATAATCAATAATGTTATGCTCAATGTTACTTATATGATATGATAGTTTCGATACAATTTATTTATTTTTATATATACTCTTTACACTATGTTACTCTAGTTAATAAACTTGTATGCGCTGATAATAACTATAATATT----------------------------------------------------------------------------------------------------------</ns2:sequence><ns2:name>KY698796.1_Leishmania_braziliensis_strain_MHOM/BR/75/M2904_clone_M2904_17_minicircle_kinetoplast,_complete_sequence</ns2:name></ns2:Sequence><ns2:Sequence dsseqid="sq770" id="sq769"><ns2:sequence>TACGTAACTCTATTAGGCTAGTAATGATATGAATTTTATTTTTATAATTTATATAATTTTCTCGAAAAATGGGGGTAGAATTTTACTCCCCGACATGCCTCTGGGTAGGGGCGTTCTGCGAAAATCGAAAAATGGCATACAGAAACCCCGTTCAAAAATAGCCCGAAAATCGCGTTTTTTGGCCTCCCCGTGCACAATTAGGGGTTGGTGTAATATAGTGGGCCGCGCACTCCGACTTGGGTTAGGATGTCGTGAAACTGGCCTCTAAGGCCTTATAATTTTATAATTTAAAGTTTTAATATTGATTTTGCTAATAAACTTAATTTATAATTTATTTTTTATCTTGTATTACGATATGTTCTAGATTATTATAATATTTAAAATTAGATTTGTTATATTACTAGTGCATTACTATCTATTGAGTACATATAATAATAATTTAATATAGCTCCATCATATAGCTTATCTATAACGTTGTAATGGTGTATAATAATATGGATACTATATAATATTAATTGCCTTTTATTCTATATTAGTATGATACTACACTATACACTAGTCTATTACACTATAATACTATCTACGCTGAATAGAACTTGTATTGTAATAATGATAATTATTTAATTTAATAAATTGATAATATACTTTATTACTATTAGTTCACTTATATAATTCTAATTTAACTTGTCTTACACTGATAGTATTGCTATTACTTTACTAATAAATAATAATTTAGAAACTA--------------------------------------------------------------------------------------------------------------------</ns2:sequence><ns2:name>KY698797.1_Leishmania_braziliensis_strain_MHOM/BR/75/M2904_clone_M2904_18_minicircle_kinetoplast,_complete_sequence</ns2:name></ns2:Sequence><ns2:Sequence dsseqid="sq772" id="sq771"><ns2:sequence>CTAGCTAAGTTGTAATGTGTTTGATAATAAAAATTATAATTTTGTTTTCAGTGTTAAATTAGCTCAAAAATGGGGTCAAATTTTACTCCCCGACATGCCTCTGGGTAGGGGCGTTCTGCGAAAACCGAAAAATGGCATACAGAAACCCCGTTCAAAAATCCCCCAAAATTCGCTATTTTTGGCCTCCCCGTGCACAATTAGGGGTTGGTGTAATATAGTGGGCCGCGCACTCTGGATTGAGCTAGCATTGACTGAAACAGGCCTCTAAGGAGCCATATTTTATAATTCTACGCGTATTACGTTATGTTTTTGATTAATATGATTTAATATTTAATTTTTTATTAATTTTGTTTTATACGTTACTTATTAGTGTTGTTATATTTTAATTTTATAATAGTTCTCGCTTGCGGTGTTATATGTAATGAGTTTATTTATTTAGTTTGATAAAATTATATAACATTATCTATATCGTTACTATTAGATACTATTACGTCGCTATCATTAGATAATATCAAAATATATTAGTTATATTCTATATTGTAGCACTATTTTACTATTTTACTATGATTATAGCTAGAGACACTAACATTTATAACTTTATATTATACCATTGCATTACGTTGTTAATAATTATGATAAACAAATAAATTTACTTATAATGTTACATATAATAATATAATTAATTTGATTTTTAATTTATTCTCTTATAGTTATGCGTTAGATATACTAATTAATAAATAAATATTACTG------------------------------------------------------------------------------------------------------------</ns2:sequence><ns2:name>KY698798.1_Leishmania_braziliensis_strain_MHOM/BR/75/M2904_clone_M2904_19_minicircle_kinetoplast,_complete_sequence</ns2:name></ns2:Sequence><ns2:Sequence dsseqid="sq774" id="sq773"><ns2:sequence>AATCTTGTCTATAAATAAACTATAACACTTTTTAAAATTATATGTCTTGTGTCTTATAGTCAGTGAAAATTCGTATAAAATCGTACTCCCCGACATGCCTCTGGGTAGGGGCGTTCTGCGAAATCGCAAAAATGGCATACAGAAACCCCGTTCAAAAATTGACCAAAAATCGCATTTTTCGGCCTCCCCGTGCACAATTAGGGGTTGGTGTAATATAGTGGGCCGCGCACTCCAGCTCGAGCTAGGATCTCTGAAATCAGGCCTCTTAGAGGCTTAATTTTATCTTTTTAAATTTTCTCTTTGTTATGTTGCTTTTAAATTAATATTTTCTAATTTTTATTAAACTTTATTTTTATTTTATTATAATATTAAATGTTAGATAATTAATTTGTTCTGGATTAGAAATATTATATAGATTTAATTATTAGTTAATTGATTTATAACTATTATATAAATATTTAATAACATAGCTCTATATACTGCACTATTATAGTATGGTTAGAAACTATCGATTAGATATAACATATAACTGCTTTTATATTAGATTTTGGGGTAATACAATGTTATAAGATACAATACAATGTTATAAATTTATAGATAGCTTAATTATATAAACTTTATTATAGTTTGTTATGTGTGATATAATAGTTTGAATATAAGTATACATTTATTTTTTCTATTTATGATTACTATATAATGCGCTGTTATTGTTACTAATATGTCGCTAATATTATACTATTTTAGTTCTAACATAATTAT---------------------------------------------------------------------------------------------------</ns2:sequence><ns2:name>KY698799.1_Leishmania_braziliensis_strain_MHOM/BR/75/M2904_clone_M2904_20_minicircle_kinetoplast,_complete_sequence</ns2:name></ns2:Sequence><ns2:Sequence dsseqid="sq776" id="sq775"><ns2:sequence>TCTAATATAATGAACAGCTGTGTTACTATGTGTTACGTGTGCAGATATAATTTATAAAATTGCTAAAAATGGCTATTAAATTTTACTCCCCGACATGCCTCTGGGTAGGGGCGTTCTGCGAAATTCGAAAAATGGCATACAGAAACCCCGTTCAAAAATCCCCCAAAATTCGCGTTTTTTGGCCTCCCCGTGCACAATTAGGGGTTGGTGTAATATAGTGGGCCGCGCATCCCGTCTCGAGCTAGGATCATTAAATTCAGGCCTCTTAGAGGCTTCTTTTTAAAATTTAAAGTTTTTATTTGGAGTTTTGATATTTGAATTAAAGTTTGGAACTATTTTATTTATTTTTATATCTTTACTAGTGCTGTATATGAACAATTATATTATCTAGTTTAATTTAAATATTTATATAGTTATTAGCTCAATATTATTATTATTTAAGTTTAATATTATGTGTTACCAGTGTTATGAGTGTAATAATGTATGATATTGAGTCATTACTCAGGGTTACTAATTAATATGTAACTTATTCTGTATATGTGGGTAATATCGATAATATACTATCATTATACTAATCTTACACTATGATAATACTATTATACACGCTAACAATAATTATCTAATATAGTTTAATATTAATTTTATAATTAGTATATTATTAGATTTATATTTTTATTAATTCTTTCTTACGTGAACTATATCCAGTCTTTGTTAATAATTACAATAATTAAAATTTATTATTACACATTGA-----------------------------------------------------------------------------------------------------------</ns2:sequence><ns2:name>KY698800.1_Leishmania_braziliensis_strain_MHOM/BR/75/M2904_clone_M2904_21_minicircle_kinetoplast,_complete_sequence</ns2:name></ns2:Sequence><ns2:Sequence dsseqid="sq778" id="sq777"><ns2:sequence>ATTATAAGTTTATAATGGTGTTAATAAATTTAATTATCTTTTAGTTTTTAATTATAAAATTCCCAAAAATGGGGGTCAAAATTTACTCCCCGACATGCCTCTGGGTAGGGGCGTTCTGCGAAAACCGAAAAATGGCATACAGAAACCCCGTTCAAAAATCCCCCAAAATTCGCTATTTTTGGCCTCCCCGTGCACAATTAGGGGTTGGTGTAATATAGTGGGGCGCGCATTCCAGCTCAGGTTAGATTGGTGCGAAACTGGCCTCTAAGGCCTTATAATTTCTTAATTCTAATTTTATAACATGTTTTTCTCATTTAAATAATTTATTTTTGATTTTTTATTTTTTAATTTATTAATTTAGTTTTGTGGTTAGAATAATTTTAGAACTAATATTGAATTTAATGATTAACTATTTTTATAAATATTATTTTATTATTATTGACTAGATTATTACACTCTATTATATGCTAACGATGATAGTTATAGTTAGGCTGTATTAGGCTGTATCACATATGTAACTTGTTTTATATTATATATTAGCTCATATAGTTACTCTCATAATAATACTAATTCATACTCTATTATAGTTCTAATTAGTTTTATAAAATAATACTATCAATGTATAATTATAATTTATTAAATAGTTTTATGATATGCTAATTATATTTATAACTAGAGATAATAATTTTACTAACTTGCCACGAATATATTACTAATAATACTCTAACACTAGAGCTGACATAGTTCT--------------------------------------------------------------------------------------------------------------</ns2:sequence><ns2:name>KY698801.1_Leishmania_braziliensis_strain_MHOM/BR/75/M2904_clone_M2904_22_minicircle_kinetoplast,_complete_sequence</ns2:name></ns2:Sequence><ns2:Sequence dsseqid="sq780" id="sq779"><ns2:sequence>CTAATAGATGGATAATGTGTTAGTATTGTTGTAAATAAATTATTTATATTTTATAAAATTAGCTAAAAATCAGCTCAGAATTTTACTCCCCGACATGCCTCTGGGTAGGGGCGTTCTGCGAAAATGGAAAAATGGCATACAGAAACCCCGTTCAAAAATACCCCAAAAATCGCGTTTTTCGGCCTCCCCGTGCACAATTAGGGGTTGGTGTAATATAGTGGGCCGCGCACTCCGGCTAGAGTTAGAATGCCATGAAATAGGCCTCTTAGAGGCTTAAAATTTGAAAACTGACTTTTACTAACTTGAATTTAATATTTAATTTTTATTTTTAATATTTACTTGTTTATATGCATATCTGTTCTAATATTATACTAGTATGTCGCTAGTTTTATTATTAGTAATGTATATTGACAGTCTATTATATGTATTCAATGTAATAATTAATGTTATCTATAATTAACTATCTTATGGGTTACATAGTATACTCCTTAGGTAAGGAGTCCCACATAACTAATATTAATATTAGTTGGGTGGGTATTATAGCATTATACACTATCATTGGCTAAGATTATACTTATTAATTATAAAATTATAACTATATTGAATACTATACTATATTACTAATATGAATCTAACGTTAGAATATAATATTAATAACTAGTGCATAAATAATTATAATATTGTTACTCTAATACATTTTATATAAGCTATCATCGTTACTAATAATAATTTAATGTTACG---------------------------------------------------------------------------------------------------------------------</ns2:sequence><ns2:name>KY698802.1_Leishmania_braziliensis_strain_MHOM/BR/75/M2904_clone_M2904_23_minicircle_kinetoplast,_complete_sequence</ns2:name></ns2:Sequence><ns2:Sequence dsseqid="sq782" id="sq781"><ns2:sequence>AATGTGTAGAATTTAATATTAAGTTAATATGATAATTATTTTTATTCAATCTTATAATTATTTTAAAAATCAGGTTAAAATCGTACTCCCCGACATGCCTCTGGGTAGGGGCGTTCTGCGAAAACCGAAAAATGGCATACAGAAACCCCGTTCAAAAATCCCCCAAAATTCGCGTTTTTTGGCCTCCCCGTGCACAATTAGGGGTTGGTGTAATATAGTGGGCCGCGCACCCCGGGCTGGGTTAGGATGTCGTGAAACTGGCCTCTAAGGCCTTATAATTTTAATTTTGGAATAGAATTGACTAATATTTAATATTTAAAAGATGAAATTAAATTATTACATAGTTTATCTAATTATATATTATTTATTGTTATCTAATTTAGTTCTATTATTGCGCTATTTATTAAAATTAATTTTATTACTAGTTTTAATATGTATCATTACGTATCATAGAATTTATAAATAACTTTATTATAATGATGGCTATAATGTGTTAAATATGATACAATATATATTCCCTTTGCTTTAATATTACTATATATTAGCTCTATTACATCTATACTATAACATTACTCGTATTATACTATTTTATATAAAGTTTATATACAATGCTAGCGATATACATACATATGATTTTGCGTTACGGATTATTAATTAATATAATTTATTATTTAACTTAAATCAATTTTACTATAAGCTTTTCGATATAATACTATGATTACACTAGTTATTAGAGTGGC----------------------------------------------------------------------------------------------------------------------</ns2:sequence><ns2:name>KY698803.1_Leishmania_braziliensis_strain_MHOM/BR/75/M2904_clone_M2904_24_minicircle_kinetoplast,_complete_sequence</ns2:name></ns2:Sequence><ns2:Sequence dsseqid="sq784" id="sq783"><ns2:sequence>AAATTAGTTTTAGATAAAAATTAAATTTCACTGTGTTACTCGCATTAAATATTATAAAAATTAGAAAAATGTCTATAAAATCGTACTCCCCGACATGCCTCTGGGTAGGGGCGTTCTGCGAAAATGGAAAAATGGCATACAGAAACCCCGTTCAAAAATCCCCCAAAATTCGCTATTTTTGGCCTCCCCGTGCACAATTAGGGGTTGGTGTAATATAGTGGGCCGCGCACTCCCCGCTGGGTTAGGATGCCGAGAAACTGGCCTCTAAGGCCTTATATTTTTAATTTTTGCTGTCTTTGCCTTGTTATGTTAGTTTTTATTTTTGATTTTATAATTATGCTAAATAAATTTATTGTTTCTAGTTTATATGCATCACTAGACTAGTATTGTTTGATATATTAAATTATATAGTTCTGATTTTAATAATACTTTATCTATAGTTACTATGATTGTTCATCGATAAGATAATAGCTCTGTATACGTGGGTAATGAGTGTGTAATAATATATGCGTAGAATAAGTTATATATGATATAGTAACACTATCGGCTATAATACTAGCATTATACGTAACATTAAAATTGTATTCTAATAATTTAATAATATTGAACTATAATTAAACTATGTTATTACTATTATAATATTTTTATTACTTATAATTTACAATCTATTTTATCTATACTGCACTACATTAGTTACTATGGTAGAATAAATATTGTTTTGATTTGAGTAATAAATATA-----------------------------------------------------------------------------------------------------------------------</ns2:sequence><ns2:name>KY698804.1_Leishmania_braziliensis_strain_MHOM/BR/75/M2904_clone_M2904_25_minicircle_kinetoplast,_complete_sequence</ns2:name></ns2:Sequence><ns2:Sequence dsseqid="sq786" id="sq785"><ns2:sequence>ATTATGAGTTTAATTATGTTGTTAATTATGTTTTTAATTTTCATAATTTTTATTAATTTTCTCTAAAAAGTGGGTCCGAATTTTACTCCCCGACATGCCTCTGGGTAGGGGCGTTCTGCGAAAACCGAATTTTGGCATACAGAAACCCCGTTCAAAAATCCTCGAAAAATCGCTATTTTTGGCCTCCCCGTGCACAATTAGGGGTTGGTGTAATATAGTGGGCCGCGCAGCCCGTTATGGGATAGGATGGTGAGAAACAAGCCTCTTAGAGGCCTTAATTTTAATTTCTAGCTCGGAACTGGTTAATATGCTTTTATATACGTTACTACGTGTTACTAATATTATATTATATTTATTATTGCTAATTATATTACTACTTATCTGTTGCTAATACTAGTGTTGATATAGTACTATTATTTATTCTATGTATACACTCAATTATACGTATTATAACTCTATTATAGCTTTGTTACGTGTCTATTATGATACATTAGGCTAGTAATACTAAAATCCCCTTTTCTAACTTGTTTTATATCATATTTTACTATACTTTTACTAGTTATAATGATAATAATATACTTATGATATTATACTCGTATTGAGCTAATATAATTACTATAATTGTTATCTAACATTGATAGTTGTATAACATTAGTATTACTTTGGTTAACATAAATAATATTTTCTATTCTCTATCTTTACTAGCTATATCTAATCAGTAATAAATAGATAATAACTTTGC--------------------------------------------------------------------------------------------------------------------</ns2:sequence><ns2:name>KY698805.1_Leishmania_braziliensis_strain_MHOM/BR/75/M2904_clone_M2904_26_minicircle_kinetoplast,_complete_sequence</ns2:name></ns2:Sequence><ns2:Sequence dsseqid="sq788" id="sq787"><ns2:sequence>AATTTTAATTTTAATGTTTGATAATGTCGCGCATATAGTTTTAAATAATCTTCAATAAAATTATAAAATTCGTGACAAAATCGTACTCCCCGACATGCCTCTGGGTAGGGGCGTTCTGCGAAAACCGAAAAATGGCATACAGAAACCCCGTTCAAAAAATGCCCGAAAATCGCTATTTTTGGCCTCCCCGTGCACAATTAGGGGTTGGTGTAATATAGTGGGCCGCGCACATCCGGCAGAGCTAGAACTCGTGGAACTAGGCCTCTTAGAGGCTTGATTTTATAATTTTAAAATATTTAACTTGTTATTGACTTTAAATTGACTTATAATTAATTATTTTTATTTATGATAATATATTTTAATTAAAGTGTTCGCTAATCTAGTTCACAGTTAGAAAATATATAGTTTAATTATTAAATAGTTTTAGTTTGTCAATACAATCAATATTATATAATCATCGCTAAACATTAGTGCTATTACCCGTGTATTATAGTGTATATGGTTACAATAGCAATTACAACTTATTCTGTACTAATATGATACTAACTATATTACTCTATGATACACTATGATAGCACTACATTAGATATATAATAAGTATAGACTAGCATTGTTACGTATGAATAATAATAAATTAAATTTAATTAATAATATGATTATCTATTAACTCTGTATTAAACTTTTAGAACTCTTCTATTAAATCTTTATATGCTAGTTGATATTTAAATTTATATTTTAAT----------------------------------------------------------------------------------------------------------------------</ns2:sequence><ns2:name>KY698806.1_Leishmania_braziliensis_strain_MHOM/BR/75/M2904_clone_M2904_27_minicircle_kinetoplast,_complete_sequence</ns2:name></ns2:Sequence><ns2:Sequence dsseqid="sq790" id="sq789"><ns2:sequence>TTTAATTTATGAATAGTTTTGTTACGCGAATAATGTTATTCAAAATAATATTTATAATTTTTAATAAAATTGGGGGAAATTCGTACTCCCCGACATGCCTCTGGGTAGGGGCGTTCTGCGAAAACCGAAAAATGGCATACAGAAACCCCGTTCAAAAATCCTCGAAAAATCGCTATTTTTGGCCTCCCCGTGCACAATTAGGGGTTGGTGTAATATAGTGGGCCGCGCTCCCCGGCTGGAGTTAGAGTGACAGAAAAGTGGCCTCTTAGAGGCTTATAATTCTAATTTTGAATTAAAATTGATTAAATTATATTTTTAAATAATAAAGTTAATTTTAGATTTAATATGGAGCTTAATGTTTGATAATTAGTGATGAATAAATTAGTTCTGATTAGTAAATTTAATAGTTATTGTTATTAATAGTTTTATTATTACTTGCATATTATCTATAAACTTTATTATTATGAATAGTATCGCTGTGTTATGCTGTATATCATCAAAACTATGCTCTAACTGCTTTGTAATTGCTTTTATAATACTATTTTTGATAATATAATCAATAAAACTATAATTACACTGGTTACTATTACTTACAATGATACTACTATGATGTTGCGTATTAGATACTAATGTGTTATTATAATGAGTGCACTATAAATATATCTTTTATTCTAACTATATCAATCTCTGTGTGAATATTATTTATTGATAAGCAATAGTTAGTTTATTAAATGTGATTCGTAATAAT--------------------------------------------------------------------------------------------------------------</ns2:sequence><ns2:name>KY698807.1_Leishmania_braziliensis_strain_MHOM/BR/75/M2904_clone_M2904_28_minicircle_kinetoplast,_complete_sequence</ns2:name></ns2:Sequence><ns2:Sequence dsseqid="sq792" id="sq791"><ns2:sequence>ATTAGCGACAAATAAAATTTAAAATAAGTTTATTAATAATTTAATGTTAGTGTTGAATTACGTCAAAAATAGCCTTCAAATTTTACTCCCCGACATGCCTCTGGGTAGGGGCGTTCTGCGAAATCGCAAAAATGGCATACAGAAACCCCGTTCAAAAATCCCCCAAAATTCGCGATTTTTGGCCTCCCCGTGCACAATTAGGGGTTGGTGTAATATAGTGTGGGGTGCGCTCAGTTTTAGGCTAGCTCCTCGTAAAGTAGGCCTCTTAGAGGCTTGTTTTTAATTTTTAAAATCTTTTTCTAATAAATTATTTTAAAGTTAGATTTGAGTTTAATTTGTTGTTAATAATAGTTAATAATTAGAAAATAATAAGTTCTATTTAGATAATAATTTTGTAATACTATGTTATCAATGTTGTAATACTATAGTTCACTTATTAAATTTATAATTATACTTAAATAAAATTATGTATTCGCTAATGATGTAGTATTATATGTGTTCTAAGATACGTAGAATAACTTGTAATATAATATATTCTATAATGAGTCAATACTAGCTCTATAACGTTACATTGTCGCGATAATAAGATAATATAAATAGTTTTAATTAGAACAATAAATAGTTTTTAATAATATGATAACTTTAATTATTTATATGTAATCAATACTATGTTTAACATTAGAACATCACTAGAATAAATTTTTATTAAATAGTTAGTAATATGATGATAGCAATGATATGATATAATT-------------------------------------------------------------------------------------------------------------</ns2:sequence><ns2:name>KY698808.1_Leishmania_braziliensis_strain_MHOM/BR/75/M2904_clone_M2904_29_minicircle_kinetoplast,_complete_sequence</ns2:name></ns2:Sequence><ns2:Sequence dsseqid="sq794" id="sq793"><ns2:sequence>GTTAATCTATTAGTGACATTGTTATTATTGCGTTACATGTTTTTATAATTTTCAAAAATATATTAAATTTCACACCAAAATCGTACTCCCCGACATGCCTCTGGGTAGGGGCGTTCTGCGAAATCGCAAAAATGGCATACAGAAACCCCGTTCAAAAATACCCCAAAAATCGCGTTTTTCGGCCTCCCCGTGCACAATTAGGGGTTGGTGTAATATAGTGGGCCGCGCATTCCAGCTCAGGTTAGAATGCCTCATTATAGGCCTCTTAGAGGCTTAATTTTTTGATTTTAAATAATTTTGACTTTAAATATAAAATTCTAACTTATTAAAATTGATTTACTGCTATTATGCTAGATAGAGATAATATTTATTTTAATTATAAAGTTGTATGTCATTTTATTATTATATTTGATTATCTATAATTTAATAGTAATACGCTAGTTTCATAATTTTATAACAATGGTGTATTATGATGTAGTATGGTGTTAGAACTATGTCTAGAGTGTAATATATATATTAATTGTAATTGATATTAGCGCATTACTATTACTATTACTATCTATAACGTTACTAACACTATACTATCTTGTTACTATATAGTTTATAAAATTATTATTACTATGAGTATACTAATTATATTTACGTATTATATTTCTAATATCTATTCACTCATTGGCTTATATAATCACTATTAATAAATTTATTTACTACTAATCAATGTATCATTAGAATTTAATTATA---------------------------------------------------------------------------------------------------------------------</ns2:sequence><ns2:name>KY698809.1_Leishmania_braziliensis_strain_MHOM/BR/75/M2904_clone_M2904_30_minicircle_kinetoplast,_complete_sequence</ns2:name></ns2:Sequence><ns2:Sequence dsseqid="sq796" id="sq795"><ns2:sequence>AATAATAATTTTAATTCAGTGATATACGTGTTAATAATTGCCTAAGGAGTCGACTCCTTACCCGCAAAAATGGGGGAAAATCGTACTACCCGACATGCCTCTGGGTAGGGGCGTTCTGCGAAAACCGAAAAATGGCATACAGAAACCCCGTTCAAAAATCCCCCAAAATTCGCATTTTTTGGCCTCCCCGTGCACAATTAGGGGTTGGTGTAATATAGTGGGCCGCGCACTCCAGCTCGAGTTAGAATTCATAAAAGTAGGCCTCTTAGAGGCTTGAATTATGGTTTGGAAATAAAATTGAGATTATATTGATTTAGAAGTTAAATTTATTTGTTGATTTGAATATTATTTTATAAATATATTGCTAGCTTTGTTCTCTATTAAATTAATATTAGTTATCATTAGTTTATTTAATTAGTTTTTATTTTAGATAATTAATAGTTATAATAGTTAATACTATGAGCTATGATATAGAACTAATGATGTTACTATGTTAGCCTGTTCATTGCATAGAATAACTTATATTATAATATATTCTGTATAGTATTATAGTGTTAGTAATTATAACTTTAATGATTACATAAATTTATATACTTATATAGTTCCATCGTTGTTCTAATATTGCTGCTAACATTGAATAATATTGTTTCGAATAAATTAATAATTATTTATACTATCTTTACATTGATTAACTCTTTGCTGGTAATGATGCTAGTTTGTTACTCTCTAGCTATATACTTTTTGTGCTA-------------------------------------------------------------------------------------------------------------</ns2:sequence><ns2:name>KY698810.1_Leishmania_braziliensis_strain_MHOM/BR/75/M2904_clone_M2904_31_minicircle_kinetoplast,_complete_sequence</ns2:name></ns2:Sequence><ns2:Sequence dsseqid="sq798" id="sq797"><ns2:sequence>AAATAATTTATTTTAAAATAATTTTAATTTTAGTTTTAATGAGTTTATAATATTCAAAAACTATAAAAATGGGGGTAGAATTTTACTCCCCGACATGCCTCTGGGTAGGGGCGTTCTGCGAAAACCGAATTTTGGCATACAGAAACCCCGTTCAAAAATCCTCGAAAAATCGCTATTTTTGGCCTCCCCGTGCACAATTAGGGGTTGGTGTAATATAGTGGGCCGCGCACATTCTCCCGAGCTAGGATGGCATAAAAGTGGCCTCTAAGAGGCTTAGTTTCGCGTGAATTAAATATTTTTAAACATTTATTATTTTATATCTTATTTGAACTAATTTTATCTCTACTTTTATATGCTAGACTAGTATTATTAAGTTTTAATATTTATTGCTAACATTAAACTACATTATTACTATATCTACTAGTTTTATATACGTAACGGATAGATAATTAATATTATATCGTCTATACACCATCTATTACACTATCATTGACTCATTACCCATAAATAGCAATTACAAGTTATATTGTAGTGTATTTGAGCTAATATATACGATAATATTATAATTTTATAACACTAGCATTTTATATAGAATTGATAACTACACTAATGATATAATTATTATATATTTGATTTTATATTTAACAATTTTACTATCTATTCGAATCTATACATTTATTGCTTATAGTTGTGCTGCTATTAGAGTGATACGTTAGCTAAATAATATCGTAACAGTTAT-----------------------------------------------------------------------------------------------------------------------</ns2:sequence><ns2:name>KY698811.1_Leishmania_braziliensis_strain_MHOM/BR/75/M2904_clone_M2904_32_minicircle_kinetoplast,_complete_sequence</ns2:name></ns2:Sequence><ns2:Sequence dsseqid="sq800" id="sq799"><ns2:sequence>TAAATTAATACTATTACATGTCTTATTACATCAATTAACTTTTAATAATTTTTTATAATAGTTCGAAAAATGCTATAAAATCGTACTCCCCGACATGCCTCTGGGTAGGGGCGTTCTGCGAAAACCGAAAAATGGCATACAGAAACCCCGTTCAAAAATCCCCCAAAATTCGCGTTTTTTGGCCTCCCCGTGCACAATTAGGGGTTGGTGTAATATAGGCGGCACGTCACACAGTTTTGGGCTAGCTCCTCGAAAAGTAGGCCTCTTAGAGGCTTGTTTTTAATATTTCTAACTTTACTCTGAATATAAACTTAAATTAGATAATTAATATATCTTTTTATGTTATTATATGATGCTAATTAAAATTTAATTGAAGTTAACTTATAAAATAATATTATAATTGTATTGCTATAGTTTTATTATTTAGTTAATTTTATTATCTATTTTAGTTTATAGATTAGCGCTATTATGTGTCTCTATGATATACTCATTACAGCATTACTCCATATAGAATATAACTTATATTAGACTTATTATGATACTATTAGATACGTATATGATTATAATTATAAACTTAACATTATACTTATAGTAGTACTATTATGAATTAATATGAGTGAACTATGATGTATAATATTTTATTAATAACTATAATTACGATGTTACATATAATACATTACATTTTATATTTACTTTATAGTGCATGATACGTTACTAGATTAGTGCTATATTATAAAA------------------------------------------------------------------------------------------------------------------------</ns2:sequence><ns2:name>KY698812.1_Leishmania_braziliensis_strain_MHOM/BR/75/M2904_clone_M2904_33_minicircle_kinetoplast,_complete_sequence</ns2:name></ns2:Sequence><ns2:Sequence dsseqid="sq802" id="sq801"><ns2:sequence>TAGCTTTGATGTATAAATATATTTTAAACTTTATGATGTTGCTATACTTTTTCTAAAATTTTATAAAATTAGCGACAAAATCGTACTCCCCGACATGCCTCTGGGTAGGGGCGTTCTGCGAAATCGCATTTTTGGCATACAGAAACCCCGTTCAAAAATTCACGAAAAATGCCATTTTTTGGCCTCCCCGTGCACAATTAGGGGTTGGTGTAATATAGTGGGCCGCGCACCCCGGCTTGAGCTAGGACAGTGGAAATATGGCCTCTAAGAGGCTTGTTACGCGTGTTTCTAACTAAACTCGCATTAAAACTAGATTTATTATATTATTCATGTTAATATTTATTTATATTTAATTATATCTACTCGCTTTGCGATATTATATACTATTACTAGTGCTCGCTATGCGATTATACTGTTATATTAGTAAAACTATAGTGTATTATGTAGTATAACATTTTATAACTCTATGATAATGTCAATACTATGTGTTATTACTCATTATATGCTCCCTTTAATATCAATATAAGTTACAGTTATAGTATTAGGTTAGTATTACGTATATTAACTATTACTACTCTCGATACATACATTGAACTATATCTATACTCAACGTTACTATGTTATGATATTGTAGTAATATTATTAATTAAATTCAATTTTATATTTTACTAATAGATTATAATTTTTATCTTTTTTATTTACTCGCGTGTTATCATTGCATACTAAGTTAGATAAATAAAT---------------------------------------------------------------------------------------------------------------------</ns2:sequence><ns2:name>KY698813.1_Leishmania_braziliensis_strain_MHOM/BR/75/M2904_clone_M2904_34_minicircle_kinetoplast,_complete_sequence</ns2:name></ns2:Sequence><ns2:Sequence dsseqid="sq804" id="sq803"><ns2:sequence>ACATGTAATAAATATTTTTTATTTAGAGTGTTATTACTGCCTAAGGAGTCGACTCCTTACCCCGCAAAAATGGGGGAAAATCGTACTACCCGACATGCCTCTGGGTAGGGGCGTTCTGCGAAAACCGAATTTTGGCATACAGAAACCCCGTTCAAAAATCCTCGAAAAATCGCTATTTTTGGCCTCCCCGTGCACAATTAGGGGTTGGTGTAATATAGTGGGCCGCGCACTCTGGGTTGAGCTAGCTCCTCGAAATATAGGCCTCTCAGAGGCTTGTTTTTATAATTTTAAATTGAATTGGGAATAATAGAGTTTTAATGTTAATAATTAATTTAGTTTTATGATTTTATATAGATTTAAATATATTTATTATTATAATTATTATATCTACTCGCTTGCGATACTATACTAGTTTAATGCTAGTTCCATTATTATTTTATATTTAGTATAATTGATATAATACTACTCTATCGTTACTCTGTATGATATGGTTACATAGACTAGTAATATGTAGAATAAGTTATATTGTAATATATTCTATACTGTTACATCACTATTAGCTCTATTATTATTTTTAATTTTATTTATAATGCTAACTTTATACATTTAATTATAGTTATACAATTAGATATAATAATATTACTAATAACGTTACTTACATTAGATAATTATTTACACTGTTCTTATATTAACTAATTTTTTGTTGATAATATTATTAACATTGGTTGCACTATAATTAAATTTATATTTT-----------------------------------------------------------------------------------------------------------</ns2:sequence><ns2:name>KY698814.1_Leishmania_braziliensis_strain_MHOM/BR/75/M2904_clone_M2904_35_minicircle_kinetoplast,_complete_sequence</ns2:name></ns2:Sequence><ns2:Sequence dsseqid="sq806" id="sq805"><ns2:sequence>AAATAATATAATAAAATTAATGTTATGCTATAGATAAATATTTAACTCTTTTATATAATTTCTTAAAAATAGCTCCAAAATCGTACTCCCCGACATGCCTCTGGGTAGGGGCGTTCTGCGAAATCGCAAAAATGGCATACAGAAACCCCGTTCAAAAATCCCCCAAAATTCGCTATTTTTGGCCTCCCCGTGCACAATTAGGGGTTGGTGTAATATAGTGGGCCGCGCACATTCTCCCGAGCTAGGATGCCTCATTATAGGCCTCTTAGAGGCTTGTTTTATTGGATTCTAAAATTTAAACTTATTATTGCCATCTAAACTAGCTAATTTTAATTTTTATTTTATTTTTATAGTTAACGTTGTTATGCTCGATAAGATAATAATTATTTTTATAATATTTAGTTAATGTGTAGTTTATATTTTAATAATTTTATTTATTACTTACTAGTTCATACTATAGCCATAACATTAGCTCATCATTACTATATAATACAGGGTTACTAGTACATATTAGTTACAAGTTATATTATACTATATTAGTAATGTCTTAGTAACACTATTATTAACTTTATTTAAATTTATAATATTATGAATTGAATGGTATTATTGAATTAATGGTTTGATAATTATATTTAATATTTTATAAATTTTTATTACTAGTTTTTGCTGCTAACTATATTACTATGATGAAGCTGATATTACTGCTAATGTATTACTATTATATAAGCTAGAGACATGAT----------------------------------------------------------------------------------------------------------------------</ns2:sequence><ns2:name>KY698815.1_Leishmania_braziliensis_strain_MHOM/BR/75/M2904_clone_M2904_36_minicircle_kinetoplast,_complete_sequence</ns2:name></ns2:Sequence><ns2:Sequence dsseqid="sq808" id="sq807"><ns2:sequence>AAATAAAATTTAAAATTTATAGTAACTCGTGTTGTTAATGTTAAATGAATTTATTAAAATTAAGAAAAATCAGGTCTAAAATTTACTCCCCGACATGCCTCTGGGTAGGGGCGTTCTGCGAAATTCGAAAAATGGCATACAGAAACCCCGTTCAAAAAATGCCCGAAAATCGCTATTTTTGGCCTCCCCGTGCACAATTAGGGGTTGGTGTAATATAGTGGGCCGCGCACTTGGATTTGAGCTAGCTTTGATAAAAATAGGCCTCTTAGAGGCTTGGTTTTTAAAATTGTGGTTGAAATTGAAACTAAACTAAATAATGATAAAATTAAACTTGTTATAGCTAGTTAGATTATATATTTGCTCTATTAGTTAACTATTTATTAATTTTAATTAGCTCTACTGTTATAATAATATTGTTACTCTATAGCTTTATTAGTTCTCTGTATGATAGTAATGTGATAGTTCCGTATAGATAGTGTGTAATGTTGTTCTAATAGGGTTACCCGATAATATCAATTGTAACTAATATTGACTATATAGATAATGTATATAATTACTAATAACTCTATCTTAATAACTCTATTACTATCTTTATAAAATTTATTATCTTATTGAATTATAATATTATGTGTTCGAATATAGATTTAATTAGTTATCATAATTATTTAATATAAATAGTTTTTATAATGTTAACTATACTAGAACTTTATATGATTATCGCTATTCTAGTTTTAATTAATAA--------------------------------------------------------------------------------------------------------------------</ns2:sequence><ns2:name>KY698816.1_Leishmania_braziliensis_strain_MHOM/BR/75/M2904_clone_M2904_37_minicircle_kinetoplast,_complete_sequence</ns2:name></ns2:Sequence><ns2:Sequence dsseqid="sq810" id="sq809"><ns2:sequence>AGTAACAATTTAAGTTTACAGTTTTAATATGCATCACATTATAAATAATTTTATTAAAATTGAGAAAAATGGGGGTCAAAATTTACTCCCCGACATGCCTCTGGGTAGGGGCGTTCTGCGAAAACCGAAAAATGGCATACAGAAACCCCGTTCAAAAATCCCCCAAAATTCACGTTTTTTGGCCTCCCCGTGCACAATTAGGGGTTGGTGTAATATAGTGGGCCGCGCACCCCGGCTGGAGTTAGAATGATGAAAAAGTGGCCTCTAAGGCCTTATGTTTTTAATTTTGGAAGTTTTATTGTTATTTTCTAATTAATGATATTTAAATTTATTTTATTTGTTTCTATTTAGCTGTAATGTTTGATTTACTATTGCATTGCTCTATTAATGATAAATAATATTGCTATATCTGTTCTATTACTAGCTTATCATGTTACTATTATTTAATTTTTATAATAACTCTATGCATTACCGTTATAGTGTATGATGTGTGCTGAATCTATAAAATTATATGTTTTCCTTTAATATAAATAGCAGTTGTGGCACTATTTTATATGTTTTTATTAACTTTACTAATTATAATAGAATCATAACTATACTTATATATAACTAATCATTGCGCTGATAATAGTGATACATTGAATACACTAGATGATATAATTTAATATAATTTATAATTACACTTACCATAGTTTCTATATACATGCTTGTCTAGTTAGTAATGATGTGCTCGCTAATAATAAATTAATGTT----------------------------------------------------------------------------------------------------------</ns2:sequence><ns2:name>KY698817.1_Leishmania_braziliensis_strain_MHOM/BR/75/M2904_clone_M2904_38_minicircle_kinetoplast,_complete_sequence</ns2:name></ns2:Sequence><ns2:Sequence dsseqid="sq812" id="sq811"><ns2:sequence>TAGAGGCGTTCTATTATAACGCTATTACGTGCTAAATTGTTTTTATAAATTTATAAATTTTCATAAAAATGGGGTCTGAATTTTACTCCCCGACATGCCTCTGGGTAGGGGCGTTCTGCGAAATCGCAAAAATGGCATACAGAAACCCCGTTCAAAAATCCCCCAAAATTCGCGTTTTTTGGCCTCCCCGTGCACAATTAGGGGTTGGTGTAATATAGTGGGCCGCGCACTCCGGCTAGAGTTAGAATGCCATGAAATAGGCCTCTAAGAGGCTTAAATTTTAATTTTTAAATATTTTTAACTTTATTTCTAATTTTAAATTATCTTTATTATTAATTTTATTAGTGCTAGCTAGTTTGATAAATTTTATTAATTAGTTTAGATATAGTTTATTATTGTAATGTTGTTTTATACTATTTATAATTCTAACTATATATTACTTATCTTAGAACACGCATAGCGTTATAGTATGGATATGGAACTAGCATTATGATGTAATATGGAACAATATCAATTACAATATATATTATACTAGTAATACTATGAATACACTAACAATAATACTATACTCTCACGGCTGTGATTATATAAGATAGTGTTATACAGTTTTAATATAATAGTACATTTAATAAAATATTTCTCATAGTTCTCTTTATAGTCATAAGCTTGTTTCGTTATTAGTTTACATGATATACTTGCATTACTAGTAATATATTTAATTTTATTTAATAAAGTTTACCT---------------------------------------------------------------------------------------------------------------------</ns2:sequence><ns2:name>KY698818.1_Leishmania_braziliensis_strain_MHOM/BR/75/M2904_clone_M2904_39_minicircle_kinetoplast,_complete_sequence</ns2:name></ns2:Sequence><ns2:Sequence dsseqid="sq814" id="sq813"><ns2:sequence>TAACATTAGCTATTAATAACTCTATTACACTGTGTTAGGCTGCAATAAAAATATAAAAATTTATAAAAATGTCAATAAAATCGTACTCCCCGACATGCCTCTGGGTAGGGGCGTTCTGCGAAAATCGATTTTTGGCATACAGAAACCCCGTTCAAAAAATGCCCAATTTTCGTGATTTTTGGCCTCCCCGTGCACAATTAGGGGTTGGTGTAATATAGGCGGCGCGTCACACAGTTTTGGGCTAGCTCCTCGAAAAGTAGGCCTCTCAGAGGCTTGTTTTTTGAATTTTAAATTTTTATTCTAATATTGACTTTGATGTTAGATTTAAATTAGTTTTTAATATAGATTTGATAAATATAAAGTTAGTAATACATTGAGAATATAAATTTATTATTGATAATTAAATATTAATGTTATTATAATTCTATTACTCGTTATATACTATTTATACTTATTATAGCTCTACTCTGCACTGTTATAGTATTGGTTAGAGGTGTTATTAGAATATCATAGAATATATTAATATTAACTTATATTATACCTAATTTGACACTAACATAGCTATAATGATAACACTGATGATTATAGAGTTGTAATAGTTAGTAATTATAATTATGTTTAATAAATTTATATTATTAGCTTCACTCTATTATTATATACTCACATTAGTTCTATCTTTTTATCTATGTCGTAGTTATGATTAGTGCATATAATAGTTTCATTTATAAATTTAAATACAAAGTTTATTC-------------------------------------------------------------------------------------------------------------</ns2:sequence><ns2:name>KY698819.1_Leishmania_braziliensis_strain_MHOM/BR/75/M2904_clone_M2904_40_minicircle_kinetoplast,_complete_sequence</ns2:name></ns2:Sequence><ns2:Sequence dsseqid="sq816" id="sq815"><ns2:sequence>ATATTTAATTTTGTTTCAACTTAGTTATGCGTTTATTGCCTAAGGAGTCGACTCCTTACCCCGCAAAAATGGGGGCAAAATCGTACTACCCGACATGCCTCTGGGTAGGGGCGTTCTGCGAAAACCGAATTTTGGCATACAGAAACCCCGTTCAAAAATCCTCGAAAAATCGCTATTTTTGGCCTCCCCGTGCACAATTAGGGGTTGGTGTAATATAGTGGGCCGCGCTCCCCGGCTGGAGTTAGAAACTCTAAAACTAGGCCTCTTAGAGGCTTGATTTTATAATTTTACACGCTTGTCGTTATAATACTAATTCGTAACATAAATTTAACTTTACTTATTCGTTACTTGATAATATACTTGCATAGTTACATTTAATTATTATAATATATAAATTATTTTAATATTGTGTTATTATACTCAATTATATTTATTATTTTAGTTAATATAGTTTATAATATTGTTCCGCTATCGTATACTATGTTATAGGTTAGATAATAGGCTAGAAGTTATATTACAATTGCTTTTATTCTAGTATTTTATAATATTACATCATACTATACGTGTTTAGCTCATAATAGTTTATTATTTTAAATAATTATTATTACGTTACTACGTGTTCTATGTTATTACTAATTTATATCTAATCTTATTACTGCTATGTTCTCGTATTATTACACTAGCTTGTTACTAGTATGATATAATGTTACATCACTTGATATAATTTATTTATTAGATATA---------------------------------------------------------------------------------------------------------------------</ns2:sequence><ns2:name>KY698820.1_Leishmania_braziliensis_strain_MHOM/BR/75/M2904_clone_M2904_41_minicircle_kinetoplast,_complete_sequence</ns2:name></ns2:Sequence><ns2:Sequence dsseqid="sq818" id="sq817"><ns2:sequence>TAGAGGCATAATTAATGTTTGTCTTACACTTGTTATGATGTGTTATAAGAATTTAAATTTATTCAAAAATAGGGCTAAAATTTTACTCCCCGACATGCCTCTGGGTAGGGGCGTTCTGCGAAATCGCGATTTTGGCATACAGAAACCCCGTTCAAAAATACCCCAAAAATCGCGTTTTTCGGCCTCCCCGTGCACAATTAGGGGTTGGTGTAATATAGTGGGCCGCGCACCCCGGCTGGAGTTAGGATGATGAAAAATGGCCTCTAAGGCCTTATAAAATTGATTTGAAATTATTTTTTATTTTATAAGTTAAATTTAGTTTTGGTTTGTGAAATTATTTGTTATGGTTAGAAATAAATTAACTTTTATTAATATAATTATGTTTAGATAAGATTAAATAGTTTTAAATAGTTTTATCATTACTAGAACATGGTTATATACTATTAGTTTGATACTATCAGTGTTATGCTCACGTATTACTACATAGTTCCGTTATAGATACTAAATAATAGAATATAACATGTTTTAATATTAGTTACAGGGTTATTAACTATTATTATTAATATTTTATTATACTTACTATACACTAGACACTACACGTATTACTACTAATGATTGAGCTAATTGAATACTATGAATATAATTATTAAATGTTAATACAATGTTATATTATTAATTAAATATTATAACTCTATTCCTTCTCTTCTCTTTTTATAACTTGTGTTTATTTTATTCACTGTGATACTCTAT------------------------------------------------------------------------------------------------------------</ns2:sequence><ns2:name>KY698821.1_Leishmania_braziliensis_strain_MHOM/BR/75/M2904_clone_M2904_42_minicircle_kinetoplast,_complete_sequence</ns2:name></ns2:Sequence><ns2:Sequence dsseqid="sq820" id="sq819"><ns2:sequence>GAATTCAATGGCGTCTCCAACGGCTCCCCACCCCACCATCAAGAGTCCCTCTCCATGCAACGCAGCCTAAAAGGCATCGTGCAGCTGCCCAAAGATCTAAACTCGCCACCAATCAACCCGAAAAGCAACATCAATTCCACATCCAAAGAAAGTTTAGGCAGAAGGCACACCCCAAACAAGCAGCAAAACCCGAAGCCCGCCAAAAAGAAGCCGTCCAGCCCACATAAACAAGCCCAGACTCCAGCAACCCGCCCAGACCCGCCTCCAGGAGGCCAGTTTCGAGAGGAGCCAGCCCCGGAGGAGCCCAATTCCAGGACCCACCCGGCCTATTTTACACCAACCCCCAGTTTGCAGCCTCCCGAGCCCCAAAAATGCCATTTTCGGCAAATTATGAACGGGTTCTGTATGGTTTTTTGGCATTTTGCAGAACGCCCCTACCCGGAGGGTACTCCATGCTGGGAATTTCCCCCCATTTCTCGACTTTTCGGCCAACTTTTGGAGGGATTTTCCCAGCACACCCGGCGGGAGCCGCACCATCCTAACAAAACCCTAAGAAGCCACTTTTAGGGAGCTTCCGGACCGCCGCAGGCAAGAGAGTTCAGTAGTATAAGCGTACAGCATATTTTATCAGCATTGAACAATAAGTATACAAATTTCAAAATTATATCGATAAATAAGAGAAATACTATATGATTACTACAACTTAATTACAGATTATTATTACCAACTATTTTATTTATTACACGATGACCACGGCTACCTAACGGATAACCTATTTATACCATTATAGGCCTAACCGGCTACATCACATACTCATATATAGAATATTCGTATTATCAAACCAATCCCCATCAATTG</ns2:sequence><ns2:name>AF130467.1_Leishmania_guyanensis_kinetoplast_minicircle_DNA_sequence</ns2:name></ns2:Sequence><ns2:Sequence dsseqid="sq822" id="sq821"><ns2:sequence>GGGGTTGGTGTAATATAGTGGGCCGCGCACCCCGACTTGGGCTAGCTCCTCGGAAACTAGGCCTCTTAGAGGCTTGGAAATTGAATTCTAACTTTTACTGATTTAAATTTAACATTTGATTAATATATATTTATTGTTACACTCTGATATAACTATTCTTACTAGTGCTATATATGTTCATTGATTGTTATATTAATGATAGTAAATATTGTATACATATGTTTGTAATTATTTAATTATATGTGCTCTCTATTAGATGTCTGTTCAGTGCACTACATAGTATACTCCTTACCTAAGGAGTCCCACATAACTAATATTAATATTAGTTTGGTGGGTATTACCCTCATTATACAATGAATTGAATAAAATTATAGATATTAATAATAACTATATTATAACTAATAGTGTTACGTATGAATACAGAGATAGATTATATATAAATGATAGTTATAATAACTTTAATGTTGATTACTATAATATTATTACTCTGTTACATCTTACACAAACTATCATCGTTGTTATTAGTTTTATTTATTGCGTTGGTGTTTTGTTATGCGCGTAACATTACATTTTAATTTTATTTTTCATTTTTATATAATTGTCTGAAATTCGAGACAAAATCGTACCACCCGACATGCCTCTGGGTAGGGGCGTTCTGCAAAATTCGATTTTTGGCATACAGAAACCCCGTTCAAAAAT---------------------------------------------------------------------------------------------------------------------------------------------------------------</ns2:sequence><ns2:name>HQ878382.1_Leishmania_guyanensis_strain_MOHM/BR/75/M4147_minicircle,_complete_sequence;_kinetoplast</ns2:name></ns2:Sequence><ns2:Sequence dsseqid="sq824" id="sq823"><ns2:sequence>AATATAATATTAATTTTAGTGATGATAGTTTTATATTTTGTTTATAATAATTTCAAATTTATCTAAAAATAGGGTCCGAATTTTACTCCCCGACATGCCTCTGGGTAGGGGCGTTCTGCAAAATCGCATTTTTGGCATACAGAAACCCCGTTCAAAAATCACCCGAAAATCACGTTTTTTGGCCTCCCCGTGCACAATTAGGGGTTGGTGTAATATAGTGGGCCGCGCTCCCCGACTCGGGCTAGGATGTATAAAATTAGGCCTCTTAGAGGCTTGATTATTGCGTGGGAAATATTTTTCTAATTAAACTGGAATTTAACTTATAATTTTAATTGAAGCTGTGTTATAGTTGCATAATAATATTAATTTATTTAGTAATTATTTATTTTATATTTTATTAGCTCTAGTTTTGATTATATTAGTTTTATTACTATAATAATTATAAAATTTTAATATTATTTATGATGCTAGCGGTGTTACGTGTATAGTATGAAAATAGTGAAAATATATTAATTATAACTAATATAAAAGGGTAATATGTCACTATATAAGATAATACTATACATACTAAATTAGAACACATTGGATTACTTATGATATAGATTGAATATAACGTATACATAATTATTATTATATACCATGACACTAGTTTATTTATAATTATATTTTACTCTATTACACTCTATGTTCTCGAATAAGCTTTGTTAAATTAATTTTATAATTACGCTACATTAGAGAC-----------------------------------------------------------------------------------------------------------------------</ns2:sequence><ns2:name>KY698914.1_Leishmania_guyanensis_strain_MHOM/GF/2008/HZ2008_clone_HZ2008_1_minicircle_kinetoplast,_complete_sequence</ns2:name></ns2:Sequence><ns2:Sequence dsseqid="sq826" id="sq825"><ns2:sequence>ATAGCTAGTAATGATTGTGTTACGATAATATTGAGATAAATATTTTAATGATGATAAATATCTATAAAATGGGGGCAAAATCGTACCACCCGACATGCCTCTGGGTAGGGGCGTTCTGCGAAAATCGAAAAATGGCATACAGAAACCCCGTTCAAAAATTGGTCGAAAATCACGTTTTTTGGCCTCCCCGTGCACAATTAGGGGTTGGTGTAATATAGTGGGCCGCGCACCCCGATCTGGGCTAGACACTCGCGAAACTGGCCTCTAATGCCGTATAATTTTAGATTTTAAACTTTAAATTGATAATATTGATTTTGACTTATAAATTAATATGTGTTTGACTTTATTAATGCTAGATTAGAATAAATGTTTTAATTAATCTTATAAATTATTTTATTTTATTGATATGGTTGGATGTTATCTTTTAATTGTCGCTAACTTTGGCTATCTATGTTACTGCATCGCAACGTTACTATCTTTATACTATCATGTAGTAATGAGTCTAGCACAACTAATATGTAATATATATTGTAATGTAGTTAGTATTAATATTATTAACTTTATTAACGCTATTATAGTATCTTATCGGAACAATGGCTATACTATGTTATAACTACGCATTAGTTTATGGTTATGTGTAATTAATAAATTTGAATATGATCTTATTACATCTTACACTACTCTATTCTAACTTTGATTTTAATTGTTACATATTATTTTACAAATTTAGTTATAATACACGTTA-----------------------------------------------------------------------------------------------------------------</ns2:sequence><ns2:name>KY698915.1_Leishmania_guyanensis_strain_MHOM/GF/2008/HZ2008_clone_HZ2008_2_minicircle_kinetoplast,_complete_sequence</ns2:name></ns2:Sequence><ns2:Sequence dsseqid="sq828" id="sq827"><ns2:sequence>TGTTATGAGTAAATAATATTTTAAATAAATTTATTTTAATTGCATTACTAGTTCTTAAAATCATAAAAATGGGGTCCGAATTTTACTCCCCGACATGCCTCTGGGTAGGGGCGTTCTGCAAAATCGCAAAAATGGCATACAGAAACCCCGTTCAAAAATCCTCGAAAAATCGCTATTTTTGGCCTCCCCGTGCACAATTAGGGGTTGGTGTAATATAGTGGGCCGCGCACTCTGGATTGAGCTAGGATAGATAAAACTAGGCCTCTTAGAGGCTTGATTATTGTGGATTAAGATTGAACTGAATTAATATTTATTTTAAACTAATATTTGCTATCTCACTGTTCTAATATCTTTACTAGTGGCATATATTTAATTAAAACTGTAATATAATAATTTAATTGTATAGTGTTATGTGTTAATTATTAATATTAATTTTTATACTATCTATATTATAATGTATAGTTCCGTTCAGTGTATTACATAGTTAGCCTCGTATTAGGATAATATAGAATAACTTATTCTGTAATTGCTCTATATTGGAACTATTTTAGTAATACTTAGTAACACTGAATAATACACGATAATATACATAGTTTAATCTTATTATATAATGATATCTTACATTTTAATAATATGTTCTCTAATGTTAAATATATTGATTTAAATAATGTTACTAATACACTATCTTTATTAATTCTATGTTCTCTGCATTTTAACTTTATTAATGCTGTACTAGCTTG----------------------------------------------------------------------------------------------------------------------</ns2:sequence><ns2:name>KY698916.1_Leishmania_guyanensis_strain_MHOM/GF/2008/HZ2008_clone_HZ2008_3_minicircle_kinetoplast,_complete_sequence</ns2:name></ns2:Sequence><ns2:Sequence dsseqid="sq830" id="sq829"><ns2:sequence>AAATTAAAATTAATTCTTAGCTAACATTATTGCATTACGGTGTTATAAGTTTAGTGATATCATCAAAAATGGGGATAAAATCGTACCACCCGACATGCCTCTGGGTAGGGGCGTTCTGCGAAATTCGATTTTTGGCATACAGAAACCCCGTTCAAAAAATGCCCGAAATTCACGATTTTTGGCCTCCCCGTGCACAATTAGGGGTTGGTGTAATATAGTGGGCCGCGCACCCCGACTCGGGCTAGCTCTCGTGAAACTAGGCCTCTGAGGGCTTATATTTTTATGATTCTAACTTTATTGCGTTATTAGATTGATAAACTAGATTTAAACTTATATTTTGATTTAATTCTTTGCTTAATCTATTACATTACTTGTTTGATTGTGATTATTGATTTGATAAAATATTAAATGTTATAGTTCTATTACACTCTTGATATTGCTATTCAATAATCTATCATTAGCTATACATCTTGCTCTGTTATGGGTAAGATAATACTATCGAGTACATATTAATATTAATTACAATTGCTAATATTGGGTAATGAGTAAACTATAACTATAATGGTTATGATAGTAGACATAAATTTGATTATTATAAATAATGATTACTATAGTTTTGTTATTACTAGTTTATTTCTTTATTAATTTTATTTACTCTTTGTGCTAAATTAGTTTTATTATTGAAGCTAATGATTGATTTAATAATTGTTCTCTTACGTTACTGATTGAATAAATTTA------------------------------------------------------------------------------------------------------------------------</ns2:sequence><ns2:name>KY698917.1_Leishmania_guyanensis_strain_MHOM/GF/2008/HZ2008_clone_HZ2008_4_minicircle_kinetoplast,_complete_sequence</ns2:name></ns2:Sequence><ns2:Sequence dsseqid="sq832" id="sq831"><ns2:sequence>TAGATTATAAAATTAAATTATTAAATTATGGTGTTACTGATGTGTTACTCGTTATAAAATTCATAAAAATGAGAACAAAATCGTACCACCCGACATGCCTCTGGGTAGGGGCGTTCTGCGAAAATCGATTTTTGGCATACAGAAACCCCGTTCAAAAAATGCCCGAAATTCACGATTTTTGGCCTCCCCGTGCACAATTAGGGGTTGGTGTAATATAGGCGGCGCGTCACACAGTTTTGGGCTAGCTCCTCGAAAAGTAGGCCTCTCAGAGGCTTGTTTTTTCATTTTTAAATTTTTCTCTTTTATATGTTAATTTATAAGTTGAATTTAATTAAATTATAGTTATTAAATAGTTTGGTAATGTTATTGCTATTGTTAGTATATTTAAACTTTGCTAAACTAGAATTATATTTTACTATTGCATGGTATTGATGTTGTTATATAATATTATACATGTAATACTATCTTGCACTGTTACTAGTATCATTAGAGTTACGGTATTAGCTCTTATTAGTTACAATATATTCTAATATGTAATATGTTAGTATCTTATTAGCTATATTATGATGTATAACGTTACAACTATAATACAATTTTATAATTATAATTTATAACTTTATCTGTTACTAATGTTATTGGATAGTTTATATACTTAATATTATTTATTTCTTTTTTCTTTATTATACATTGACATGATTTTATCTAAATTAGAATTTAATAAATTGTTATTAATACATTACTAGCTACACT------------------------------------------------------------------------------------------------------------</ns2:sequence><ns2:name>KY698918.1_Leishmania_guyanensis_strain_MHOM/GF/2008/HZ2008_clone_HZ2008_5_minicircle_kinetoplast,_complete_sequence</ns2:name></ns2:Sequence><ns2:Sequence dsseqid="sq834" id="sq833"><ns2:sequence>AATAAGCTTGATTATGTTTTGATAATAAAATGTTATTGATGCTTAACGATATTCAAATTATCTATAAAAATCGATTAAAATCGTACCACCCGACATGCCTCTGGGTAGGGGCGTTCTGCGAAAATCGAAAAATGGCATACAGAAACCCCGTTCAAAAATAGGCCGAAAATCGCGTTTTTTGGCCTCCCCGTGCACAATTAGGGGTTGGTGTAATATAGTGGGCCGCGCACATCCTCTCGAGTTAGAACTTGGTGGAACAAGCCTCTAGACCCTTATGATTATGGTGTTCTAGAATTATTGCTGTTTAATATCATTTTTAAATTTATATTTTATATTTATTCTAATATTGTCGCTAATATGTATCTAATCTGTTCTGATATTAGACTGATTAATATAGTTTTAGTTTTTATAATAATATCATATTAAATATATAAATTTATACCATATGTGTTTGATATAGCTCTATGTTATACGATGTCTATGCTAGTAACCACTCATTACTCAATTTTAGATATTATATATTAGTTGTAACTTGTTTTATTACATTATTATATCACTATAATGTTACTCATTCTATACTTATATAGCTCTCTCTAACTTTGATAGTAATGTTATGATACTAGTTATATTTATGTATGTTATTATGAATTTAATTGATAATATTCGTTACGTTATAATTCTATTTTAATATTCTGATTGCACTGATATGAAACTGGCATTACATAAAATTAATTTAATAGTTTAATGGTTA-----------------------------------------------------------------------------------------------------------</ns2:sequence><ns2:name>KY698919.1_Leishmania_guyanensis_strain_MHOM/GF/2008/HZ2008_clone_HZ2008_6_minicircle_kinetoplast,_complete_sequence</ns2:name></ns2:Sequence><ns2:Sequence dsseqid="sq836" id="sq835"><ns2:sequence>TTAATGTTGTTCTATAATCTTAATAATTTTGTTTTACATTTTAATTTTCATTTTATGTTTTCTCAAAAATAGCGATAAAATCGTACCACCCGACATGCCTCTGGGTAGGGGCGTTCTGCAAAATCGCAAAAATGGCATACAGAAACCCCGTTCAAAAATCCCCCAAAATTCGCGTTTTTTGGCCTCCCCGTGCACAATTAGGGGTTGGTGTAATATAGTGGGCCGCGCACCTCGCTCTGAGTTAGAACTAGCGAAACTAGGCCTCTTAGAGGCTTAAATTATGAGATTGAATATGAAATTGAAGATAATGAATAATTTAGATTAATAAATTTATTGATTACTAGTTTATTAGCTAGTTTGTTATTTAATTTGTTTCTAATCTTAGTTCTAATATTGTTCACTTACATTTAATGATATTTAATTTTAGTTTTAGTTTAGATTGTATACCATTGTGTTATGGTGTTATAATGATAGCGCTGATAATGTTAGTGTTAGCTCTTAGATATAGAATAACTTATATTACAATTGCTCTAATATAGCACTATTATCATGATATTATAATACTTGGGCTAATACAGCTTAATGATTGTAATAATAAAGTTGGATTATATAATTTTATTGATTCGCTATATACTTGATAATGATTATTAATTATTACATTGCTCTATTACTAATATACTATCTTTACTAATTTTATGTTCTCTGCATTATTACTTAATGATGTTGCTGTTTTAGAGT------------------------------------------------------------------------------------------------------------------------</ns2:sequence><ns2:name>KY698920.1_Leishmania_guyanensis_strain_MHOM/GF/2008/HZ2008_clone_HZ2008_7_minicircle_kinetoplast,_complete_sequence</ns2:name></ns2:Sequence><ns2:Sequence dsseqid="sq838" id="sq837"><ns2:sequence>TTAATAGAGGCTAAATAACTGTGTTACGTTGTTATAAGTTTAATCGAATTTAATAAATTTATTGAAAAATGGCATCAAAATCGTACCACCCGACATGCCTCTGGGTAGGGGCGTTCTGCGAAAATCGATTTTTGGCATACAGAAACCCCGTTCAAAAATCCCCCGAAAATCACGTTTTTTGGCCTCCCCGTGCACAATTAGGGGTTGGTGTAATATAGTGGGCCGCGCACCCCGACTCGGGCTAGCTCTCACGAAACTAGGCCTCTAAGAGGCTTATTTTTTAAAATCTGAATTAAACTTGGGGATATGTGGAGGATTGATATCTAAATTATAATAATTCATTTGAATAATGATAACTTTAAAATTAGAATTGGATAATATTAATATAGTTGAGTTAAATTTTATATCTTGGGTAATTATATTATTTGATTTAATAAATTTATTATTATAGCTCTATAATAGTGGTTGTTATGGTGTTATACGTTATGATACTTATAATCAAAAATATAGCAATTTATATTAGTTATAACATATATTGTGGCTATTATAATCAATAAAATTAATATTATTCATAAACTATAATAAACTGTAATAATATTATAATTGACTATATATAACGGTATTATAATGTTTTGTCTAACGAGGTAATATGATAATATTTGATTTAATTATAACTATGATGCGCTGTTATTGTTATCATTGATTTGATGATGATGATAGATTTTGTTTTAAATAAAAATAAATTAAT--------------------------------------------------------------------------------------------------------------</ns2:sequence><ns2:name>KY698921.1_Leishmania_guyanensis_strain_MHOM/GF/2008/HZ2008_clone_HZ2008_8_minicircle_kinetoplast,_complete_sequence</ns2:name></ns2:Sequence><ns2:Sequence dsseqid="sq840" id="sq839"><ns2:sequence>ATTAGAGCTATAATTTAACTATACTAGTGTGGTAATGTTGCATTGGAAATAATTATAAATCTTCAAAAATAGAGGGAAAATCGTACCACCCGACATGCCTCTGGGTAGGGGCGTTCTGCGAAAATCGATTTTTGGCATACAGAAACCCCGTTCAAAAATTCCCGAAAATTGCCGTTTTTTGGCCTCCCCGTGCACAATTAGGGGTTGGTGTAATATAGTGGGCCGCGCACATTCTCTGAGGCTAGAACACGTGGAACTAGGCCTCTTAGAGGCTTGGTTTTATTAATTTAGATTTTAAATGTTATTTTGCTTTATTATTATTGCTGTTCACTGAATTAGACTAATCTCTGCACTAAATAATGCTAATATAGTAATGTTATAATTATGTTTTGATGTAACAATATAAATATTTAATATAATAACACTATTGTCTCTCATATAGTTCTATCTGTTATCTATATTTATGATAGTTTTAGTTTTATTGCATTATAGGTTAGATATTACCTTTTATATTAGTTACAATTGCTATTTCTGGGTAATGAGTGATATTATTAGCCTAACATTGGATAACTAGATACATCGATACTATAATATTGTTATTGTTATTGTTATACGTGCATTATAATATTTCTTTGTTCACTTTATTTATCTTTTGCGTTAAACTTCTATACTTAGTTTAATAATAATTTGTTAAATATTGATATACTAATGTTATACATGATAATAGACTGAT-----------------------------------------------------------------------------------------------------------------------------</ns2:sequence><ns2:name>KY698922.1_Leishmania_guyanensis_strain_MHOM/GF/2008/HZ2008_clone_HZ2008_9_minicircle_kinetoplast,_complete_sequence</ns2:name></ns2:Sequence><ns2:Sequence dsseqid="sq842" id="sq841"><ns2:sequence>TATTATTTTTATTAACTTATGTCTTACTGGTCTATAATCTTTTTATTATTTTTATAAATATCTGAAATTTTGCTATAAAATCGTACCACCCGACATGCCTCTGGGTAGGGGCGTTCTGCGAAATCGCATTTTTGGCATACAGAAACCCCGTTCAAAAATTCCCCGAAAATCACGTTTTTTGGCCTCCCCGTGCACAATTAGGGGTTGGTGTAATATAGTGGGCCGCGCACCCCGACTCGGGTTAGCTCTCGTGAAACTAGGCCTCTTAGAGGCTTGATTTTACAGATTTAACTGAAACATGAAATAAATAAACTTATTATATTGATATATTATAACTCTCTGCTTTACATCTAATATTAGTTCTGATTTTAATAATAATAATTGTTCTGGTATATTACTAGTTCATTGCAATGCTATATAATTTTATTTTAATGTTATACTATGATTACTATACGTCAATAATCTATTATCTATTATATCATAATTATCCTCTCGCATTACTAGATATTCATAATATAACTGCTTTGTAATATATATTGTGCTAGTTTATTGATATTATTTATTAAATTATAACGTTACTAACACTTGGCTATTATTGAATATGATTATTACGTTTAAATGCTAGTTATACTATATAATACTGGTTACTACTCTATGTTACTCGAGTTTTACTTGTGCATTGCGTAGATATTAATCAAAATATAATTATACAGTTAGTATTACTGAGTATGAATTAGAATTTAATATAA-------------------------------------------------------------------------------------------------------------</ns2:sequence><ns2:name>KY698923.1_Leishmania_guyanensis_strain_MHOM/GF/2008/HZ2008_clone_HZ2008_10_minicircle_kinetoplast,_complete_sequence</ns2:name></ns2:Sequence><ns2:Sequence dsseqid="sq844" id="sq843"><ns2:sequence>ATTAGCGACAAATAAAATTTAAAATAAGTTTATTAATAATTTAATGTTAGTGTTGAATTACGTCAAAAATAGCCTTCAAATTTTACTCCCCGACATGCCTCTGGGTAGGGGCGTTCTGCAAAATTCGATTTTTGGCATACAGAAACCCCGTTCAAAAAATGCCCGAAATTCACGATTTTTGGCCTCCCCGTGCACAATTAGGGGTTGGTGTAATATAGTGGGCCGCGCACATCCTCCAGAGCTAGAACTCGTGGAACTAGGCCTCTTAGAGGCTTGTTTTTAATTTTTTAAATCTTTTTCTAATAAATTATTTCAAAGCTAGATTTAAGTTTAATTTGTTGTTAATAATAATTTTTGATTAGATAATAATGAGTTCTATTTAGATAATAATTTTGTAATGATATGTTATCTATGTTGTATTACTACAGTTTACTTATTAAATTTATAATTATACTTAAATAAAACTATGTATTCGCTGGTGTTATGGTATTATATGTGTTCTAAGATACGTAGAATAACTTGTAATATAATATATTCTATAATGAGTCAATACTAGCTCTATAACGTTACATTGTTGCGATAATTAGATAATTTAAATAGTTTTAATTAGAACAATAAATAGTTTTTAACAATATGATAACTTTAATTATTTATATGCAGTCAATACTATGTTTAACATTAGAACATCACTAGAATAAATTTTTGTTAAATAATTAGTAATATGATGATAGCAACGGTGTGATGTTATT-------------------------------------------------------------------------------------------------------------</ns2:sequence><ns2:name>KY698924.1_Leishmania_guyanensis_strain_MHOM/GF/2008/HZ2008_clone_HZ2008_11_minicircle_kinetoplast,_complete_sequence</ns2:name></ns2:Sequence><ns2:Sequence dsseqid="sq846" id="sq845"><ns2:sequence>AATAGTTTGATAACAATTTTATAAATTTACTGTGTTACGATGATTAAAGTTTTGAATTTTATCAAAAAATAGGGTCCGAATTTTACTCCCCGACATGCCTCTGGGTAGGGGCGTTCTGCGAAATCGCGATTTTGGCATACAGAAACCCCGTTCAAAAATCCCCCGAAAATCACGTTTTTTGGCCTCCCCGTGCACAATTAGGGGTTGGTGTAATATAGTGGGCCGCGCACTCTCGCTGAGGTTAGACAATGATAAAAGTGGCCTCTTAGAGGCTTTAAAATTAAAATTATGGTTGTTTTCGTTAGATAATTATTTGATGTTAAATTTAAGTTTATTATTAGCTTTAATTTATTAATTATTTATTGTTTCTATTTTATTATCTGATTAGAACTGTATTTGAATATAATATTTAGATAATTAATTTTATATAAAGTTAGTGTATGGTTATTATTACAACTTTGATCTAATAGCACACTATCAACGCTACTATTACATACTCTATACTAGCTCCAATATAAGTTATATTTAATATTAACTAGTAATATGAGTAACATGGTATTATAACAATATTATTGATAACGATGAACTGTGTTTATATAAAATTTATTATATAGATTAACATTAGTTTTATTAATAGATTATATAATTGATTATTACTTTTTATATACTTATACGAACTTAAATTTATTTTACTTGGTTGTTATTACTTTGCATTACAATTAGTGCTATTAGTAGACATAAGTTAAAAT-------------------------------------------------------------------------------------------------------------</ns2:sequence><ns2:name>KY698925.1_Leishmania_guyanensis_strain_MHOM/GF/2008/HZ2008_clone_HZ2008_12_minicircle_kinetoplast,_complete_sequence</ns2:name></ns2:Sequence><ns2:Sequence dsseqid="sq848" id="sq847"><ns2:sequence>TATAACATAAAATTATTTTTATAACACAAATAAAATTTATGCGCACAATGTTTATAAAATTATGAAAAATAGGGTCTAAAATTTACTCCCCGACATGCCTCTGGGTAGGGGCGTTCTGCAAAATCGCAAAAATGGCATACAGAAACCCCGTTCAAAAATAGGCCGAAAATCACGTTTTTTGCCCTCCCCGTGCACAATTAGGGGTTGGTGTAATATAGTGGGCCGCGCACCCGGCTAGAGTTAGAAACTATAAAATGTGGCCTCTTAGAGGCTTAAATTTAAAAATTCTAGCTTATTATGGCTAATTAAAGTTTAGATTTTAATAAATATGATTTGGCAATAAATAATTATTATTTTTATAATTTAGTTTAATAACAGTTCGATATTAGTGCTATTATAATTTAAATAGTTGTAATAATAGTTAAATTAATTAATAATGTTTTATTATATCTCTTATTATTGCACTATAACGTTACTCGTGTATAACTATAGTAATAGCTTCGATAATAGTAAAATATATTAGTTGTAACATATGTTATTTGATAATTTTAATGATTTAATAGAACTATAACCATACTATGTTAGGCTAGCGTTGAGATAACTTTATTATATTAATTGAATGTATTGCTATTAAATTTATTGTTATTATTTTATTTATTCATATTACATTACTCGCTTATCTATACTTTGCTTGTTACATTGTAGTTTTATGTTTGCATTACAATTTAGGTTTGATAAAGTTTTATT---------------------------------------------------------------------------------------------------------------</ns2:sequence><ns2:name>KY698926.1_Leishmania_guyanensis_strain_MHOM/GF/2008/HZ2008_clone_HZ2008_13_minicircle_kinetoplast,_complete_sequence</ns2:name></ns2:Sequence><ns2:Sequence dsseqid="sq850" id="sq849"><ns2:sequence>TTTAGAACTAGATTGAAATTATGATTACATGGTGTTACTGCGTTAGAAAATATTATAATTCCTCTAAAATGAGGATAAAATCGTACCACCCGACATGCCTCTGGGTAGGGGCGTTCTGCGAAATTCGATTTTTGGCATACAGAAACCCCGTTCAAAAATTGGTCGAAAATCACGTTTTTTGACCTCCCCGTGCACAATTAGGGGTTGGTGTAATATAGTGGGCCGCGCACACCGACTCGGGCTAGCTCTCGTGGAATTAGGCCTCTAAGAGGCTTAAAAATTAAATTCTAACTTGGGATGGGAATATAATTGATAAACTATAACTAGACTTGATGTTATATTATTTTATTATTAATTATTTATTAAATATTTAATTCTAATTTAGTTTTATATTATCTCTAGTTTCGTTATCGTTATATATAAAATTAATATTAATAATGTTACTATTGTATGTGCTTATCGTAGTGATAATAATGTCTGCTCTGTGTTAGATATAGTAATAGCTCCATATTAGTTACAATATATATTACATATGTGACACTATAATATTATTATATGTATTAGACGATGATAACACTAATGATAATTATATAGTTCTATTATTTAATTGATATGGTTATTACTCTCATTGACTATATACTATACTTGTTTTTATTTTTATTCTCTTACTTGAACTTAGCTCTTACTATAATTACTATTAGCTTTGTTTATATTTATTAAATGTATTTATTAAAATTAAA----------------------------------------------------------------------------------------------------------------------</ns2:sequence><ns2:name>KY698927.1_Leishmania_guyanensis_strain_MHOM/GF/2008/HZ2008_clone_HZ2008_14_minicircle_kinetoplast,_complete_sequence</ns2:name></ns2:Sequence><ns2:Sequence dsseqid="sq852" id="sq851"><ns2:sequence>ATAATATAATAAATTAAATTTTATTTATGTTGTTATATGTGTTGTTAAGATTTATAAATTTATCAAAATTAGCGACAAAATCGTACCACCCGACATGCCTCTGGGTAGGGGCGTTCTGCAAAATCGCAAAAATGGCATACAGAAACCCCGTTCAAAAATACCCCAAAAATCGCGTTTTTCGGCCTCCCCGTGCACAATTAGGGGTTGGTGTAATATAGTGGGCCGCGCACTCCATCTTGAGCTAGCATTGTTCGAAACAGGCCTCTTGACCCGTATAATTTTATGTTTTCATATTTTAAACTTATATTTCACATTTAAATTTAATTTTTATTTTATTTTTATTTAGATTGTGTTAGAGTTGTTGTTATTGATTAACTTTGATTAAACTTTATTTGAATTTATTATTTTTATTAACTATTATTGATTTATAATATTACTATTGTTAGTTACTACTATTGTTACTCTATCATCGCTAACGTTATACTGCTATAATAGTAATAGGGTTAGTATCCCTTTAATATTAGAATAAGTTGTAATATGTTAATAATGAGTATAATACATAATAATATACAATGATAACACTGTGATAACGGTATTATATATACTGGTGTTAGAGCTACTGTGGATTGATAATACGATAATGATTAATATAATGATTATAATTTTATTATGTTCTATATTATTTTACTCTAACTTTGCTATTAATATGTTTACCTATTAGTTACTAAATTTAACTGTAACACACTTGTT------------------------------------------------------------------------------------------------------------</ns2:sequence><ns2:name>KY698928.1_Leishmania_guyanensis_strain_MHOM/GF/2008/HZ2008_clone_HZ2008_15_minicircle_kinetoplast,_complete_sequence</ns2:name></ns2:Sequence><ns2:Sequence dsseqid="sq854" id="sq853"><ns2:sequence>TAAATATAAAAATAAATTTTATTAACAATGTTATTATGAGTGTGTCTTAGTTATATAAAAATTAAAAATTTAGTTAAAAATCGTACCACCCGACATGCCTCTGGGTAGGGGCGTTCTGCGAAATCGCGATTTTGGCATACAGAAACCCCGTTCAAAAATTCCCGAAAAATGCCCATTTTTGGCCTCCCCGTGCACAATTAGGGGTTGGTGTAATATAGTGGGCCGCGCACCTCGATCTGAGTTAGAACTAGCGGAACTAGGCCTCTTAGAGGCTTGAATTTAATAATCTAAATTTTATAACTAATATTTCACATCTAATTCTATTATAATCATAATTTTAATTTATATTTGATCTACTCTATCTTATAATGTTAATATGCTCGATATATAATTTTATTTATTAATATTATTTAAATTTAAGTTTATATATGTGCTCTTATTACTACTATTATGATACTCTCTATGAGATAATACTATGATACTAGTGTTAGGCTGTATGAGGATACAATATATATTATAACTTATTCTATACTAGTAATGTCTCTCGTTAAACTACTATCTTACATCATAGACTAGCACTATATAAATATAATTTTAATATTACAATGATAACTATACTAGTGTGTTATAATATCTAATTAACTTTATTTAACTAGTTTTATTTCGATAACAATAATAATTTTTAAAATCTTTCTACTAAACTTTTATATGCTGATTGAGCTTTAAATTGTGTTAATTA-----------------------------------------------------------------------------------------------------------------------</ns2:sequence><ns2:name>KY698929.1_Leishmania_guyanensis_strain_MHOM/GF/2008/HZ2008_clone_HZ2008_16_minicircle_kinetoplast,_complete_sequence</ns2:name></ns2:Sequence><ns2:Sequence dsseqid="sq856" id="sq855"><ns2:sequence>ATAATATAAAAATAATTTTAATATTCAAAATAGATTTTATGCGCATGATAATTATAAATTTTTAAAAAACTAGACCAAAATCGTACCACCCGACATGCCTCTGGGTAGGGGCGTTCTGCGAAATCGCGTTTTTGGCATACAGAAACCCCGTTCAAAAAATGCCCGAAATTCACGATTTTTGGCCTCCCCGTGCACAATTAGGGGTTGGTGTAATATAGTGGGCCGCGCTCCCCGGCTGGAGTTAGAATGGCATGAAATAGGCCTCTTAGAGGCTTGAAATTATAAATTCTAGGCTGTAATACAAGTTAACGTTTAAATTGAGTTTATATTTATTTTTATAATTAGATTTTGTTTTGTTTTTAATTATTAATTTTATATTAGCGTGTTATTAGTAATGATTTGAATTAATTAAATATATTTCTATTATAATACTTGAATAGTTCTAATTTTATACTATATAGATAAACTTTATTAGCATTGGTTAGTAGATAATGAAATAGTGCTGATAATAGCAAAATATATTAGTTGTAACTAGTAATATTCGATAATTTTAATGATATTATACTAATCCAATCTAAACGTTACACATTCATTCTAATATAGCTCTACTATGAGTTTGATTGTGTTTGTTGTTAATATTGAAATAATAATTTAATTAATTCATATTACACTATTTGTTTATTTATATTTTACTTGTTATGTCGCTGTTATATGCTAGTTATATTATCTTAATTAAATAAAGTTTTGATT------------------------------------------------------------------------------------------------------------</ns2:sequence><ns2:name>KY698930.1_Leishmania_guyanensis_strain_MHOM/GF/2008/HZ2008_clone_HZ2008_17_minicircle_kinetoplast,_complete_sequence</ns2:name></ns2:Sequence><ns2:Sequence dsseqid="sq858" id="sq857"><ns2:sequence>TTATCTTAAAAACATTTTTTATCTTTAGTGTATTATGTGCCTAAGGAGTCGACTCCTTACCCCGCAAAAATGGGGCAAAATCGTACCACCCGACATGCCTCTGGGTAGGGGCGTTCTGCGAAAATCGATTTTTGGCATACAGAAACCCCGTTCAAAAATTCACGAAAAATGCCGTTTTTTGGCCTCCCCGTGCACAATTAGGGGTTGGTGTAATATAGTGGGCCGCGCACCCCGGCTGGGTTTAGGATTGCATAAAAGTGGCCTCTAAGGCCTTATAAAATTGAATTACTATATTTTTCTAATAAATAATTTATTAATAACTTGATTTTGCTTTAAACTAATATTGTTCTGGTTAGATCTAATATAGTGCTTGCTTAGCGATGATTATTTTATTTTATGTTCTTATTATATTAATTTAACAGTTTATAATAGTTCAATCATCAGTATAAATTTAGTAATGCTAGTTATACTAATGTTATGTGTCATTATAGTAAAATCATTGAAATATAGCAATTACAACATATATTATACACATATCTAGACACTATTAACATTACTATACTTAGATAACTATAACTAGCGATACATTGACTAGTATTGATGATTGAATAATATAAAGTTTTAATAATAAGATTTTAATTGTAACACTTTCATTTAATTTTACTTTTTCTTTCTTCGCTTGCATCTCTTTGTATAGTGATTCATTATTATGCTCTAGCTTACGTATAGATTTTATTT------------------------------------------------------------------------------------------------------------------------</ns2:sequence><ns2:name>KY698931.1_Leishmania_guyanensis_strain_MHOM/GF/2008/HZ2008_clone_HZ2008_18_minicircle_kinetoplast,_complete_sequence</ns2:name></ns2:Sequence><ns2:Sequence dsseqid="sq860" id="sq859"><ns2:sequence>TTTTAATTTGTATTTTATGATGTTACGCTCTATTAGATGTGTCATTATAATTTATAATTTTGCTAAAAATTGGCTTCGAATTTTACTCCCCGACATGCCTCTGGGTAGGGGCGTTCTGCAAAATCGCAAAAATGGCATACAGAAACCCCGTTCAAAAATCCCCCAAAATTCGCGTTTTTTGGCCTCCCCGTGCACAATTAGGGGTTGGTGTAATATAGTGGGCCGCGCATCCCAGCTCAGGTTAGGATTACGTGAAACTGGCCTCTAAGGCCTTATGTTTTTAACTTTTAACTTTGAATTGAGATTTGATGTTATTTTCTAATTAAATTATTTTTAAAATTAGATTTTATATTAGACTAGCTTGAATAAAATTATTATGTTGTTTGGTAATAAATAGTTTTGATTTAATTGAATTTATATTTACTAATTTTAAATTATTTATTATATCAACTATCGATAATAATGATTAGCTCTGAACTTTATAAATTCACTGTATTACATCGTATATATTAGCATAGAATAAGTTTATATTAGATATATATTAGACTAGATACTAGCTTTTACTATAACATTGATAAACATACATAATACTAATGATACTATATTTAACTATAAACTATACGGTAATATAATGTTATACGAATAGATAGAGTTTGTTATAAATATATAAATTGACTGTTATTAATATTCGTGTTCACAATAATTATTCTCTGCGTTTCTATTTCATTAATTATTATAATTGTAATATAA------------------------------------------------------------------------------------------------------------</ns2:sequence><ns2:name>KY698932.1_Leishmania_guyanensis_strain_MHOM/GF/2008/HZ2008_clone_HZ2008_19_minicircle_kinetoplast,_complete_sequence</ns2:name></ns2:Sequence><ns2:Sequence dsseqid="sq862" id="sq861"><ns2:sequence>AAAATTAAATTTAATATTTTTTATTCAATTATGTTTTACGTGGTTAGAGTTTAATAAAATCTATAAAATTGAGGTCAAAATCGTACCACCCGACATGCCTCTGGGTAGGGGCGTTCTGCGAAATTCGAAAAATGGCATACAGAAACCCCGTTCAAAAATAGGCCGAAAATCGCGTTTTTTGCCCTCCCCGTGCACAATTAGGGGTTGGTGTAATATAGTGGGCCGCGCACTTCGACTTGGGCTAGGATGTGTGAAACATGGCCTCTAAGGCCTTATAAAAATAAATTTTATTGTCTTTCGCGTGTTATGTTGTTTTTAGCTTTAAAATTAACTTTATATTTAATAAAATTAGATAATACTAGTTATGATGTGGTTAATATCAGTGCTATATGTAAATAATTTAGATTTTATAATTTAAATGTTATAGTACTAATACGTAATGATTATATCTACTGTGTTTGGTAATATTGTCAGTGTATATAATAGTATTGGTTAGATGATAGAATAAGTACAGAATAAGTTAATATTAGTTATGTATTACTATATTACACTATACTAACGATATACTTACTATACAATGATTATTACTCTATATTAGCGTTGTTATGATATTACATACGTTACATAAATAATGTTATTTTAATTTTATTACTTTTAGTTTATAACTTAGCTTACTTACACTACACTGGTATGTTCTCTTGCGTTGTAATATTATTGACTATTGGTTAGTAATAATTCT-----------------------------------------------------------------------------------------------------------------------</ns2:sequence><ns2:name>KY698933.1_Leishmania_guyanensis_strain_MHOM/GF/2008/HZ2008_clone_HZ2008_20_minicircle_kinetoplast,_complete_sequence</ns2:name></ns2:Sequence><ns2:Sequence dsseqid="sq864" id="sq863"><ns2:sequence>ATAGATAAATAAAAATAATTATTACATTACACGTTACTACTGCATACATAATTATAAATTTTCTAAAAATGGGGATAAAATCGTACCACCCGACATGCCTCTGGGTAGGGGCGTTCTGCGAAAACCGAAAAATCGCATACAGAAACCCCGTTCAAAAAATGCCCGAAAATCGCTATTTTTGGCCTCCCCGTGCACAATTAGGGGTTGGTGTAATATAGTGGGCCGCGCTCCCCAACTTGGGCTAGCTCTCATAAAAGTAGGCCTCTTAGAGGCTTAGTTTTTAATTTTTAAACTAGAATTGATAAATATTATTTTAAGTTATAATTTAATATCTATTTAGCTAATATCTTGTCTAATACGTTACTAATAATGCTAGTTTATCTTAGTAAATTAAATGTTAACTATAATAAACAATATTATTATATTATTGAATTGTTATTATTATATTTAATAAAGTTTAGTACTACATCGTTACGTGTTTATAGTTCATAATAGCTCCAATATCAGTACAATATAAGTTACAATTGCTCTAATATCACTATATTTAATAATAATAACATACTCAGTGTAATACTATGATAGAGCTGGTGATATACTTTAGTTTATATAATGTTAATATACTTTAACTTAATTTTATTTAATTAATACATCTTATTACTATTCTTTCTCTTACCTTTGTTACTTGCATAGAACTATAATAGTGCTATTAGTAATAATAAACTAGTGCGTTACTATTA-------------------------------------------------------------------------------------------------------------------------</ns2:sequence><ns2:name>KY698934.1_Leishmania_guyanensis_strain_MHOM/GF/2008/HZ2008_clone_HZ2008_21_minicircle_kinetoplast,_complete_sequence</ns2:name></ns2:Sequence><ns2:Sequence dsseqid="sq866" id="sq865"><ns2:sequence>ATAAATGTAACACTTAAATTTAATTTTAATGGTCTTATGAGTTAGAAAAATATTTAAATTTATTAAAAATTCGATAAAAATCGTACCACCCGACATGCCTCTGGGTAGGGGCGTTCTGCGAAATCGCATTTTTGGCATACAGAAACCCCGTTCAAAAATTGAGCATTTTTCGCGTTTTTTGGCCTCCCCGTGCACAATTAGGGGTTGGTGTAATATAGTGGGCCGCGCTCCCGGGCTGGAGTTAGAATTGCATAAAAGTGGCCTCTAAGGCCTTATAAAATTGGAAATGAAAATAATATTGACTATTGTGAATAATAAAGCTGATTTGATCTTATATTATATTTATTTTATTACTATTATTAGACTAATATTAATTATTATAAAGATTAGTTTCGGTATAGTAATGTGTTCGTAATGATACTATTGTATTTAATTATAATTATATTTTTAAAACTTTATAATACATCGCTGACGTAATACTAGTCTATACTGATTAGCCTCGATATAATAGCAATTGCCTTTTATATTACATTATTATGATATAGTAATACTATAGTTTATTATAACTTTATACTACTAACGTTACTCTATGATTATAATCTATCTTGTGCTATTATATGTTCTTATTATAGACAATAATTTTTATTTTATACAATACTATAATAAATATAACTTTGATTTAACTTGTCTTACACTGGTAGAATTGTCATTATTGGGTTGATAGAAATAATTTTATAAA-----------------------------------------------------------------------------------------------------------------------</ns2:sequence><ns2:name>KY698935.1_Leishmania_guyanensis_strain_MHOM/GF/2008/HZ2008_clone_HZ2008_22_minicircle_kinetoplast,_complete_sequence</ns2:name></ns2:Sequence><ns2:Sequence dsseqid="sq868" id="sq867"><ns2:sequence>AAATAAATAAAAATTAGAGTTAATTAAATTTATAAATAAAATTGTTAGATGATGTTATGCAGTGGAAAATCAGGGGAAAATCGTACCACCCGACATGCCTCTGGGTAGGGGCGTTCTGCGAAATTCGATTTTTGGCATACAGAAACCCCGTTCAAAAATTCGTGAAAAATGCCCATTTTTGGCCTCCCCGTGCACAATTAGGGGTTGGTGTAATATAGTGTGGGGTGCGCTCAGTTTTAGGTTAGCTTCTCGTAAAATAGGCCTCTAAGAGGCTTAAATTTATAATTTTAATTTTTCTCTTTTATATTTGACTTTAAATTATGGTTTTGTTAATTATTTAATTTAATTTGAATAGAATTAATTTTAATTTGAGATAATTATTATTTTTAAATCTAAACTGTACACTGTTATGTGCATAATGATATTATTGTGTTATATATAATTTTGATAACGTTTATAGTTCTGTTATAATATCTATAGTGTTACATGGTTGTAGATTGAGTCATTACTAATTGTAACTTATTCTATATTAGTAACATGTCGGTAACAATACTTTATAATACTATACATTAACGATACATTGACAATTATATAACTTTATAGATTACATAGTAGTAACGTGTTTGGTATACATTTAATTATAATAATTTTAGTTATACTGTTCTGACTATAATTTAATTTTTAAAATTCTCTTATTAAACTTTTATATGCTGGCTACACTGGGTTAGACTTATAAT-------------------------------------------------------------------------------------------------------------------------</ns2:sequence><ns2:name>KY698936.1_Leishmania_guyanensis_strain_MHOM/GF/2008/HZ2008_clone_HZ2008_23_minicircle_kinetoplast,_complete_sequence</ns2:name></ns2:Sequence><ns2:Sequence dsseqid="sq870" id="sq869"><ns2:sequence>TATTAAATTTTATTTTTACTGTGTTACATTATGTAATTTAGATTTTGAATTTAATAAAACTTTAAAAATTAGGACCAAAATCGTACCACCCGACATGCCTCTGGGTAGGGGCGTTCTGCAAAATTCGAAAAATGGCATACAGAAACCCCGTTCAAAAATAGCCCGAAAATCGCGTTTTTTAGCCTCCCCGTGCACAATTAGGGGTTGGTGTAATATAGTGGGCCGCGCACCCCGACTTGAGCTAGCTCTCACAAAACTAGGCCTCTTAGAGGCTTGATTTTTAATTTCTAACTAAACTCTGATTAATATTTATTATTTGATATTAAATTATTATTTATGTTGAGCTAATTTATATTTACTAATAGTATTATTGTTTATTAGATATCAATACACTGTTCAATACTAGTCAATGATTAGTTATTATACTAGTTTATTATACATATAGTTAGCCTGTGTTACATCTATACTATTACAACGTTGTTACTATGCTTATACTATCTCTAGAGCTACAATATAACTTCTCTTTAATATTAAACTAGTATATAGTCTTATATAGTTACTTACATTAGCTATACATTACACTCATAGTTGATAATAATATTGATATCTTATACATTGATGTTAATGTTGTTACTATCACTAGCTTATAATATTTTTATTTCTTAACTTATGATTTCTCTCATTGTATTGTTAGATAATAATTTATAAATTGGTTTGTTGCTTTACTAATAGCATTAACTTTGTTC----------------------------------------------------------------------------------------------------------------</ns2:sequence><ns2:name>KY698937.1_Leishmania_guyanensis_strain_MHOM/GF/2008/HZ2008_clone_HZ2008_24_minicircle_kinetoplast,_complete_sequence</ns2:name></ns2:Sequence><ns2:Sequence dsseqid="sq872" id="sq871"><ns2:sequence>TTAATATAATTTTAAAATAAAATAATAATTTAATCTTATGTTGTTATGTTTATCAAAAATCATCAGAATTCGGGTTAAAATTTTACTCCCCGACATGCCTCTGGGTAGGGGCGTTCTGCGAAAACCGAAAAATGGCATACAGAAACCCCGTTCAAAAATCACCCGAAAATCGCGTTTTTTGGCCTCCCCGTGCACAATTAGGGGTTGGTGTAATATAGTGGGCCGCGCACATCCTCTCGAGTTAGAATTGCTAAAAGTAGGCCTCTTAGAGGCTTGTTTTATTGGATTGAGTTTGGAATTGAGTTATTTTTATTTTAATATGTTTTCTTGTTTAATTTTATTCATAACTATTTGCATTACTGGTTATAAACTAGCTTTGGACTATTAGTTTGATTGTAATAATAATTTATGTGCTATATAGTTTTAAATCTATAATATTACTTTGCTATTACTAACGTTGAATGTTATGATACTGATGGGTAACGTTATAGTTATGGTATAGTAACACTTAGATACTAATATATATTGCCTTTTGTTTAATATTAGGCTTATATCACTCTAATACTATATAATTTAAACTTTACTTACATTGAACTAATCATTAGACTAACGATTAAACTTATAATGTTACTTGTGATATTACATCTTATTGTTAGCTAATACATAACTATCTATTATACTCGTGCTCTATACTTGTATGATCTATTTTGACTAATTTAGATTTAACTGACATGTTACTAGTGTATGATTAGAAAATAATA-------------------------------------------------------------------------------------------------</ns2:sequence><ns2:name>KY698938.1_Leishmania_guyanensis_strain_MHOM/GF/2008/HZ2008_clone_HZ2008_25_minicircle_kinetoplast,_complete_sequence</ns2:name></ns2:Sequence><ns2:Sequence dsseqid="sq874" id="sq873"><ns2:sequence>TTAGTTAAATATAAATTTTAATTTTACTTCGATGTTATGCCTAAGGAGTCGACTCCTTACCTCAAGAAAATGGGGGAAAATCGTACCACCCGACATGCCTCTGGGTAGGGGCGTTCTGCGAAATTCGATTTTTGGCATACAGAAACCCCGTTCAAAAATTCCCCGAAAATCACGTTTTTTGGCCTCCCCGTGCACAATTAGGGGTTGGTGTAATATAGTGGGCCGCGCACCCGACTCGGGCTAGCTCTCGCGAAACTAGGCCTCTTAGAGGCTTGTTTTACGCGTTGAAATAATTTTACAGCATAGACTTGATTTGCTAATTGAATTTATTATATTATATTATTGTTCTCACTTGTATATCATATGTAATACTAACATTGAGTTGGTAATATTGTTTGGTATTGTTATTAATATGTGTTGACATTGTATATTATCTCTATATTATAGACTAGCGTTGTTTCTATACTAGTGCTGTGATAGTATTGGATATAGTAACATTATTAGAAATATATTAGTTACAACTTATATTATATGCTATTTATACTATATTATTACTAATCTATTACATCATTATAACTCGCTATACATACTATTTAAATTGATATTATAATGTTATTGATATGTAACTATAATGTTTCATCTATTTATATTTTTATTTAATTTTATTCTCTTCTCTTTCGTTTGTAATAGTTTGCATTACTGGATAATATTCTTTTTATTTGCTGTAATAATTTTACTTTA---------------------------------------------------------------------------------------------------------------------</ns2:sequence><ns2:name>KY698939.1_Leishmania_guyanensis_strain_MHOM/GF/2008/HZ2008_clone_HZ2008_26_minicircle_kinetoplast,_complete_sequence</ns2:name></ns2:Sequence><ns2:Sequence dsseqid="sq876" id="sq875"><ns2:sequence>AAATAATTTTTATTTATTCGTGTAATACGCGATGTTACTCTGCATTAGAATTTATAAATTTGATAAAAACTAGCTCAAAATCGTACCACCCGACATGCCTCTGGGTAGGGGCGTTCTGCAAAATCGCATTTTTGGCATACAGAAACCCCGTTCAAAAATCCCCCGAAAATCACGTTTTTTGGCCTCCCCGTGCACAATTAGGGGTTGGTGTAATATAGTGGGCCGCGCACCCCGACTCGGGTTAGGATCATTAAAATGTGGCCTCTAAGCACGTATGTTTTTTGATTTTAAAGTTTAGATGGGATAAATGCTTTAATATGCATAAATAGAGCTGTGTTAGATAAATTATTTTATTTACTAATAGAATTAATATGTGTTCTGATTAGAAACTATATTTGATTAAATTTATTTTCTGTGTTATTACTATTGTTATACTTTGATTATATAATTTTAACTATCTATTAGCTCAATGTTAGTAATATGGTGTTACATCGATATATAGTAAAAATATCAGTTTTATATTAGTTATAACTAGTATTTTGGGGTAATATCATAGCTTATAATGCATTACTAATGATACTTGATAAATTTAATAAACTATACTTATAATTTTAATTTTAATGTTACTTGTTGTGTTACTAATTATTATACTCTTATTAGTTCTTATATTAGCTAAAGTGGTTACTCTATATGCTGCTAGTTGTATTGATTACATTCAATTTATTGGTTTAATAATTTATAATAATACATG-----------------------------------------------------------------------------------------------------------</ns2:sequence><ns2:name>KY698940.1_Leishmania_guyanensis_strain_MHOM/GF/2008/HZ2008_clone_HZ2008_27_minicircle_kinetoplast,_complete_sequence</ns2:name></ns2:Sequence><ns2:Sequence dsseqid="sq878" id="sq877"><ns2:sequence>TATAATAACTTTACAATTAAATTAATTTTGTTAAATATTTTGATAATGTTGTTAACAATGTTGTGAAAATTGAGTCAAAATCGTACCACCCGACATGCCTCTGGGTAGGGGCGTTCTGCAAAATCGCAAAAATGGCATACAGAAACCCCGTTCAAAAATAGCCCGAAAATCACGTTTTTTGGCCTCCCCGTGCACAATTAGGGGTTGGTGTAATATAGTGGGCCGCGCACGCCAGCTCGAGCTAGGATCATAAAATTATGGCCTCTTAGAGGCTTGTTTCTCGCGTATTACATCTAATTTGAATATAAATTATTTTTATTTTATTTTTCTCATTTAAATTTATATTGTTGCTAATCTATTCACTAGTTTTAATTATATTTTAATTTATAAACTATAGTGTTCTAATAATGCTGTGATTGATTGCGTGGTTATATTAATTTATTAAATTATAATATTTATTTTATCTAATTATTGTGCTGATGATAGCAATGGTTAGTAATAGATAGATAATAACATATAACTTGTTTAATATATAATATGTGAAGTAATACTATCTCTATTATGTATAATTATCGTTCCATTCATATACTATTACTATGCTTATTGACTATACATCTATTAGTTTTAATTATTGATATACATGGTAATACTAGTATGGTTACGTAACAATAATATTTATTCTTATACATATCTTTTACATTGCGTTACTATGGTTGATGAATTAAACTGATTTAGTAATAATTATAAACTTG----------------------------------------------------------------------------------------------------------</ns2:sequence><ns2:name>KY698941.1_Leishmania_guyanensis_strain_MHOM/GF/2008/HZ2008_clone_HZ2008_28_minicircle_kinetoplast,_complete_sequence</ns2:name></ns2:Sequence><ns2:Sequence dsseqid="sq880" id="sq879"><ns2:sequence>TAGCTTTGATGTATAAATATATTTTTATCTTTGTGATGTTGCTACACTTTTTCTAAAATTTTATAAAATCAGCGATAAAATCGTACCACCCGACATGCCTCTGGGTAGGGGCGTTCTGCGAAAATCGATTTTTGGCATACAGAAACCCCGTTCAAAAATTGCCCGAAATTCGCGTTTTTTGGCCTCCCCGTGCACAATTAGGGGTTGGTGTAATATAGTGGGCCGCGCACCCCGGCTTGAGCTAGGATAGTGGAAATATGGCCTCTAAGAGGCTTGTTACGCGTGTTTCTAACTAAACTCACATTAAAACTAGATTTATTATATTATTCAAGTTAATATTTATTTATATTTAATTATAGCTACTCGCTTTGCGGTATTATATACTATTACTAGTGCTCGCTGTGCGATTATACTATAATATTAGTAAAGCTATAGTGTATTATGTAGCATAACATTTTATAACTCTATGATACTGTCAATACTATGTGTTATTACTCATTATATGCTCCCTTTAATATCAATATAAGTTACAGTTATAGTATTAGGTTAGTATTACGTATATTAACTATTACTACTCTCGATACATACATTGAACTATATCTATACTCAGCGTTGTTATACTATTCTATTGATGTAATATTATTAATTAAATTTAATTTTATATTTTACTAATAGATTATAATTTTTATCTTTTTTATTTACTCGTGTGTTATCATTGCATACTGCGTTAGATAAATAAAT---------------------------------------------------------------------------------------------------------------------</ns2:sequence><ns2:name>KY698942.1_Leishmania_guyanensis_strain_MHOM/GF/2008/HZ2008_clone_HZ2008_29_minicircle_kinetoplast,_complete_sequence</ns2:name></ns2:Sequence><ns2:Sequence dsseqid="sq882" id="sq881"><ns2:sequence>TTAGAACTAGATGGAATTTAAAATTAATTTTGTTTATAATTTAATGTTGCTGTTGAATAGCATCGAAAATAGTCATAAAATCGTACCACCCGACATGCCTCTGGGTAGGGGCGTTCTGCGAAAATCGAAAAATGGCATACAGAAACCCCGTTCAAAAATCCCCCGAAAATCACGTTTTTTGGCCTCCCCGTGCACAATTAGGGGTTGGTGTAATATAGTGGGCCGCGCTCCCCGACTCGGGCTAGGTCTCGTGAAACTAGGCCTCTTAGAGGCTTGTTTTTTTAAAATTAAATATTTTGCTAATAAATAGTTTATAAATTGGATTTGATATGTTATTGATGTTAAATGATATTTATAGTTATATATAATTTGTTCTAGTTAAATAATGTCAATGCTATGTTATTCTATCTTATATTATTGTTTTTGTTTTTGTATTACATCTATAATTATACTATTGATGTTGCTCTATACTCGCTATTGACATGGTATTATATATGATGTATGATACGTAGAATAAGTTGTAATATAATATATTCTATAATGAGTCAATACTAGCTCTATAACGTTACAATGATACGATAATGTCACAATATTAATAATTAGATTGAATTAATATATACTTTTAATGATATGATAACTTTGATTATTTATATATAATTAATACTATGTTTAACGTTATTGATTTGAGTTAGTATAATTTTATCAAATAGTTAGTAATGCTATGTTACCGCTAATGTTATTTAATTA---------------------------------------------------------------------------------------------------------------</ns2:sequence><ns2:name>KY698943.1_Leishmania_guyanensis_strain_MHOM/GF/2008/HZ2008_clone_HZ2008_30_minicircle_kinetoplast,_complete_sequence</ns2:name></ns2:Sequence><ns2:Sequence dsseqid="sq884" id="sq883"><ns2:sequence>ATTAATGTTTAGTTAATTTTTTGTTTTACAATTTTATGCCTAAGGAGTCGACTCCTTACCCCTCGAAAATGGGGGCAAAATCGTACCACCCGACATGCCTCTGGGTAGGGGCGTTCTGCAAAATCGCGATTTTGGCATACAGAAACCCCGTTCAAAAATACCCCGAAAATCACGTTTTTTGGCCTCCCCGTGCACAATTAGGGGTTGGTGTAATATAGTGGGCCGCGCACTTCGGCTAGAGTTAGAATGGCATGAAATAGGCCTCTTAGAGGCTTAAAATTACAAAACTAAAATAAATTGACTTGAATAGAGACTAAACTGTTTAATATGATGTTGCATAGATAATAAATTAATTAATTTAGATTGTTTTAATGTTATTTATATTTTAGTTTATTATATTAGTTTATCGATGTGTTCTAATATAGTTCCGTTGTTAGATAATGTTAATAGTATGATTTTTGTAACTATATGATCCTATGATAGTGATAGTGAGTGGTTACTGACATATTACTAGTTATAACATATATTGATATCTAATATAGTGTATTACTATGTATCCTATTAGCTAACATTTAGCATTCAATTTAATAATTTTATTATTTTTAATTAATGTTATTATAATAGAACTTTACATAATTTATATTTATAATTTTGATATAATTTAATTAATATAAACTCACGATTTACTAGATAGATAAATGTTGTTACTAACTGATTAAATTTGTAATATAGTTTTGATTTTATAAAATT------------------------------------------------------------------------------------------------------------</ns2:sequence><ns2:name>KY698944.1_Leishmania_guyanensis_strain_MHOM/GF/2008/HZ2008_clone_HZ2008_31_minicircle_kinetoplast,_complete_sequence</ns2:name></ns2:Sequence><ns2:Sequence dsseqid="sq886" id="sq885"><ns2:sequence>ATATGAACTAATTTTATTTTCTAAATTTATAAATAAATAATTTACTAAAATATATAATTTTATCAAAAAGTGACATAAAATCGTACCACCCGACATGCCTCTGGGTAGGGGCGTTCTGCGAAATCGCAAAAATGGCATACAGAAACCCCGTTCAAAAATCCCCCGAAAATCACGTTTTTTGGCCTCCCCGTGCACAATTAGGGGTTGGTGTAATATAGTGGGCCGCGCACCCCGACTCGGGCTAGGATGTTGAGAAACTGGCCTCTAAGGCCTTATGTTTTAATGTTTTTAACTTTTAGCTGACATATCACTTTAAATTGAATATTATTTTGTTCTGGTTTGTTATGCTCTATTAAATTACAAATTAGTTTAGATATAATATTAATTTTTATTGAATAACTAATCTATATCTACACTATTATCTTATGCTATACATTAAATGTTACTGTATATAAATCTTATAATTACATACACTGTTACCTCGTTGTTATGGATATGCTCGAACATAGTCAAAATATTCCCTTTTCTAGTTATATTAATATATGTTTCATAGCATTTAATAACATTTTTATAATACTATAATGATAGGTTAGATAATACTACTTTGAATAATAATTATATATAAAGTTTAATATACTTCTACTATAATAATACTTTTGATTCACTTTGTTATATGCTTACATTACTTTCTATCTCTTATAAACTTTTATTGTTTGTAATTATTAGATAATATCGATGTGTTACTATTTGTGTTACGT----------------------------------------------------------------------------------------------------</ns2:sequence><ns2:name>KY698945.1_Leishmania_guyanensis_strain_MHOM/GF/2008/HZ2008_clone_HZ2008_32_minicircle_kinetoplast,_complete_sequence</ns2:name></ns2:Sequence><ns2:Sequence dsseqid="sq888" id="sq887"><ns2:sequence>TATAAATAAAAATAATTTTATATATTGACTGGTAATACTATGTGATAAATATTTAAATGATAGCAAAATTAGGGTCAAAATCGTACCACCCGACATGCCTCTGGGTAGGGGCGTTCTGCAAAATCGCAAAAATGGCATACAGAAACCCCGTTCAAAAATCACCCGAAATTCACGTTTTTTGGCCTCCCCGTGCACAATTAGGGGTTGGTGTAATATAGTGGGGCGCGCTCCCCGACTCGGGCTAGGATGTATAAAATTAGGCCTCTTAGAGGCTTGATTATTGAATTTTAAATTTTTATTCGATGATAATATAATTTTATATTTAAACTAGTCTATTAACTTGTCTATTATTGTTATTTAATTGATGATAACTAGATTTAATAATAGATTAGAATATTAATTTTGTGATAATGATATTTAATATTAATAATTTGATAATTTAAGCTTATCATTGATTATCTATAATATTAGCTCTGGTTGTCGTGCATTATTATGGTATTAGGATTATATCAATTTAATATGACTTCTAATTGCTTTTATATTAGTATTTTAATAGTTTTATCATTATAGAATTAATATAATTAGTAACTCACTATGATACTATGATTATCGCTATTATATTATTATACTTTGGCTATACATGTTTCTATATAGTTAATATATTTATTTCTTTTACTTGTGATTATTATACAATGCATGTTACACTATAATAGATAAAATTTGATATTACATTTGTATACTGATTAGTAGATTAATAATT--------------------------------------------------------------------------------------------------</ns2:sequence><ns2:name>KY698946.1_Leishmania_guyanensis_strain_MHOM/GF/2008/HZ2008_clone_HZ2008_33_minicircle_kinetoplast,_complete_sequence</ns2:name></ns2:Sequence><ns2:Sequence dsseqid="sq890" id="sq889"><ns2:sequence>TATATTTTTAATTATAAACAATTTTAATTTTGTTAATTATGTGGATGATAATCAAAAATATTCAAAAATATGGGTCCGAATTTTACTCCCCGACATGCCTCTGGGTAGGGGCGTTCTGCAAAATCGCAAAAATGGCATACAGAAACCCCGTTCAAAAATCCCCCAAAATTCACGTTTTTTGGCCTCCCCGTGCACAATTAGGGGTTGGTGTAATATAGTGGGCCGCGCACTCTCGCTGAGGTTAGACAGTGATAAAAGTGGCCTCTTAGAGGCTTGTTTTTAGGAAATTAATATTGAATTTGATAGTTTTTATTTTTAGATTAATAATAGACTTTAATGTTATACTATTAATAGATTTAATTTAGTTCTGATCAATAATAATAATTTAGCTCTACTCTGTATATAAATATTTATTGAATTGTTACTATACTTGGAACATATAGTTTGTATGTGAATAATAATTTTATATAATAGCGTTGGTTACTAGTGTTATCATGTAATAGATCTACTATAACATAACTTATATTGCCTTTTGTTATATTATTGATATAGTTTGAGCTATACATTATTAAATTATTATAATAACAATTATTTATAAGTTTATATAGATTCATTTATAATATTATTACACTTTGATATTACTTTATTAACTTTGCATATATAAACATTTATTATACTAGTGTCTTATACTTGTATGGTTACGTGATAGACTAGTAATATTTAATTTAATTTTATCTGTGCATAATATT-------------------------------------------------------------------------------------------------------------</ns2:sequence><ns2:name>KY698947.1_Leishmania_guyanensis_strain_MHOM/GF/2008/HZ2008_clone_HZ2008_34_minicircle_kinetoplast,_complete_sequence</ns2:name></ns2:Sequence><ns2:Sequence dsseqid="sq892" id="sq891"><ns2:sequence>AATTATGAATTATAAAATTGATGTAACACGTGATATTATATTTTATTGAATCTATAAATTTGTCAAAATTAGCCACAAAATCGTACCACCCGACATGCCTCTGGGTAGGGGCGTTCTGCGAAATCGCGATTTTGGCATACAGAAACCCCGTTCAAAAATTCTCGAAAAATGCCCATTTTTGGCCTCCCCGTGCACAATTAGGGGTTGGTGTAATATAGTGGGCCGCGCACCCCGACTTGGGCTAGCTCTCATGAAACTAGGCCTCTTAGAGGCTTGTTTTTAAAATTTAATATTGAATTTGGAATAGAACTGAATAATTATATTTATTTGCTTAAATTGTTTTATTAGATTGCATATTATTACCGATTGGATTACTATAATTGCATACTTAGGTGTTACGTATATGGTTGATTATAATTATTATAGTTTTATTTGAATAAGATTATATCTATCTAGCTCACGTTATTATCTCTGGTTATAGTAATGTGTCTGTGTGGTTACCCGTAATATCAATTGTAACTAATATTAGCTTTATATGTAATAGTATTATCTATAATATTACTAAATTAACTCTAACATTATTATTATTAACTTTTAAATTATTTTAATTGATTATAATTTTTATTTTATTGTGTTACACTAGTTTTGATTATAAATTAATGTTACTAGCTTTGATTGATATAATATTTGCTATACTAGAACTTTATACAGCTATCGTTACTTAATAATATTATTAC-------------------------------------------------------------------------------------------------------------------------</ns2:sequence><ns2:name>KY698948.1_Leishmania_guyanensis_strain_MHOM/GF/2008/HZ2008_clone_HZ2008_35_minicircle_kinetoplast,_complete_sequence</ns2:name></ns2:Sequence><ns2:Sequence dsseqid="sq894" id="sq893"><ns2:sequence>TTATATTTAACATAATTTTATTTAGATTTAGAATTAACTGTTTATGATGTTTAGTGATACAGCGAAAAATGAGGGGAAAATCGTACCACCCGACATGCCTCTGGGTAGGGGCGTTCTGCAAAATCGCAAAAATGGCATACAGAAACCCCGTTCAAAAATCCCCCGAAAATCACGTTTTTTGGCCTCCCCGTGCACAATTAGGGGTTGGTGTAATATAGTGGGCCGCGCACCTCGACTCGGGCTAGCTCTCGTGGAACTAGGCCTCTTAGAGGCTTGAAATTACAGATTTAATTATTTCTCTTTGTTATTTAATATTTAATATTACGATTTTAGTTAAATTAGTTTTAATGTTAGACTAATATATTGTTACGTATGATTAGCTTATATTAGAACTGATTAGTGCTATTATATTATCTGCATTGTGATCATAGTTTGATGTGTATAATAAAATAATAAAATTTATATATAATCTACTCATTACACGTGTTGTAGATATGATACTCGATATTACCCTTTTGAACTGCTTTCTGCATAACTTGTGGCATAATTTCATAGTTTTAGAGTAATAACACTGTAATCTATAATTATACTCTCTTAGTAGTATTATAGTTGCTCTGATAGATGATAATAATTAATTCATTTATATTTATATAACTTTGTATACCATAACTTAACTATTGGCATTCGCTATATTAGAATTATTAAAATTAATGCTAACGTTGCGTTGTAATATTATGATAATTTAATTT-------------------------------------------------------------------------------------------------------------</ns2:sequence><ns2:name>KY698949.1_Leishmania_guyanensis_strain_MHOM/GF/2008/HZ2008_clone_HZ2008_36_minicircle_kinetoplast,_complete_sequence</ns2:name></ns2:Sequence><ns2:Sequence dsseqid="sq896" id="sq895"><ns2:sequence>ATTATTTTTCATTACATAGCTTAATAATAAATTTAAATTTAGTGTCTTACGTGTTTATTTTTTATAAAATGGGGTCAAAATCGTACCACCCGACATGCCTCTGGGTAGGGGCGTTCTGCGAAAATCGAAAAATGGCATACAGAAACCCCGTTCAAAAATACCCCAAAATTCGCGTTTTTTGGCCTCCCCGTGCACAATTAGGGGTTGGTGTAATATAGTGGGCCGCGCATCCCAGCTCAGGTTAGAACTCGATAAAAGTGGCCTCTTAGAGGCTTAAAAATTAAATTCTAACTTGAATGGAATAGTTTTGATTTAAAGTTAACTATAAATTGAAATTTAGATTGTTAATGTGGAATAATATTATTTATTTTGATTAATTCTATTTTAATTTAATTTATCGATAGTTAATTTATTTATGTTCTACGTTGTTACTCTATGTATGAGAACACAATGATATCTATAACTAGCTCAACTGTGTGTTAATATGGTATAAGATAGGATAGTATTACTACATATTAATATATAATATATATTGGAGCTAATATTGCTCTATTATCAGTGTATTACGCGATAACATTGACAATAATATAATTTTAATTATTAATAATTTTATTTTATAACTACACTATACATATAACTTTATTGATAATGTTGCTGTATTATTGTGCTGGATAATTACATATAATACGCTATACTTTATATTTATCTTACAGTGTTTGACTAGTTTTATAATATAGTTCAATTTAGTAAAT----------------------------------------------------------------------------------------------------------</ns2:sequence><ns2:name>KY698950.1_Leishmania_guyanensis_strain_MHOM/GF/2008/HZ2008_clone_HZ2008_37_minicircle_kinetoplast,_complete_sequence</ns2:name></ns2:Sequence><ns2:Sequence dsseqid="sq898" id="sq897"><ns2:sequence>ATAACATTATAAATTATTTTTGTTATCTTGTGTTACACGTTTTTAGTTTTATGAAATTTATCGCCAAAATCTGATAAAAATCGTACCACCCGACATGCCTCTGGGTAGGGGCGTTCTGCAAAATCGCAAAAATGGCATACAGAAACCCCGTTCAAAAATCCCCCGAAAATCACGTTTTTTGGCCTCCCCGTGCACAATTAGGGGTTGGTGTAATATAGTGGGCCGCGCACCTCGACTCGGGCTAGCTCTCGTGAAACTAGGCCTCTTAGAGGCTTGATTTATCGTTGCTAACGTGGAACAGCATAAATTTAATTATTTGGTTAAGATTGAAATAGATTTATTAATAGATTACATATAAATTATATTTTGATAACAATTTTAATACTATACTGCACCGATTAGCTTTCTGTTTATGATTATTGATTAGTTCTATTACGTTACGTATATTGATAATGATAGAGTTATAATTCTATCTAATAGTTCTCGCTGTGTTACATACGATAATACTAGCAATTACAATATATTCTGATATATGTTACACTCATTACTATAGTATCACATTAGCTATCTATAAAGTTTAGACTAGTGATAATAATGTTGTTATTACATGTTTATAATTAATTTAACTTTTCATTAACAATATAATTTTTATTTTATTAGATTTTATTTACTATATGCTTTATTTAAATTTGAACTGCGTTAGTGCTGATTAATGTTACTATGTGTTCTAATCAATATTAAATTAATAA-------------------------------------------------------------------------------------------------------------</ns2:sequence><ns2:name>KY698951.1_Leishmania_guyanensis_strain_MHOM/GF/2008/HZ2008_clone_HZ2008_38_minicircle_kinetoplast,_complete_sequence</ns2:name></ns2:Sequence><ns2:Sequence dsseqid="sq900" id="sq899"><ns2:sequence>AATTTTGTTTTAGAAATAATTTAATTCAACGTTGTTATGCCTAAGGAGTCGACTCCTTACCCGCAAAAATGGGGGCAAAATCGTACCACCCGACATGCCTCTGGGTAGGGGCGTTCTGCGAAATTCGAAAAATGGCATACAGAAACCCCGTTCAAAAATCCCCCAAAATTCGCTATTTTTGGCCTCCCCGTGCACAATTAGGGGTTGGTGTAATATAGTGGGCCGCGCACATCCTCTCAAGTTAGAATGCCTCGAAACTGGCCTCTTAGACCGTATGTTTTTGAATTTTAAGATTTTATGGTTATATTGTTGATAATTAACTTTAAATTTATATTTATTTATTATTTATTTAATATTAGTTTGGTTATTAGTTATCTAATTAGTTCTAGTTTGATTAAATAATTGTTTCGATAATATTACTTGATATAGATTACATTATTGAATATTATTATATATAAAATTATAACTATGCTTCGTTACTATCATGTCTATACTCATTACATACTCTCACATTACATAATATATATTAGTTATATTTGATATTGGGCTATTATATCGTATTATGATACATTATAAAATAGTTTTATTAATATACTATAACTTTATATAACTTTGCTCATTGATGTAATAATTTAACGGAACGTAATTAGATCTAATAATTAATAATTAATATATTACTTTGACTTTATCAATTAAATTAACTATTGTTAGCACTGATTAGAGCTGTATTAAATAATTTTAATTAGCTGTTTATGTTTATT-------------------------------------------------------------------------------------------------</ns2:sequence><ns2:name>KY698952.1_Leishmania_guyanensis_strain_MHOM/GF/2008/HZ2008_clone_HZ2008_39_minicircle_kinetoplast,_complete_sequence</ns2:name></ns2:Sequence><ns2:Sequence dsseqid="sq902" id="sq901"><ns2:sequence>AGTAACACTATAAATTAATTTTGTTAAGCTGTTCATGATGTTATTAAATTTTAATAAAATGTTGGAAAATGGGCATCGAATTTTACTCCCCGACATGCCTCTGGGTAGGGGCGTTCTGCAAAATCGCAAAAATGGCATACAGAAACCCCGTTCAAAAATCACCCGAAAATCACGTTTTTTGGCCTCCCCGTGCACAATTAGGGGTTGGTGTAATATAGTGGGCCGCGCACCTCGACTCGGGCTGGATCCTCGGGAACTAGGCCTCTTAGAGGCTTGATTTTTAAATTCTAAAATAATTTCACTTTGATTTTGATAATAGGCTTATAATATTGTTTTATTGCTTGATATTAAATATATTTTTATATTAACTATTATCTCGTTTTATTACTAGGCTATTACGTCACTATATTAGCTCATTGATTAGTAATGTTAGTATTGATAATGATAATTTATAATAATTTATCGTATTACATCACTATACTTGGTTATATGCTAAATCTATAAAAATATATGTTTTCCTTTAATATAAATAGCAGTTGTAGCATTATTTTATATGTTTTTAATAAATTTAATAACTTTGATAAAACTATGATCATACTTATATATAACTAACTATTACACTCAATGTTATGCTGAATTAATATTACTAGTTTATTTAATATAATATACTAATAATTATACTTATCATAGTTCTTATATGCATGTTTGTCTGGCTAGTAGTTATATGTTCTGTTATAATTAATAAATATT------------------------------------------------------------------------------------------------------------</ns2:sequence><ns2:name>KY698953.1_Leishmania_guyanensis_strain_MHOM/GF/2008/HZ2008_clone_HZ2008_40_minicircle_kinetoplast,_complete_sequence</ns2:name></ns2:Sequence><ns2:Sequence dsseqid="sq904" id="sq903"><ns2:sequence>AGATTAGTGTGTTGTCTGTTCATAAACTTTTTATTTTCAAAATAATATTTTTATTAAATTCATCAAAATTCGACATAAAATCGTACCACCCGACATGCCTCTGGGTAGGGGCGTTCTGCGAAATTCGAAAAATGGCATACAGAAACCCCGTTCAAAAATCCCCCGAAAATCACGTTTTTTGGCCTCCCCGTGCACAATTAGGGGTTGGTGTAATATAGTGGGCCGCGCACCCCGACTTGGGCTAGCTCTCGTAAAAGTAGGCCTCTGAGCAGCCATATTTTTATTTTTTAACTTTGGATTGGTGTTATTGTTATTTTAATGTTATAATTATTTTGTTACTCTATCTTAGCTTATATATTCACTGCTACTGGGTAATATGCTAGTTCTGTTTTAGTAATAATATTTAATTTGTACTATATCAGTTTTGTTATATATAAATTTTATAATAGCGCTGTGTTATACGTGTATACAATGATGATACATAATGATAGTGTTATAATATGGCATAGAATATATTGCCTTTAATATGATAATAAAGGTATTACACTATATAACAATACTATACACTATATAATGGAACTATGAGTATTACTATACGTTACGATGATAGAACTGAATGGTATAGAGTATAATATAATATAATATGGATTGAGAATTATAATAATAATAAATTTAATTCTTTATCTCTTCTTTCAATGTTGTGCTTAGTTAGCTCTAATAATTTTATTATATTAGTTTTA----------------------------------------------------------------------------------------------------------------------</ns2:sequence><ns2:name>KY698954.1_Leishmania_guyanensis_strain_MHOM/GF/2008/HZ2008_clone_HZ2008_41_minicircle_kinetoplast,_complete_sequence</ns2:name></ns2:Sequence><ns2:Sequence dsseqid="sq906" id="sq905"><ns2:sequence>AATATAATTTTAAATTATTATTTAATTCGTGTTGCATTTTATTATTGTGGTTCATTAAATTTTATAAAATCGGGGGAAAATCGTACCACCCGACATGCCTCTGGGTAGGGGCGTTCTGCAAAATCGCGATTTTGGCATACAGAAACCCCGTTCAAAAATCCTCGAAAAATGCCCGTTTTTGGCCTCCCCGTGCACAATTAGGGGTTGGTGTAATATAGTGGGCCGCGCACATCCTCTCGAGTTAGAGACACTAAAAGTAGGCCTCTTAGAGGCTTGATTTCACAGTTTTAATATTGTTTTGGAATATAATAATTTATTTCTAATTTAGATCTAATTTTTATTTATAATTATTTATATTATCTGGTTATATGCATGTTTATTCAAATAATACACTGGTTATATAATTAATAATTAGTTTGTGTTATACTATTATAGTTATGATATCGAAACTATATTACATACTATATCAGTGCTACTATGTCTATAATACTATCTGTATTACCCTCGTAACTGCTTTGTAACTAATATGTAACATGTAATTTACTAGTTTTATACAGTATTACTCATTATATTTATAAATTTAACTATGATACTACTTTATACACTTTTATTATTCTTACATTAGAATACTATTTGTTATTATAAATTAAAACTAATACTATTACTTGATTACACCTTATACATAGCTGTTAGTATATTTATGTGTTACTCTAATAGCGCTGTTATAGGCTTAATTAGTAA---------------------------------------------------------------------------------------------------------------------</ns2:sequence><ns2:name>KY698955.1_Leishmania_guyanensis_strain_MHOM/GF/2008/HZ2008_clone_HZ2008_42_minicircle_kinetoplast,_complete_sequence</ns2:name></ns2:Sequence><ns2:Sequence dsseqid="sq908" id="sq907"><ns2:sequence>AACTAGTTTTGAAAATAATATTATAATAGCAGTGTTAATGTTAGTGATGATTATAAAATATCTTAAAATTAGCTCTAAAATCGTACCACCCGACATGCCTCTGGGTAGGGGCGTTCTGCGAAAATCGATTTTTGGCATACAGAAACCCCGTTCAAAAATTCCCCAAAATTCGCGTTTTTTGGCCTCCCCGTGCACAATTAGGGGTTGGTGTAATATAGTGGGCCGCGCTCCCCGACTCGGGCTAGCTCTCGTGAAACTAGGCCTCTTAGAGGCTTGAAATTTAAAATCTAACTATTCACGGAATAAAACTGGATTGATTATTGTTATGATGTTAATTGATGTTAAACTTTTATTAAATATATTTATTTTAATTTTAATTGCTGCTAGATTATATATTGATTATAATATTTAATTGTGTCTAATGTTAAATATAAATTTGTTATACTATTCATTACGTATAGTTCTCTGTGTTATTACAATTCATTGACATAGCTCCATACTAGTATATTCACAGAATAAGTTATATATGATATGATATGATACTATACACATTACTAATATTATACAGCTGGCTTTCGTCATTATAGTTGAATAATAGTTTTATTAATTTTAATAATTTTGTTAGGCTATGGTTACAAATTGATTTACTATTTATAACTTACAATTCATTTTACTTATACTGCACTGATTATTTAGATTTATTAGTTTTAATATTACTGTTACGTGCTTAGACAATATAA----------------------------------------------------------------------------------------------------------------------</ns2:sequence><ns2:name>KY698956.1_Leishmania_guyanensis_strain_MHOM/GF/2008/HZ2008_clone_HZ2008_43_minicircle_kinetoplast,_complete_sequence</ns2:name></ns2:Sequence><ns2:Sequence dsseqid="sq910" id="sq909"><ns2:sequence>TATAAAGTTTGTTATATGCGTGTTATATGTGGAATTAGTTTTTATAAAAATAATAAATTTTCTCAGAATTGGGCATTAAATTTTACTCCCCGACATGCCTCTGGGTAGGGGCGTTCTGCGAAATCGCATTTTTGGCATACAGAAACCCCGTTCAAAAATCCCCCGAAAATCACGTTTTTTGGCCTCCCCGTGCACAATTAGGGGTTGGTGTAATATAGTGGGCCGCACACCCAAGCTCAGGTTAGGATTGCATAATATAGGCCTCTAAGAGGGGATATTTTTATTTTCTAGCCTCTAATAGGCTGTTTTATTTGGTTTGAGTTTTATTTTGATTTATAATTATTATTTGTTATTTATATTTATAATAATACTGTTCTAATCTGTTCTAGTTTATTACTAATATGCACTATATCGGAACATATAATAATATTATATCTAGTTTGTGTAATAGCTATTATTTTTAACTATAATTATACTATAACGACTCATTACCCTAGTATTATAAATATTCCCTTTTGTAACTGCTTTTATATGATATTTTACTATAGTTTTAATAGATAATAGCATTATAGTATTGAGCTAGCTTTGATATAATAACGTTACTATGATTAGATAATATGTGCACTGATAATTAATTAAATAATATATAATGTTTATTACAATGTTAATATGAATAACACTTTTTATTTTCTATGTTTACTTGCTATCTAGTTATTACATTTAATTAATTATATTTTAT-----------------------------------------------------------------------------------------------------------------------</ns2:sequence><ns2:name>KY698957.1_Leishmania_guyanensis_strain_MHOM/GF/2008/HZ2008_clone_HZ2008_44_minicircle_kinetoplast,_complete_sequence</ns2:name></ns2:Sequence><ns2:Sequence dsseqid="sq912" id="sq911"><ns2:sequence>ATTTTAATCTTCAGTGTGTTATGCGTCAATGTGATAATTATTTTTAAAATATTTAATAATTCTAAAAATATCGATTAAAATCGTACCACCCGACATGCCTCTGGGTAGGGGCGTTCTGCGAAAATCGATTTTTGGCATACAGAAACCCCGTTCAAAAATTCGTGAAAAATGCCCATTTTTGGCCTCCCCGTGCACAATTAGGGGTTGGTGTAATATAGTGGGCCGCGCACCCCGACTTGGGCTAGCTCTCGTGAAACTAGGCCTCTTAGAGGCTTGATTTTTATTTTTTAACTTTTTCTGTTTTATAATTGTGATCTGATTCATAAAATATAATATTTTTAATTATTAGTTACATCGTTGCTCTGATTTGATTATATTGATTAGTAAAATTATTATTTAATTATATTAACTTTGTTGTTACGATGTTATTATATTGAATGATATTATATATTTTGAATAACATTATTATCTCAACGTTACGTGTATTAGATAATAGCTCATTACTAGGATATTCTAATATAAATAGCAATTGCAGTTATATTACGTGGTTATAATTATAAATTTACTGATAATACTATAAACGTTCTCGCTAACAATAATAACTATGTCTACACTTATATGATGCATTGTGATAGTAAAAGAATAATAAATTTAATTAATATGATATTGTTAATATTTTACTTTACATTAAACTCTTATCTGATAACTTTAATCATTAGTGCAATAACATTAACTCGCTTAGAAATA---------------------------------------------------------------------------------------------------------------</ns2:sequence><ns2:name>KY698958.1_Leishmania_guyanensis_strain_MHOM/GF/2008/HZ2008_clone_HZ2008_45_minicircle_kinetoplast,_complete_sequence</ns2:name></ns2:Sequence><ns2:Sequence dsseqid="sq914" id="sq913"><ns2:sequence>AAATGATAAATAAATAAATTTAAATTTTAAATAATTATTTTTCTGTTATTATGTGGTTATAGTGAAAAATTCGATTAAAATCGTACCACCCGACATGCCTCTGGGTAGGGGCGTTCTGCAAAATTCGATTTTTGGCATACAGAAACCCCGTTCAAAAATCACCCGAAAATCACGTTTTTTGGCCTCCCCGTGCACAATTAGGGGTTGGTGTAATATAGTGGGCCGCGCACCCCGACTTGGGCTAGAATCATAAAAACATGGCCTCTAAGAGGCTTGTTTCTCGCGTATTAAGATAGAATTGGAATTAAATATTTTATAACTTAAATTTGATATTAAAATAATATAGTTTTGATTAGCTAGATGTTATTAATATATTTACTAATCTAGTTTAATACTAACGTTATGTAATATTGTTTCGTAACATTACTAGTTCATTGATATAGTCTAATTATAATAGTTTTAATAATTTTATATAACCTTACCTGTATTACGCGTTGATAGTCAATATAGTGCTCCCAATATAAGTTACAACTAATATTAACTAGTATTTAACTATATTATATCGATAATACACACTCTATACGTTATAGTAACATTGATTTATTAAATTAGTAATGATAGAGTATGATATGTGTTAATTGTATATAATTTTTATAATTAATAATATTTTTACTAATGTGATTTGAAATGTTACATTACCTGTCGCTTATATATAACTGTGACATAATAAATATTTTATTAATTAATATTGTTAATGAGTT-------------------------------------------------------------------------------------------------</ns2:sequence><ns2:name>KY698959.1_Leishmania_guyanensis_strain_MHOM/GF/2008/HZ2008_clone_HZ2008_46_minicircle_kinetoplast,_complete_sequence</ns2:name></ns2:Sequence><ns2:Sequence dsseqid="sq916" id="sq915"><ns2:sequence>TACTATTATTTTATACTAGTATACGGTTTGAATAATATTTTGTTTGCAGTGTTATGAGATTGAGAAAAATGAGGATAAAATCGTACCACCCGACATGCCTCTGGGTAGGGGCGTTCTGCAAAATCGCAAAAATGGCATACAGAAACCCCGTTCAAAAATCCCCCAAAATTCGCGTTTTTTGACCTCCCCGTGCACAATTAGGGGTTGGTGTAATATAGTGGGCCGCACACCCCAGCTCAGGTTAGAATGTTGCGAAAGTGGCCTCTAAGGCCTTATAATTTTAAATTCTAGCCTTGTTATGCTTATTTTAGATTTAATATTATTTAATAATTTATTTTTATAATATATTTCTGCTCGTTACTATTATTGACAATGATTAGCTCTAGATATAATTATTTAAATAGTTAATATAATTTGTGTTATAATGTTACTAATACTATTTTATAATTTAACTATAGCTGTTCCATTACTGTGTTATTATGTGTCATTAACGGCAATACTAGATAATACTAATTAGTACTAATATATATTCTATATTGGGCTATTATATGACACTAATAGATTACTATGATTGTTTAACGTTATCGATATTATAATAATAAAACTATACATTAACTATGTGATATAATGATGTGACTAGAGTATTACTATGTTAGAACATTGTAAGTTTGTTAATAAATAATTTAACTTTTAATCTATCTCTTTATAATTATGCGCTAGTTATATTCTAATTTTATTTTGACATTAGT-------------------------------------------------------------------------------------------------------------</ns2:sequence><ns2:name>KY698960.1_Leishmania_guyanensis_strain_MHOM/GF/2008/HZ2008_clone_HZ2008_47_minicircle_kinetoplast,_complete_sequence</ns2:name></ns2:Sequence><ns2:Sequence dsseqid="sq918" id="sq917"><ns2:sequence>GCTAATAGATGGATGGTGTGTTAATATGTTTTAGATAAATTATTTATATTTTATAAAATTAGCTGAAAATGGGGTCCGAATCGTACCACCCGACATGCCTCTGGGTAGGGGCGTTCTGCAAAATCGCATTTTTGGCATACAGAAACCCCGTTCAAAAATCCCCCGAAAATCACGTTTTTTGGCCTCCCCGTGCACAATTAGGGGTTGGTGTAATATAGTGGGCCGCGCACCCCGACTCGGGCTAGCTCTCGTGGAACTAGGCCTCTTAGAGGCTTGATTTTTAAAATCTAACTTTTACTAACTTGAATTTAATATTTGATTATTATTTTTAACTATTACTCGTTTATATACATAGTTGTTCTGTTGTTATACTAGTATGTCGCTAGTTTTGTTATTGAATTGTATATTGACAGCCTATTACATGTATTAATCGTAATAATTAACGTTATCTATATTTAGCTATCTCATGTGTTACATAGTATACTCCTTAGGTAAGGAGTCCCACATAACTAATATTAATATTAGTTGGGTGGGTATTATAGCATTATACACTATCATTGGCTAAGATTATACTTATTGACTATAAAGTTATAACTATATTGAATACTATACTATGTTACTAATATGGAACTGATATTTAAATATAATGATAATAGCTTGTTTGTGGAATGTTATAATATTGTTACTCTAATATATTTTATATAAGCTATCGACGTTAATAATAATAATTTAATGTTAC-----------------------------------------------------------------------------------------------------------------------</ns2:sequence><ns2:name>KY698961.1_Leishmania_guyanensis_strain_MHOM/GF/2008/HZ2008_clone_HZ2008_48_minicircle_kinetoplast,_complete_sequence</ns2:name></ns2:Sequence><ns2:Sequence dsseqid="sq920" id="sq919"><ns2:sequence>ATATAAATTTTATTTAATTGATTATTAATTGATGTTACTCTGCATTAGAATTTATAAATTTGATAAAAACTGGGATAAAATCGTACCACCCGACATGCCTCTGGGTAGGGGCGTTCTGCAAAATCGGAAAAATGGCATACAGAAACCCCGTTCAAAAATACCCCAAAATTCGCGTTTTTTGGCCTCCCCGTGCACAATTAGGGGTTGGTGTAATATAGTGGGCCGCGCACCCCGACTCGAGCTAGGATCTCTGGAATTAGGCCTCTAAGCACGTATGTTTTTAGATTTTAAACTTTAATTGAGATAAATGTTTTTATATGCTTAAATAGAGCAACGTTAGACTTATTATTTATTTAATTGGTAGTTTTAATATGTGTTCTGATTAGAAACTATATTATATTAATTTTATTATCTACGTTGTTACTATTGATAGCCTAACATTATATAATTTTAACTATCTATTAGCTCAGTGATAGTAATATGGTGTTACATCGATATATAGTAAAAATATCAGTTTTATATTAGTTACAACTAGTATTTTGGGGTAATATCATAGCTTATAATGTAATACTATTGTTACGTAATACATTTGATAAACTATACACATACTTTTAATTTTATTGTTATTTACTATAATACTTATTGTTATTCTTTTATTAGTTTTTATATTAGCTAAAGTGGTTACTCTATATGCTGCTAGTTGTGTTGATTATATTTAATTTACTAGTTTATTAACTAATACTGTTACATA-----------------------------------------------------------------------------------------------------------</ns2:sequence><ns2:name>KY698962.1_Leishmania_guyanensis_strain_MHOM/GF/2008/HZ2008_clone_HZ2008_49_minicircle_kinetoplast,_complete_sequence</ns2:name></ns2:Sequence><ns2:Sequence dsseqid="sq922" id="sq921"><ns2:sequence>TATAATTTAATTTGCCATAACACTATTAATATTGATTTGCCTAATACCTCGACTCATTACCTCGAAAAATTGGCATAAAATCGTACCACCCGACATGCCTCTGGGTAGGGGCGTTCTGCGAAATCGCATTTTTGGCATACAGAAACCCCGTTCAAAAATCCCCCGAAAATCACGTTTTTTGGCCTCCCCGTGCACAATTAGGGGTTGGTGTAATATAGTGGGCCGCGCTCCCCGACTTGGGCTAGCTCCTCGGGGAGTAGGCCTCTCAGAGGCTTGTTTTTTAAAATTTAATTTTAATTCACATGATTCAGATATTTTATTTTTAAATTAATGAAACTGTTTTCTAATTTGGTTAATAGCTACATATAATAATTGATTTTATAACATTACAGATTTGATTAATATATTTGACTGTTACATGTTTTATATAGTGTTGATTACTATAACTATGATATAACCTGCTCTATTATACTATGTAATGCTAGTTTTGATAGTATTACTAAATTTTATAAAATAACTAATATCTCCTTTGCTTTGTTCTAATAATATCGATAATTTAGAGCTAATAAGAACATTATAATATTGATGAATATGATTTAATGATATTGAATATTTATAATAATATATTTATTGATTAACTTGATCATACTTATATATTACTAATCTTTTTACTAATTTGATACTGCTATAATGTTATCTAATTGTGTTACTAGCATTGTGCTAATATTATTTATTTAATTTTTGATAAACAATATTT-----------------------------------------------------------------------------------------------------</ns2:sequence><ns2:name>KY698963.1_Leishmania_guyanensis_strain_MHOM/GF/2008/HZ2008_clone_HZ2008_50_minicircle_kinetoplast,_complete_sequence</ns2:name></ns2:Sequence><ns2:Sequence dsseqid="sq924" id="sq923"><ns2:sequence>CTAATAGTTTTATTTTATTATGCGCTAACGTGATATTAATTTTTATAATTTCATAAAATATTTAAATTTATCGAATAAAATCGTACCACCCGACATGCCTCTGGGTAGGGGCGTTCTGCAAAATCGCGTTTTTGGCATACAGAAACCCCGTTCAAAAATCCTCGAAAAATGCCCATTTTTGGCCTCCCCGTGCACAATTAGGGGTTGGTGTAATATAGTGGGCCGCGCACATCCGGCAGAGCTAGAACTCGTGGAACTAGGCCTCTTAGAGGCTTGTTTTTATGAATTGAATATTTATTTTGATTTTAAACTTATTTTAGTTAAATTGATTTATATTTATATGTTTTGCTCTGTTATTAATTATTTTTAATTACTAATATTCAATTTATTTAATTGTTTTCATTATATAGCTAATTATAGTTCTAATGTAGTGATAATATTGTTACTATAATGTGCACTATCTATATACTATGATGTAACGTTATTAGCCTCGGTATACGCTAGATAATAGTAATATAACTGCTTTGTAATATATATTGGCTAGTAAAATTGATAATATTTATAGAATTAAGATAATACTAACTCTATACTTATAATAATATTATTGGTTAGATATAATTTTGAATATACTTATTTAATTCTAATTATTACTCTACGCTACTTGATCTTTACTCGTGCTATTACTATCTATTGAGTGTAATATTATTAATTCTATTGTATTACTAATGTTAGATCTAAAATTAGAACA--------------------------------------------------------------------------------------------------------------</ns2:sequence><ns2:name>KY698964.1_Leishmania_guyanensis_strain_MHOM/GF/2008/HZ2008_clone_HZ2008_51_minicircle_kinetoplast,_complete_sequence</ns2:name></ns2:Sequence><ns2:Sequence dsseqid="sq926" id="sq925"><ns2:sequence>TAAAATGTTTCAAATAAAATAATTTAATTGTGTTATTAGAGTAAGGAGTCGAGTCATTACCAGTAAAAATTGGGCTAAAATCGTACCACCCGACATGCCTCTGGGTAGGGGCGTTCTGCGAAATTCGAAAAATGGCATACAGAAACCCCGTTCAAAAATACCCCGAAAATCACGTTTTTTGGCCTCCCCGTGCACAATTAGGGGTTGGTGTAATATAGTGGGCCGCGCACATCCTCTCGAGCTAGAACTCTATAAAAGTGGCCTCTAAGAGGCTTGGAATTCGAGTTTTAAGGTTTGTCAGAATAAAATTATTTTTAATTCTATTTTTGATCTAATTTAGCTCTGTAATGTTAATGATTACGTTATATTATTAGATAATGATAAATAGTTTTGTATAGTTTAATTAATTATTTTATTATTAGTAATTATTATTAGATTTTATTGAATAGACTTATAACTTTACTAAATGCTGTTCTATTATAGTTTAGATAGATGTAATACTGCTCATTACTAGAATAACTAATATATATATTATATTATACTGATATCTATGCTATTACACCTTACTCTATAATGATATAACTATGTCATACAATTTTAGTATTACTTGTATTCAATAAAGTTTATTTTTTATATCTTTTTAATTATTTTCATTATTGCTTGTGATTACTAGTTTAGATATTTTAATTGTCGCTAATATAATTATTTGACTAGTGTTAGCTTTATAAATTTAATATTAATAATGATAAT------------------------------------------------------------------------------------------------------------</ns2:sequence><ns2:name>KY698965.1_Leishmania_guyanensis_strain_MHOM/GF/2008/HZ2008_clone_HZ2008_52_minicircle_kinetoplast,_complete_sequence</ns2:name></ns2:Sequence><ns2:Sequence dsseqid="sq928" id="sq927"><ns2:sequence>AAATTAGTTTTAGATAAAATTTAAATTTGACTTTGTTACTCGCATTAAATATTATAAAAATTAGAAAAATCTCTATAAAATCGTACCACCCGACATGCCTCTGGGTAGGGGCGTTCTGCGAAAATCGATTTTTGGCATACAGAAACCCCGTTCAAAAATTGGTCGAAAATCACGTTTTTTGCCCTCCCCGTGCACAATTAGGGGTTGGTGTAATATAGTGGGCCGCGCACTCCCCGCTAGGTTAGAATGTCGGGAAACTGGCCTCTAAGGCCTTATAATTTTAGTTTTTGCTGTCTTTCCCTTGTTATGCTAGTTTTTAATTTTAATTTTATAATTATGCTAAATAAATTTATTATTTTAAGTTTATATGCAACGTTAGACTAGTATTGATTGGTATATTAAATTATATAGTTTTGTTCGTAATAATACTTTATCTATAGTTACTATGATTGTTCAATGATATCATAATAGCTCTGTATACGTGGGTAATGAGTGTATAATAATATATGCATAGAATAAGTTATATATGATATAGTAACACTATCGGCTATAATACTAGCATTATACGTATCATTAAAATTGTATTCTAATAATTTAATATTATTGAACTGTGAATGAACTGTGTTATTACTATTATGATATTTTTATTACTTATAGTTTACAATCTATTTTATCTATACTGCACTATATTAACTACTATGTTAGACTACATATTGTTTTGATTCACGTAATAAATATT-----------------------------------------------------------------------------------------------------------------------</ns2:sequence><ns2:name>KY698966.1_Leishmania_guyanensis_strain_MHOM/GF/2008/HZ2008_clone_HZ2008_53_minicircle_kinetoplast,_complete_sequence</ns2:name></ns2:Sequence><ns2:Sequence dsseqid="sq930" id="sq929"><ns2:sequence>ATTAGACAGTAATTATTTTTATAAATTTATTATGTGTTGCCTAATGAGTCGAGTCATTACCATCAAAATTGGGGTCAAAATCGTACCACCCGACATGCCTCTGGGTAGGGGCGTTCTGCGAAATTCGAAAAATGGCATACAGAAACCCCGTTCAAAAATACCCCAAAAATCACGTTTTTCGGCCTCCCCGTGCACAATTAGGGGTTGGTGTAATATAGTGGGCCGCGCATCCCGGCTTGGGCTAGGATGGCATAAAAGTGGCCTCTAAGGGCTTATAATTTAGAGTTTTATATCTTTTTAGAATAATTAATTATTTCTAATTTAAAGTTTAATTAAATCTATACATAGTGCGGCTATTATGTCTATTTAGTAATAAAATATTTTATTTATAGTTAATAGATTGGCTGATTGTATACTAGTTTAATAGTTTATTACACTATCAATAGACTGGTAACCTTGATTATATAATTATCTGTTACTATGGTTGTAATAGCTCTAAATACGTGATAATATATATTGCCTTTGCTTTGTAATATGATAGTTCTGATAATACTACATTATAGCTAAATTGAACTATATAATATACTAACTATGTTTATTAATAATTATACACTGACATAATAATATTATTACACTCTAATTATAAATTCTTTTCTCTGTGGTATTACGTGTAATGAGAGAACTGTTATATACTAAATAATAATAATTAACATTAGTTTTATTAATTAATAGTTTACATTTTG-------------------------------------------------------------------------------------------------------------------</ns2:sequence><ns2:name>KY698967.1_Leishmania_guyanensis_strain_MHOM/GF/2008/HZ2008_clone_HZ2008_54_minicircle_kinetoplast,_complete_sequence</ns2:name></ns2:Sequence><ns2:Sequence dsseqid="sq932" id="sq931"><ns2:sequence>TATATTTTTAAAAATAAAAATAATAATTGCCTTAGAGGCGGTGTTACAGTGTTTATAATTTCAATAAAATGAGCATAAAATCGTACCACCCGACATGCCTCTGGGTAGGGGCGTTCTGCGAAATCGCGATTTTGGCATACAGAAACCCCGTTCAAAAATCCTCGAAAAATGCCCATTTTTGGCCTCCCCGTGCACAATTAGGGGTTGGTGTAATATAGTGGGCCGCGCACCCAGACTTGGGCTAGCTCTCGTGAAACTAGGCCTCTTAGAGGCTTGATTTTTATTATGCTAGATAAAATTAGAATTAATGTTGTTTTCTAATATAAACTTTGCTATAACTATAATTTTGCTCTGTTATATTACTAATTAGAACTATATATCTAGTTTGATAATCAATATGTTTTATTTGAATAGTTTTATTTAATTAATTTTAATAATTGATATAATTATATTTTGTTTCGCTGGCGTTAGATAATGAGTGTTACTATGTATTAGCTCAAAATCATAGAATAAAGCAATATATAACTAATATGTGGGGTAATAATGTATTATGATATTTATAATGCTAACGATAACTATATAATCTATGACATTACTCTATTAAAATTATTATTAAATTATGATATAGTTAGTTTCACTGTTGCATACATTAATTTGATTTATTTAATTTTACTCTTTATGATAATAATTGTTTACACTATAGTCTATTACTAGCTTGATGTTAGCAACAATAAGTAAA-----------------------------------------------------------------------------------------------------------------------</ns2:sequence><ns2:name>KY698968.1_Leishmania_guyanensis_strain_MHOM/GF/2008/HZ2008_clone_HZ2008_55_minicircle_kinetoplast,_complete_sequence</ns2:name></ns2:Sequence><ns2:Sequence dsseqid="sq934" id="sq933"><ns2:sequence>TGTTTTAATAATAAATTATAAATTGTTTCGAAATAATATTTTATCTTATGTGTTGTTATAGTTCCAAAATCAGCATAAAATCGTACCACCCGACATACCTCTGGGTAGGGGCGTTCTGCGAAATCGCGATTTTGGCATACAGAAACCCCGTTCAAAAATCCTCGAAAAATGCCCATTTTTGGCCTCCCCGTGCACAATTAGGGGTTGGTGTAATATAGTGGGCCGCGCACCCCGACTCGAGCTAGGATGATGAAAATAAGGCCTCTTAGAGGCTTGTTTCTCGCGTATTACATGTTTTTCTAATAATTAATTTTTATAACTTTTTTTTAACATTTAAATTATTATATTGGCTGGTTTATTAATATATTTATTGTTTAGTTAAATTTAGATTTTAATTTGTAATATTATTTGTTTATCAATACTACTATGTTATATCTAATGCGTTACTTATTCATACTATTATAGCTTGTCTATGTAATGGTTAGCATAGTTATAGATAGTGGATAAATAGTAATATATAACATGTTTGATATTATATTATATTGATAAAATTAGTAATACAGTGTATAACGTTAGATGATATACATGAGTTAAACTATTAGTAATTAAATGATTATAATCAATAATGTTATGCTCGTTGTTACTTATGTGATATAATAGTTTTGTTGCAATATATTTATTTTTACATATACTCTTTACACTATGTTACTCTAGTTAATAAACTTGTATGCGCTGATAATAACTATAATATT----------------------------------------------------------------------------------------------------------</ns2:sequence><ns2:name>KY698969.1_Leishmania_guyanensis_strain_MHOM/GF/2008/HZ2008_clone_HZ2008_56_minicircle_kinetoplast,_complete_sequence</ns2:name></ns2:Sequence><ns2:Sequence dsseqid="sq936" id="sq935"><ns2:sequence>TACGTAACTCTATTAGGCTAGTAATGATGTGAATTTTATTTTTATAATTTATATAATTTTCTCGAAAAATGGGGGTTAAATTTTACTCCCCGACATGCCTCTGGGTAGGGGCGTTCTGCAAAATCGCGATTTTGGCATACAGAAACCCCGTTCAAAAATCCTCGAAAAATGCCCATTTTTGGCCTCTCCGTGCACAATTAGGGGTTGGTGTAATATAGTGGGCCGCGCACCTCGACTTGGGTTAGGATGTCGTGAAACTGGCCTCTAAGGCCTTATAATTTTATAATTTGGGGTTTTAATATTGATTTTGATAATAAACTTAATTTATAATTTATTTTTAAACTTGTATTACGATATGTTCTAAATTATTATAATATTTGAAATTAAATTTATGTTATTACTATTGCATTACTATCTATTGATTACATATAATAATAATTTAATATAGTTCCATCATATAGCTTATCTATGACGTTGTAATGGTGTGTAATAATATGGATACTATATAATATTAATTGCCTTTTATTCTATATTAGTATGATACTACTCTATACACTGGTCTATTACATTATAATACTGATGATGCTAGATAGAACTAGTATCGTGATAATAATAACTATTTAATTTAATAAACTGATAATATACTTTTATACTATTAGCTTAATTATATAATTCTAATTTAACTTGTTTCACATTGATAGCATTGTTATTACTTCACTAATAAATAATAATTTAGAAACTA--------------------------------------------------------------------------------------------------------------------</ns2:sequence><ns2:name>KY698970.1_Leishmania_guyanensis_strain_MHOM/GF/2008/HZ2008_clone_HZ2008_57_minicircle_kinetoplast,_complete_sequence</ns2:name></ns2:Sequence><ns2:Sequence dsseqid="sq938" id="sq937"><ns2:sequence>TGGTGTTTTGTTATGCGCGTAACATTACATTTTAATTTTAATTTTCATTTTTATAAAATTGTCTGAAATTTGGGATAAAATCGTACCACCCGACATGCCTCTGGGTAGGGGCGTTCTGCGAAAATCGATTTTTGGCATACAGAAACCCCGTTCAAAAATACCCCGAAAATCACGTTTTTTGGCCTCCCCGTGCACAATTAGGGGTTGGTGTAATATAGTGGGCCGCGCACCTCGGCTTGGGCTAGCTCCTCGGAAACTAGGCCTCTTAGAGGCTTGGAAATTGAATTCTAACTTTTACTAATTTAAATTTAACATTTGATTAATATATATTTATTGTTACACTCTACTATAACTATTCTCACTAGTACTATATATGTTCATTACTTGTTCTATTAATAATAGTAAATATTGTATTCATATGTTTATAATTATTTGGTTATATGTGTTCTCTATTAGATGTCTGTTCAGTGCACTATATAGTATACTCCTTACCTAAGGAGTCCCACATAACTAATATTAATATTAGTTTGGTGGGTATTACCCTCATTATACATTGAATTGAATAAAATTATAGATACTAATAAGAACTATATTATAACTAATAGTGTTACGTATGAATACAGAGATAGATTTATATATAGATGATAATTATAATAACTTTAATGTTAACTACTATAATATTATTACTCTGTTACACCTTACACAAGCTATCATCGTTGTTATTAGTTTTATTTATTACGT---------------------------------------------------------------------------------------------------------------------</ns2:sequence><ns2:name>KY698971.1_Leishmania_guyanensis_strain_MHOM/GF/2008/HZ2008_clone_HZ2008_58_minicircle_kinetoplast,_complete_sequence</ns2:name></ns2:Sequence><ns2:Sequence dsseqid="sq940" id="sq939"><ns2:sequence>TACTTTGCTGTAGTATGGTGTTATAACTTTGATAATGTTTTGTTAAATGTTTTATATAAATTCAAAAATATGGCATAAAATCGTACCACCCGACATGCCTCTGGGTAGGGGCGTTCTGCAAAATCGCATTTTTGGCATACAGAAACCCCGTTCAAAAATCCCCCGAAAATCACGTTTTTTGGCCTCCCCGTGCACAATTAGGGGTTGGTGTAATATAGTGGGCCGCGCACCCGGTCTCGAGCTAGGATGCCGCAAAAGTGGCCTCTAAGAGGCTTGTCTGCGCTATTACTGCGCTAAACTGATATAACTTTAGTTTTACTATTAATAAATGTTATTTGAACTATAATAATTTGTTTATAATATTGTTCTCTACTTGTTTATATCTATGCTAGTTTAATTTTAAATTATAATATAAATAGTTTGTAATAGTTTATGTGTAATTAATATAATACAATTATTTTTACTGTTATACTATGTCATACGACGTTATACTGATTAGCTCGATATTACGTAATATAACTAATATATAACATATGTTGTATACTATTTAGATACACTATTACCACTTTATAATACTACTATATACTTTGACATAATGTTACACTATACATACTCGCTTGCGGATAATGTTACTAACGTTAGACTTTATATTAGTGTTATTGTATTATAATATTTAATTCTTTTTATTTTTTATTTATTACTGACTTACTTCTATGCTTGACTTAATAATTTTAATTAATTTTAAATTT-------------------------------------------------------------------------------------------------------------</ns2:sequence><ns2:name>KY698972.1_Leishmania_guyanensis_strain_MHOM/GF/2008/HZ2008_clone_HZ2008_59_minicircle_kinetoplast,_complete_sequence</ns2:name></ns2:Sequence><ns2:Sequence dsseqid="sq942" id="sq941"><ns2:sequence>ATTTTAAATAAATTTTATTTTTAATACACGGTGTTACATCGCATTACCTCTCACTATGATTCATAAAAATGGGGTCGAAATCGTACCACCCGACATGCCTCTGGGTAGGGGCGTTCTGCAAAATCGCAAAAATGGCATACAGAAACCCCGTTCAAAAATCCTCGAAAAATCACGTTTTTTGGCCTCCCCGTGCACAATTAGGGGTTGGTGTAATATAGTGGGCCGCACACTCTCGCTGAGGTTAGAACTCGATAAACTAGGCCTCTTAGAGGCTTGATTTTATTATTTCTAGATTTTAAAATATTATTTTGATTTAAATAATAGATTGACTTTAATTTTTACTTATTAGCTTTGATAATGCTAGTTAAATAATTAAATTTTAATAATTAGTAATAATTAGATTGTTATTTAGATATAATTAATTAGTTTTATAAATTTACTATATTATACTATCTCTGCACTACATTGTTAATGGTTAGTAATGATACGTAATAATGAGCATAATAATACTAATATAACTAGTTAATATATTATATTGTAGCCATACTATTACTATGATATTACTAACATTACACTGATAATAGCGCTGAGATAGAACTATGATATAGAGTTATGATAGTATTAATATTATACATCTTAATTATATATTTAACATCTTTTATCTTCTCTCTATACGATCTTTGTTCCGTCTCTAGTTTATGCAGTTTAATTATACTTCAATTTATAGTTTGATTCATTATAATAATTTT-------------------------------------------------------------------------------------------------------------</ns2:sequence><ns2:name>KY698973.1_Leishmania_guyanensis_strain_MHOM/GF/2008/HZ2008_clone_HZ2008_60_minicircle_kinetoplast,_complete_sequence</ns2:name></ns2:Sequence><ns2:Sequence dsseqid="sq944" id="sq943"><ns2:sequence>AATTTAAATTAAATAGTTTTATGCGCCACAAATAAATTTTATATTTTAGTTTTTATAAATTCGTAAAATTCGTGTCAAAATCGTACCACCCGACATGCCTCTGGGTAGGGGCGTTCTGCGAAAATCGATTTTTGGCATACAGAAACCCCGTTCAAAAATCCCCCAAAATTCGCGTTTTTTGGCCTCCCCGTGCACAATTAGGGGTTGGTGTAATATAGTGGGCCGCGCACATTCTCCAGAGCTAGAACTCGTGGGACTAGGCCTCTTAGAGGCTTGATTTTTAAAATTTAAACTTGGATTGACATAATTGGAATTAATATTGATTTATAATTAGAATTTATTTATTATTTATTATTTGTTCTAATATGTAACTATTATTTGAACTTATATAGCTCTATAGTTAGTGATATTATTAGTTATTAATTTAGTTATTATAATTATTATAAATTTACTATAACACTAGCTTTAACTGTTCTATACTGTAATGGGTAGACTCCTTACCCAAAATAGTAATATATAACTAGTTGTAACTTGTATTTTGAGCTATTATTATGATAATTATAGTATATTACGTGGATAGAGCTAATAGTTACTCTTAGTTATAATGATACAGCTGGAATGGTAATAGTTTTAAATTTAATTAATATTTTATTTTATTTCGTATATTACTTGCCATGGATTTAACTATTATAGCTAAACATTATCTAATATAGTTGTTATATGTGTGATAGATAGTTTATAATAATATA-------------------------------------------------------------------------------------------------------------</ns2:sequence><ns2:name>KY698974.1_Leishmania_guyanensis_strain_MHOM/GF/2008/HZ2008_clone_HZ2008_61_minicircle_kinetoplast,_complete_sequence</ns2:name></ns2:Sequence><ns2:Sequence dsseqid="sq946" id="sq945"><ns2:sequence>TAACATTAGCTATTAATAACTCTATTACACTGTGTTAGGCTGCAATAAAATTATAAAAATTAATAAAAGTGACCATAAAATCGTACCACCCGACATGCCTCTGGGTAGGGGCGTTCTGCGAAAATCGATTTTTGGCATACAGAAACCCCGTTCAAAAATTCCCCGAAAATCACGTTTTTTGGCCTCCCCGTGCACAATTAGGGGTTGGTGTAATATAGTGGGCCGCGCACCTCGACTTGGGCTAGCTCTCGTGAAACTAGGCCTCTTAGAGGCTTGATTTTAGAATTTTAATTTTTTATTCTAATAATGGTTTTAATATTGGATTTAAATTGGATTTGGATATAGAATTAATGAATATAAAATTATTGATATAATGGGCATATAAATTTATTATTGGTAATTAAATATTGATGTTATTTTAATTTTACTAATTGTTATACACTGGCTATACTTATTATAGTTCTACTCTGCACTGTTATAGCATTGGTTAGAGGTGTTATTAGAATATCGTAGAATATATTAATATTAACTTATATTACACCTAATTTGATACTAACATAGCTATAATGATAACACTGATAGTTATAGATTTGTAATGGTTGATAATCATAATAATGTTTAATAAATTTATATTATTAGCTTTCCTCTGTTATTATATACTTACATTAGCTCTATCTTTTTATCTATGCTGTAGTTTTGATTGGCATTTGTAATAGTTTCATTTATAAATTTAAATATAAACTTTACTC-------------------------------------------------------------------------------------------------------------</ns2:sequence><ns2:name>KY698975.1_Leishmania_guyanensis_strain_MHOM/GF/2008/HZ2008_clone_HZ2008_62_minicircle_kinetoplast,_complete_sequence</ns2:name></ns2:Sequence><ns2:Sequence dsseqid="sq948" id="sq947"><ns2:sequence>ATTATGAGTTTGTAATGTTGTTTTAAAATTTAATTATCTTTTAGTTTTTAATTATAAAATTCCCAAAAATGGGGGTAGAATTTTACTCCCCGACATGCCTCTGGGTAGGGGCGTTCTGCGAAATCGCAAAAATGGCATACAGAAACCCCGTTCAAAAATCCCCCAAAATTCACGTTTTTTGGCCTCCCCGTGCACAATTAGGGGTTGGTGTAATATAGTGGGCCGCGCACTCCAGCTCAGGTTAGATTGGTGCGAAACTGGCCTCTAAGGCCTTATGATTTCTTAATTCTAATTTTATAACATGTTTTTCTCATTTAAATAATTTGTTTTGAATATTTTATATTTTAATTTATTAATTTAGTTTTATGGTTAGAATAATTTTAGATCTGATATTGAATTTAATAATTAACTATTTTTATAAATATTATTTTATTATTGTTGACTAGATTATTACACTCTATTATATGCTAACGATGATAGATATAGTTGGGCTGTATTATGATGTATCACATATGTAACTTGTTTTATATTATATATTAGCTCATATAGTTACTCTTATAATAATACTAATCCATACTCTATTATAGTTCTAATTAGTTTTATAAAATAATACTATCATTGTATAATTATGATTGATTAAATAGTTTTATGATACGCTAATTATATTTATAACTAGAGATAATAATTTTACTAACTTGCCACGAATACATTACTATTAATACTCTAACACTAGAGCTAACATAGTTCT--------------------------------------------------------------------------------------------------------------</ns2:sequence><ns2:name>KY698976.1_Leishmania_guyanensis_strain_MHOM/GF/2008/HZ2008_clone_HZ2008_63_minicircle_kinetoplast,_complete_sequence</ns2:name></ns2:Sequence><ns2:Sequence dsseqid="sq950" id="sq949"><ns2:sequence>TAACATTAATTTTATATTTTTAGAAAATAATTTTAATTCTCTGTGTTATGATGCATTATATCTCTAAAATTCGTATAAAATCGTACCACCCGACATGCCTCTGGGTAGGGGCGTTCTGCGAAAATCGATTTTTGGCATACAGAAACCCCGTTCAAAAATCCTCGAAAAATGCCCATTTTTGGCCTCCCCGTGCACAATTAGGGGTTGGTGTAATATAGTGGGCCGCGCACCCCGACTCGGGCTAGACACTCAATAATATGGCCTCTAAGAGGCTTGTTTCTAGAATTTTAATATTGTTTTGGCTAAACTTATTTTATTAATTATAATTTAACATTTAATTTCACTATTATGCTCTGATTAGTTAATAATATTTATTTGTAATTATATTTTAGATTTTAATGTAGCATTAGTGTTATATGTGATAGTAGTTTTATTTAATAGTAACACTAGTTTATACTTATTGTTATAGTTGCATTACATCTATTATAACATGGTATTACTAGATGTCGCTCATATAGAATATATTCTATATCTAATATGACTAGATAGGTATACTATTGGTTACATAATATTAATAATTTTATACAATGATATACTTACTGTTACTATACTTGAGCTAACATTGGACTATTATTATAAATATGATAGAGTTGTAATATTAAATGATATAACACTTATATATTCTTTTTTATCTCTTATGATGCTCTTACTATGCTCTGATGATAGTAACAATTAGTTTTATTTTAATAG------------------------------------------------------------------------------------------------------------</ns2:sequence><ns2:name>KY698977.1_Leishmania_guyanensis_strain_MHOM/GF/2008/HZ2008_clone_HZ2008_64_minicircle_kinetoplast,_complete_sequence</ns2:name></ns2:Sequence><ns2:Sequence dsseqid="sq952" id="sq951"><ns2:sequence>TATACAGTGACATAACATTAATAATACTCGTGTGTTACTGCTTCATAAATTTATAAATTCTCTATAAAAATCCTATAAAATCGTACCACCCGACATGCCTCTGGGTAGGGGCGTTCTGCAAAATTCGATTTTTGGCATACAGAAACCCCGTTCAAAAAATGCCCGAAATTCACGATTTTTGGCCTCCCCGTGCACAATTAGGGGTTGGTGTAATATAGTGGGGCGCGCACATCCGGCAGAGCTAGAACTCGTGGAACTAGGCCTCTTAGAGGCTTGGAAATTGGATTACTACATTATTTTAAATATTATTCTAATTTTAGACTATAATTTATTTTCTAGTTCGCTGTTCTCATAATATTACTTGTTATTAGATTATTAATAGCACTAGTTTGTATAACTATAATATAATAGTTAATATTAGTTCTCTATTATCGTAATAATACATCTATCTAATACTATGCTCCACTGTGTTATATGATGTTACTCAATAATGCTAATAATAGCTCACAATTGCTTTGTAACTTGTTTTATATTGATGTTTCGGGGTAATACAGCTAATAAAGTTTAATAATACGTGGTTAGGCTTATGATAGAGTTAAATTTTAATATAATATTGATTCATTACACATCTTATTAATACTATTATTGTTACATACTTGCACTAGTTATGTTCTCTGTAGTATACTAATATTAGAACTGTTATGTGTATGTATGACTTGTATTTAGATAAATAATATTATAA--------------------------------------------------------------------------------------------------------------------</ns2:sequence><ns2:name>KY698978.1_Leishmania_guyanensis_strain_MHOM/GF/2008/HZ2008_clone_HZ2008_65_minicircle_kinetoplast,_complete_sequence</ns2:name></ns2:Sequence><ns2:Sequence dsseqid="sq954" id="sq953"><ns2:sequence>AATAACATTATAAATTATTTTTGTAATCTAGTGTTACACGTTTTTAGTTTTATGAATTTATCGTTAAAATGGGGGCAAAATCGTACCACCCGACATGCCTCTGGGTAGGGGCGTTCTGCAAAATCGCAAAAATGGCATACAGAAACCCCGTTCAAAAATCCCCCAAAATTCGCGTTTTTTGGCCTCCCCGTGCACAACTAGGGGTTGGTGTAATATAGTGGGCCGCGCACTCCGACTCGGGCTAGCTCTCGTGAAACTAGGCCTCTTAGAGGCTTGATTTATCGTTGCTAACGTGGAACAACATAAAATTAATTATTTGGTTAGGATTGGAATATATTTATTAATAGATTGCATATAAATTATATTTTGATAACAGTTTTAATACTACACTGTACCGATTAGTTTTCTGTTTATGATTATTGATTAATGCTATTACGTTACGTATATTGATAATGATAGAATTATAATGTTATCTAATAGTTCTCGCTGTGTTATATACGATAATACTAGCAATTACAATATATTCTGATATATGTTACACTCATTACTATAGTATTACATTAGCTATCTATAAAGTTTAGACTAGTGATAATAATTTTGTTATTGCATGATTATAATTAATTTAACTTTTTGTTTACAATATAATTTTTATTTTACTAGATTTTATTTACTATATGCTTTATCTAAATTTGAACTGAGTTAGTGCTAATTAATGTTACTATGTGTTCTGATCAATATTAAATTAATA--------------------------------------------------------------------------------------------------------------</ns2:sequence><ns2:name>KY698979.1_Leishmania_guyanensis_strain_MHOM/GF/2008/HZ2008_clone_HZ2008_66_minicircle_kinetoplast,_complete_sequence</ns2:name></ns2:Sequence><ns2:Sequence dsseqid="sq956" id="sq955"><ns2:sequence>AATTTTAAATAAATTTATTTTTTATTTTTTAGAGTTTTATTATGTCTTCGTTGCATTACCGCGCTAAAATTGCAATAAAATCGTACCACCCGACATGCCTCTGGGTAGGGGCGTTCTGCGAAAATCGATTTTTGGCATACAGAAACCCCGTTCAAAAATACCCCGAAAATCACGTTTTTTGACCTCCCCGTGCACAATTAGGGGTTGGTGTAATATAGTGGGCCGCGCTCCCCGGCTTGAATTAGAATGACGTGAAATAGGCCTCTAAGAGGCTTAAATTTATAAAATTGTTATAAATGAATGAAATAATATTTATTAACTTATAATTTGACTTTAAACTACTAATATTGATTATATTGATTATTTGATTATAATTATTATTTAATTTTATTGTGGTATTAATATGGAACTAGTTTTATATATTTATAATTTTACTAGCTCTATACTGTATTAGTGCTGTGTAATGCATGTATTAGACTTGTAATAGGTCTATTATAATATAAAAGCAATTGTAACTAGTAATGAGTCAAATTATGAGTATAACAATGATATTACTCTGACTATACTATGTCAAAGTATACTTTTAATAAATTATAATTATGATATACTATATCGTTTATTTATATAATCTTTTATATACAATTTATTTTCTAATCTAGCTATAAACTTTGATCTATAATGAGCTTGACAATGTTATCTTATTATGTTTATTAATAAT--------------------------------------------------------------------------------------------------------------------------------------------</ns2:sequence><ns2:name>KY698980.1_Leishmania_guyanensis_strain_MHOM/GF/2008/HZ2008_clone_HZ2008_67_minicircle_kinetoplast,_complete_sequence</ns2:name></ns2:Sequence><ns2:Sequence dsseqid="sq958" id="sq957"><ns2:sequence>CTAGTCTGTAATAAATAATATTGTTTTGAATTTATGTTTCATAATAATTCAAGCTATTACCTCCAAAAATAGTGATAAAATCGTACCACCCGACATGCCTCTGGGTAGGGGCGTTCTGCAAAATCGCAAAAATGGCATACAGAAACCCCGTTCAAAAATACCCCAAAAATCGCGTTTTTCGGCCTCCCCGTGCACAATTAGGGGTTGGTGTAATATAGTGCGGGGTGCGCTCAGTTTTAGGCTAGCTCCTCGGAAAGTAGGCCTCTCAGAGGCTTGTTTTTTAATTTTAAAATTATTTTCAATTTAAATTATTATTTTGCTTTTAATTGTGATATTTATTTAATTAAACTAGTTATAATATTTATTTTGAATTTAATTGTTGCTAAATAAGATAATAATATTTTATACTATGTTATTACTGTTATTAATCTTATAATTTAATCTATATCTATGTTCTATCTAGTCTAGTTTATATAATGTTACTCGTTATGGCTATATTATTAAAATACGTGAAATAACTAATATCTCCTTTGCTTTATTCTGATATTATCGCTAATTTTGCATTATTAGAGTATTATAATACGTTACATCGTGTTACTATTTAATCGGACATTTATTTATAATATATTATAATTTTATTTCGATACACTTACATATAACTATTACATATACTTATTAAACACTGGCTATACATATTATTACAATGTTACACTATCTATGCACTAGTATATTATGATTATAAAATAGATTAACTTTATTG--------------------------------------------------------------------------------------------------</ns2:sequence><ns2:name>KY698981.1_Leishmania_guyanensis_strain_MHOM/GF/2008/HZ2008_clone_HZ2008_68_minicircle_kinetoplast,_complete_sequence</ns2:name></ns2:Sequence><ns2:Sequence dsseqid="sq960" id="sq959"><ns2:sequence>TTGAATTATATTTTGATTAGAAAATATTTTTATTTAAATGTTAGATTACAATTCTATGTTGTCTGAAAATAGTGATAAAATCGTACCACCCGACATGCCTCTGGGTAGGGGCGTTCTGCGAAATTCGATTTTTGGCATACAGAAACCCCGTTCAAAAATTCCCCAAAATTCGCGTTTTTTGGCCTCCCCGTGCACAATTAGGGGTTGGTGTAATATAGTGGGCCGCGCACATCCTCTCGAGTTAGAATGCCTCGAAACTGGCCTCTTAGACCGTATGTTTTTCGAAATTAACTTTTAATATCTAATTTTGATTTATATTTTATTTTAAATTAGTTTTTAAATTATTTTAATTGCTAATAAAATTTATTCTAGCTTAGATAATATTATTGCGTATAGAGTTTGATGATATTGAATAAACTTATATAATACTATTTGCTACTACTTATCTATACTATGAAACTACAATGTCGCTATACATAGTTATGGTTAGTATGATGAGGGTAACAATATTAGTACAATATATATTTATATTATATTAGTATCACTATATTATACGTTATTAGCTCAATGATAGTTAATAAAATTGATATACTACTATGATTATATAACTTTAATAACATTATTGATTTTAATATGCTTTATTATATTTAATTCATTTAGTTAAATAAACTTTACATTGACTTATCTCTTTTTACTTCTTGGTTTGATTATATTTATTGATAAGATTAAATAATTGTTACGCTATAGT--------------------------------------------------------------------------------------------------------------</ns2:sequence><ns2:name>KY698982.1_Leishmania_guyanensis_strain_MHOM/GF/2008/HZ2008_clone_HZ2008_69_minicircle_kinetoplast,_complete_sequence</ns2:name></ns2:Sequence><ns2:Sequence dsseqid="sq962" id="sq961"><ns2:sequence>AATTGAAAATAATAATTCTGGCTAAACACGATGTTATGATGCATTACGAATTAGATAAATATTATAAAATCTCGATAAAATCGTACCACCCGACATGCCTCTGGGTAGGGGCGTTCTGCGAAAATCGATTTTTGGCATACAGAAACCCCGTTCAAAAATTGATCGAAAATCACGTTTTTTTGCCTCCCCGTGCACAATTAGGGGTTGGTGTAATATAGTGGGCCGCGCACCCAGACCTGAGCTAGCTCGATGAAATATAGGCCTCTTAGAGGCTTGAAATTATAATTCTAGAATTTTAAGATTTGATTTGGAATATTGACTTATAATATTAGTTTATTTTAAATTATATTCGCTACATACTTATTATATTATCTGTTCATTGCTAATATTATATTTTAATGCTAGTTCAATTGTAATAGTATGTGTTAGTTCAAATAATGATTATATAATTAACTCTATCTATGCGTTACTATGTTCACTATGATAATACTCTTGATAATAGCTCGTAACATATATTTATATTAGTTATATTAGTAATACTAGTGTTATATAATAGGATAGCTTAGTATTATTAGAATTTAATTTATAGTTATACACATTGACTATATATTTATTTATTTACAGTTTTAATTGATTAATAACATTGATATTTATATATGATTAGTGTTGCTATAAATTATAATTTTTATTTACTACTATAGATTTATGTTTCGCGATTATTACTAAATTAATTTTACTA-----------------------------------------------------------------------------------------------------------------------</ns2:sequence><ns2:name>KY698983.1_Leishmania_guyanensis_strain_MHOM/GF/2008/HZ2008_clone_HZ2008_70_minicircle_kinetoplast,_complete_sequence</ns2:name></ns2:Sequence><ns2:Sequence dsseqid="sq964" id="sq963"><ns2:sequence>CTATTATATAAGATTAGAGTGTTACGTTACGTGATAATTATTTTAAAATATTTATAAAATTGATAAAAATGGGGGTTAAATTTTACTCCCCGACATGCCTCTGGGTAGGGGCGTTCTGCAAAATCGCAAAAATGGCATACAGAAACCCCGTTCAAAAATCACCCGAAAATCGCATTTTTTGGCCTCCCCGTGCACAATTAGGGGTTGGTGTAATATAGTGGGCCGCGCACCCCGACTTGGGCTAGCTCCTCGGAAACTAGGCCTCTTAGAGGCTTGTTTTTTAATTTTTAATTTTATATTCGATGATTTCACTTTTAAACTTGATATTGTAATTATTTTATTTATTTTAGTAATAGTTTTTGTTATATACTAGTAATAGAACTAGTTTTGAATTAGTTTTATAATTGTTGGTATTACTAGTGATTGATATAGTTAAATTATTATAATTATATTCGTTACCCTATGTTACGGGTATGATGATAATCTATAATGAGTTATTACTCCACACTAGCAATTAATATATAAGTTATTCTGTAATAGCACTGGCTTAGTAATACTAAACGTTATATAACTATACTCTATCTTTATACTCATCAATGTTACTTTTATATAATAATAATTTTATTTATATGATGTGTTGTTAATATGATGTTATTTCTATATTTTAATTTTATTAACTCTCTTTTACATAGACTATATCCAGTTTCATTGGTTACATTATTTAATTACTATTATTTAATAAAATTAAAA------------------------------------------------------------------------------------------------------------</ns2:sequence><ns2:name>KY698984.1_Leishmania_guyanensis_strain_MHOM/GF/2008/HZ2008_clone_HZ2008_71_minicircle_kinetoplast,_complete_sequence</ns2:name></ns2:Sequence><ns2:Sequence dsseqid="sq966" id="sq965"><ns2:sequence>GATAATAATTTTAATTTTGTGTTATACGTGTTAATAATTGCCTAAGGAGTCGACTCATTACCCCACAAAAATGGGGGAAATCGTACCACCCGACATGCCTCTGGGTAGGGGCGTTCTGCGAAATCGCGTTTTTGGCATACAGAAACCCCGTTCAAAAATCCACGAAAAATGCCCATTTTTGGCCTCCCCGTGCACAATTAGGGGTTGGTGTAATATAGTGGGCCGCGCACTCCAGGTCGAGCTAGGATTGATAAAATGTGGCCTCTTAGAGGCTTGGATTATGGTTTGGAAATAAAATTGAGATTATATTGATTTAGAAGTTAAATTTATTTGTTAATTTGGATATTATTTAATAAATATATCACTAGCTTTGTTCTCTATTAAATTAATATTAGTTATCATTAGTTTATTTAATTGTTTTTAATTTTAGATAATTAATAACTATAATAGATAATACTATGGACTATGATATAGAGCTAATGATGTTACTATGTTAGCCTGTTCATTGCATAGAATAACTTATATTATAATATATTCTGTATAGTATTATAGTGTTAGTAATTATAACTTTAATGAATACATAAATTTATATACTTATATAGTTCCATCGTTGTTCTAATATTGTCGCTAACATTAAATAATATTATTACGTATAAGTTTATAATTATTTATACTATCTTTACACTGATTAACTCTTTGCTGGTAATGATGCTAGTTTGTTACTCTCTAGCTATATACTTTTTGTGTTA-------------------------------------------------------------------------------------------------------------</ns2:sequence><ns2:name>KY698985.1_Leishmania_guyanensis_strain_MHOM/GF/2008/HZ2008_clone_HZ2008_72_minicircle_kinetoplast,_complete_sequence</ns2:name></ns2:Sequence><ns2:Sequence dsseqid="sq968" id="sq967"><ns2:sequence>ATTTAATTAGAAAATAAATTTAATTTTTACGGTGTTACGCCTCTAATGCCTCATTATAAATTTTAAAAAATCGATAAAAATCGTACCACCCGACATGCCTCTGGGTAGGGGCGTTCTGCGAAAACCGAAAAATGGCATACAGAAACCCCGTTCAAAAATCCCCCAAAATTCGCGTTTTTTGGCCTCCCCGTGCACAATTAGGGGTTGGTGTAATATAGTGGGCCGCGCACCCGACTCGAGCTAGGATCATAAAAATATGGCCTCTAAGAGGCTTGTTTCTTGCGGATTAAGATTGTTTTGGAGATGATTTATTTTAGACTTTAATTTGATATTTATTTTGATTATTATTATTGAATAGATGTTATTTTATATTAATAGCTTTGATTTGTTACTAATTAGACTATAATATTACTATATCTTGTTACTAGCTTGTTATTACATATAATTATTATTACTCTATATACAGTTCTATAATGTTACGTGTATTATACTGATATAGCTCAAAATAGGGCTAACAATATAAGTTGTAACTAATATTAACTTGTATTATATAGTATTATATCGATTATAACTATCTATACGTTACTAGTTTCATTGAGCTAATATTTTACTATTATTGATTGATAACTATAACATTTTAATACTAGTCAAACTATAAATTATATTTTTATTAATATGATTCGAAACATTACATCACCTGCCGCTTATTATTAGAAATATTTAATTTGTTAATTTAATTATTTATGTTTATAATAAAAT---------------------------------------------------------------------------------------------------</ns2:sequence><ns2:name>KY698986.1_Leishmania_guyanensis_strain_MHOM/GF/2008/HZ2008_clone_HZ2008_73_minicircle_kinetoplast,_complete_sequence</ns2:name></ns2:Sequence><ns2:Sequence dsseqid="sq970" id="sq969"><ns2:sequence>AGTCAATATTATATTTTAAATTATAATTTTATAAATATTTTTAAATCAAGTTTTATTATGTCTTGAAAATAGCGATAAAATCGTACCACCCGACATGCCTCTGGGTAGGGGCGTTCTGCAAAATCGCGATTTTGGCATACAGAAACCCCGTTCAAAAATTCCCGAAAAATGCCCATTTTTGGCCTCCCCGTGCACAATTAGGGGTTGGTGTAATATAGTGGGCCGCGCACTCCAGCTCGAGCTAGGATCTACAATTATAGGCCTCTTAGAGGCTTGTTTTTATAAAATTAAACTTAGAATGGAGGATTAATATTTAGATGGGATAATTGAACTTATATTTTTTATTTTTAATATTATTTGCTCATTATTACGTTGTTATGGCTATCAATAATATAGTTTTTATTTAATATTTAATTAGTAATAGTTTTAGTATAATGATTGTTACGCATATAGTGATAATGATATTAGTATCGGTGTAGTAATGTTATAATGCTAGATAATACTCGTAACTAGAATATATATTATATTATATTACTATGTAGACACTATATCTATACTGTATTATAACTATGCACACTATACCATACTATATCAGTACTATGACAGTAATAATTTTATTTAATGTAATAGTTCGATTTAATGTTATAATATTTAATCTAGAACTTATATACTTTTATATTTTAACTAATATAGTTACTGATCTATTACTAATGTGTTGCTAACGTTGTATGCTATTAGACT---------------------------------------------------------------------------------------------------------------------</ns2:sequence><ns2:name>KY698987.1_Leishmania_guyanensis_strain_MHOM/GF/2008/HZ2008_clone_HZ2008_74_minicircle_kinetoplast,_complete_sequence</ns2:name></ns2:Sequence><ns2:Sequence dsseqid="sq972" id="sq971"><ns2:sequence>AAAATTATAATTATCACTTTGTTAGTGTAGAGTTTAGTTTTAAATAATTTTTATAATTTTGTCTAAAAATGGGGTCCGAAATTTACTCCCCGACATGCCTCTGGGTAGGGGCGTTCTGCAAAATCGCGTTTTTGGCATACAGAAACCCCGTTCAAAAATCCCCCAAAATTCGCGTTTTTTGGCCTCCCCGTGCACAATTAGGGGTTGGTGTAATATAGTGGGCCGCGCACATCCTCTCGGGTTAGAGTTGTGGAAAAGTGGCCTCTAAGGCCTTACATTTTTAATTTTGGAACTAAACTGCACTATTACGCTTATTATGTTGATATTATATTTAATTTTTAGTAATAATATTGATTTTATTTATTGCTGTTTCGTTACTAGCATTGAGATAGTTTTGTTATATAATATTTTAATTAAATTATAAATATACTACTATTCAATGTTATTGTTATTATTGTTATCTCATACTCGTGCTATCTTACTACTATACATTATGCTCCCTCTCGTAACTAATATTAATATTAATTAGTAATATGGTATTATATAATATTGTATAACTATAACGCTAATGATACAGTTTATAATTTTAAACTATACTATAATGATAGTTGTTATTATGGTGCATATTATTTTACTAATTATACTTATTTTAATTTTATATTTAAATTCACAATTAACAAGCTCTAGACTAGTAACGTTACGATTTATTACTATGAATTAAATTGTTATAACCATAAAT-----------------------------------------------------------------------------------------------------------------------</ns2:sequence><ns2:name>KY698988.1_Leishmania_guyanensis_strain_MHOM/GF/2008/HZ2008_clone_HZ2008_75_minicircle_kinetoplast,_complete_sequence</ns2:name></ns2:Sequence><ns2:Sequence dsseqid="sq974" id="sq973"><ns2:sequence>ATTTAATTAGAAAATAAATTTAATTTTCACAGTGTTATGCCTCTAATGTCTCATTATAAATTTTAAAAAATCGATTAAAATCGTACCACCCGACATGCCTCTGGGTAGGGGCGTTCTGCAAAATCGCAAAAATGGCATACAGAAACCCCGTTCAAAAATCCCCCAAAATTCGCGTTTTTTGGCCTCCCCGTGCACAATTAGGGGTTGGTGTAATATAGTGGCCGCGCACCCCGACTCGAGCTAGGATCATAAAAATATGGCCTCTAAGAGGCTTGTTTCTCGCGGATTAAGATTGTTTTGGAGATAATTTATTTTAGACTTTAATTTGATATTTATTTTAATTATTATAATTGGTTAGATGTTATTTTATATTAATAGCTTTGATTTGTTACTAATTAGACTATAATATTACTATAACTTGATACTAGCTTGTTATTAAATATAATTATTATTACTCTATATACAGCTCTATAATGTTCCGTGTATTATACTGATATAGCTCAAAATAGGGCTAACAATATAAGTTGTAACTAATATTAACTTGTGTTATATAGTATTATATCGATTATAACTATCTATACGTTACTAGTTCCATTGAGCTGATATTTTATTATTATTGATTTATAACTGTAACATTTTAATACTAGTCAAACTATAAATTATATTTTTATTAATATGATTCGAAACATTATATCACCTGTCGCTTATTATTAGAAATATTTAATTTGTTATTTTAATTATTTATGTTTATAATAAAAT---------------------------------------------------------------------------------------------------</ns2:sequence><ns2:name>KY698989.1_Leishmania_guyanensis_strain_MHOM/GF/2008/HZ2008_clone_HZ2008_76_minicircle_kinetoplast,_complete_sequence</ns2:name></ns2:Sequence><ns2:Sequence dsseqid="sq976" id="sq975"><ns2:sequence>AACTGGGCTAACTAAATAATGTTTACTAATTATAAAATTATTTTAATCTTAACAATAAAACTTCAAAAATAGGCATTAAATTTTACTCCCCGACATGCCTCTGGGTAGGGGCGTTCTGCAAAAACCGAAAAATGGCATACAGAAACCCCGTTCAAAAATCCCCCAAAATTCGCGTTTTTTGGCCTCCCCGTGCACAATTAGGGGTTGGTGTAATATAGTGGGCCGTGCATTCCGATTCGGGCTAGCATCAATAAAAAGTGGCCTCTAGACCCTTATGTTTTTCTCTGCTAAACTATTTTCGCTAATTTCACTTATTTGACTTTATAAATTAATATTTTTAAATTATTATATTGAGTTTGCGTGTTAATAATATTATAAGTTTATTAGAATTTATATTTTAACTTAATTATTATCTGACTTAGCTTATAACTTTACTAATATGTGCTGCATTGATACATCTATTATATAATTTTATAATACTCTATCATAATACTATTCATTAGCCGATATTACTAGTTTATATTAGTTACAATTGCTCAAAATGGGTAATATGTCATGTATAATGGTAATAGAGTTAGTTTTAATAAAATTATATTATTTATAACTTTGATAACTATATAAGCTTGATTATACTATTTTATGTTCTCGTTATGATAAATATTTATTACATTATGATTTTATTTTAATATCTTGATTGTACTATATTGTTACTATTATTTAGATAATTAGATATAACTAGCCTATAATGACTAG---------------------------------------------------------------------------------------------------------</ns2:sequence><ns2:name>KY698990.1_Leishmania_guyanensis_strain_MHOM/GF/2008/HZ2008_clone_HZ2008_77_minicircle_kinetoplast,_complete_sequence</ns2:name></ns2:Sequence><ns2:Sequence dsseqid="sq978" id="sq977"><ns2:sequence>TTATCAGTGTTCTACGTGGAGATAAAATTAAAAATAATATTTTATTAATTTCATAATAATATTTAAAATTTAGTCAAAAATCGTACCACCCGACATGCCTCTGGGTAGGGGCGTTCTGCAAAATCGCAAAAATGGCATACAGAAACCCCGTTCAAAAATACCCCAAAAATCGCGTTTTTCGGCCTCCCCGTGCACAATTAGGGGTTGGTGTAATATAGTGGGCCGCGCATCCCAGTTCAGGCTGGAACTCGATAAAAGTGGCCTCTTAGAGGCTTATAATTATGGAATTTAACTTTTCTCACTTAATAATTATATTTGATTACTATTCTTATACTCTCTTATCTATATTTTAATCTATACTAGTTCTCATGTTGCTATATTAATAGTGTTATGATTGTACTGTGTTATTACTATGATACGTTACATAATTAGCTCTATCATTGGGCTATTATATTAGATTATAAATAGTTTTATATAATGTTATACAGTTTTAACGTATTACTAGATTTTTCATATTTGAACTGCTTTCTGCATGCTTTGTTACATATTTTAGCTAGTTTCATTGATAATTATTTAATAATACTACTAGCTCAATACTATCATATACTTATAATATAACTTTATTGTTACTAAATATTATTGACTATTATCTATACAACTTTATATGTTCTAACTTAACTATTGATGTTCGAATATTACATTATACAGTTTGCTATTACATAAATAAAATTATACTCTTATTATAGGCTAG-----------------------------------------------------------------------------------------------------------</ns2:sequence><ns2:name>KY698991.1_Leishmania_guyanensis_strain_MHOM/GF/2008/HZ2008_clone_HZ2008_78_minicircle_kinetoplast,_complete_sequence</ns2:name></ns2:Sequence><ns2:Sequence dsseqid="sq980" id="sq979"><ns2:sequence>AACTATGTTCTATACTAGTGTGTATTAATGTGTGATAAAATTTATGACATTGATAAAATATCGTAAAAATTAGCTTCAAAATTTACTCCCCGACATGCCTCTGGGTAGGGGCGTTCTGCGAAAATCGAAAAATGGCATACAGAAACCCCGTTCAAAAAATGCCCGAAAATCACGTTTTTTGGCCTCCCCGTGCACAATTAGGGGTTGGTGTAATATAGTGGGCCGCGCACCCGACTCGGGCTAGCATCACACAAAACTGGCCTCTAAGGCCTTATATTTTTTAATTTTGACATTGGATGGGAATATTAATTATATTTTATCTTTAAATTTAAATTTTTATTTAATAATCAATACTAGTAATGATTAGTTTTATAATTTGTAATGAGTTGGCTTATGTAATAAATTAATTTTAGTTTTTATTTTATAACTATGTTTGATGATGATTGTTATACTCAATGTTACTAGTGCATTATGAGTAACGATTATAGACTATGATATTAGCTCCAATATATATTACAATTGCTTTTGTAGGGTAATGTGTCTAGTAATGATATAATATAAATAATTTTATAAAGTTTATTAACTATCTATAATTACATGCTATACTTATCTATACTATACTGTTCTAATACGTGACATACTATTACTCTATAATAATATTTATTATTTAATTTAAACTTGTTAATACTACTATGTTCTTCGATAATATATTTAATTATAACTTGACTGAATAAAGCT------------------------------------------------------------------------------------------------------------------------</ns2:sequence><ns2:name>KY698992.1_Leishmania_guyanensis_strain_MHOM/GF/2008/HZ2008_clone_HZ2008_79_minicircle_kinetoplast,_complete_sequence</ns2:name></ns2:Sequence><ns2:Sequence dsseqid="sq982" id="sq981"><ns2:sequence>GTCTAAATTTGATTTGACAGTTTTATAATCTTTGTTATTATTTTGTTAAACTATAAAAATCATCAAAATTGGGCATTAAATTTTACTCCCCGACATGCCTCTGGGTAGGGGCGTTCTGCGAAATCGCATTTTTGGCATACAGAAACCCCGTTCAAAAATTCCCCAAAAATCACGTTTTTCGGCCTCCCCGTGCACAATTAGGGGTTGGTGTAATATAGTGGGCCGCGCACCCCGACTTGGGCTAGCTCCTCGTAAAGTAGGCCTCTTAGAGGCTTGTTTTTAATAATTCTAACTTGAAACTAATTTTATTTGTTATATTGATATTTAATTTAATTTAATAACTAATGATTAGCTTGTGTTAGTAGTTTTATTAGTTTGTGATTATTATAAATATTATTTAATAAATATACTCAATACAGTTCTCACTAGTTTATATTATAATGATGCTAACTATACTTTTGTGACATCTATACTATCATTATTATACTCTCATTATCGCTAATATCATATATAATATAACTTCTCCTTTATATTAATAGTATTATGTCTAGTATAATCATTGAACTATTTAATAATAACTATACATTACTGATATTATTACTAATGATATACTGAGATAGAGTTAATAATAGAATTAATGATTATTATTTTATAAAATTAATTTATATATATTTCTATGTTTATGATTCGTGCTATTACGTGAACAATAAACTTTACTAAATTGTTATTCTAATGTATA-----------------------------------------------------------------------------------------------------------------------</ns2:sequence><ns2:name>KY698993.1_Leishmania_guyanensis_strain_MHOM/GF/2008/HZ2008_clone_HZ2008_80_minicircle_kinetoplast,_complete_sequence</ns2:name></ns2:Sequence><ns2:Sequence dsseqid="sq984" id="sq983"><ns2:sequence>TTACACTGTTAAATTTAAATTTTAAAATAAACTAAATTAGTGTGTTACTCGCTATAAAATTATTAAAAATTGAGATAAAATTTTACTCCCCGACATGCCTCTGGGTAGGGGCGTTCTGCAAAATCGCAAAAATGGCATACAGAAACCCCGTTCAAAAATCCCCCAAAAATCACGTTTTTCGGCCTCCCCGTGCACAATTAGGGGTTGGTGTAATATAGTGGGCCGCGCATTCCAGCTCAGGTTAGAACTCGATAAATGTGGCCTCTTAGAGGCTTATATTTTCATTTTTAAACTTAAATTTAGATATATTATTTTTAAATATAATTTTAACATTAGTTTCTATATTTATGCTGGTTTATTACTTGCGTTAGATATTTGATTTTAATTTTATTGATTGCAGTGTTATAATATAGTTTGGATAGTTTATTATTAAATTAATAATTATATAACTATAATAGTTCCGCTTGCGTTATTACTATACGTGATAGATTAGATAATGACTAGATACTAATATAACTTATATTGTAATATAACTGCTCCTATATTGACTCTATAATACTCTAATACATCGCTATAACATTGATTGGTTAAATGATAAAATATATTTAATGTTATTATAACTTAGTGTATTACTATGTTAATTTAATTAATTCTTTTTTATAACTTTTATTTTTAACTTTACTCTTGCTTGGTAATGTAGCATTTAGATAAAAATAATTTAATAATAACTAGTTGTTACACTCA------------------------------------------------------------------------------------------------------------------</ns2:sequence><ns2:name>KY698994.1_Leishmania_guyanensis_strain_MHOM/GF/2008/HZ2008_clone_HZ2008_81_minicircle_kinetoplast,_complete_sequence</ns2:name></ns2:Sequence><ns2:Sequence dsseqid="sq986" id="sq985"><ns2:sequence>ATAATTTTGTTATTAATTTGTGTCATTATGCGGGTAACATTTAGTTTTTATTTTTTAAAATTCAAAAATTCACGATAAAATCGTACCACCCGACATGCCTCTGGGTAGGGGCGTTCTGCGAAAATCGAAAAATGGCATACAGAAACCCCGTTCAAAAAATGCCCGAAAATCACGTTTTTTGGCCTCCCCGTGCACAATTAGGGGTTGGTGTAATATAGTGGGCCGCGCACCCCGACTCGGGCTAGCTCTTCGAAATATAGGCCTCTCAGAGGCTTGTTTTAATAGTTTTAAACTGAATTGACATAATATTAGAATTTAAATTTAGAATATATAATTATTATTTGTTATGCTTGTTTATATTACTATACTAGCTCTAATATAGTTCTGTGTTAGTAATATTAGTGATTATATGTAATAGATTTAGTAATAACTATGATAATAATACAATGTTACTAGTATTAGACACTGTTCCGTTACTATGTATGTATTAGCCTCGATATAGCTTCAATATATAATATATTCCTATTTATATTGTAATTGCTCGATATTTTAACTATAATTTTATAATTGTATCACTAAGAGTAACATTGATGTATAATGATAGCATTGACTATAACTTAATGATGTTTTTGTTATGAATTTAAATAATTTGATTGACATAACTTTATTATCTATCTTGTTACATATCAGTTCTCGCTATTAACTATTTATGTTACTATATACACTAGACATAGTTCTATTATAAGTTAA------------------------------------------------------------------------------------------------------------</ns2:sequence><ns2:name>KY698995.1_Leishmania_guyanensis_strain_MHOM/GF/2008/HZ2008_clone_HZ2008_82_minicircle_kinetoplast,_complete_sequence</ns2:name></ns2:Sequence><ns2:Sequence dsseqid="sq988" id="sq987"><ns2:sequence>TTGTTAAATTTATTTTCGTTTGCAATATTAAATTTTAATTGTTTTCATTTTATTAAATTTCATCAAAAATTGGGTCCGAATCGTACCACCCGACATGCCTCTGGGTAGGGGCGTTCTGCGAAAATCGATTTTTGGCATACAGAAACCCCGTTCAAAAATACCCCGAAAATCACGTTTTTTGGCCTCCCCGTGCACAATTAGGGGTTGGTGTAATATAGTGGGCCGCGCACTCTGGCTGGGGTAGGATTACATAAAAGTGGCCTCTAAGGCCTTATAAAATTAAAATTTGACTGATTAGAGGGGTGTGTTATTATATTTTAGATTTAAACTTATTTTTAACTTTAAATTTAATATTACTATTACTAGTCTACATTATTTGCTCTATTACTTGGTATAATAATATTAGTTCTGCGTTGTTATGTATGTTTAGTAATAATTTATAAAATTTATTGATAACTATGATAGCTCTATACTAGTGTTGTTATATGCTCTAGATACGATAAAATAACTAACTTGTAACTAATATTAATATATGTTATATGCTAGTTTAACTATTATCATTATTAGAGCTAACCTTATACTATAATAGAACTATATCATTGATACTAATTATATTAAATGTTATTATACACAATAATTATATTTTATTCAATACATACATTATATCTAACTCTGTGCACTGCTTGTTCTAATGTTGTTACTAATGATATGATATTATTTGTAACGTTAGCATTAATAATTTATTTTG--------------------------------------------------------------------------------------------------------------</ns2:sequence><ns2:name>KY698996.1_Leishmania_guyanensis_strain_MHOM/GF/2008/HZ2008_clone_HZ2008_83_minicircle_kinetoplast,_complete_sequence</ns2:name></ns2:Sequence><ns2:Sequence dsseqid="sq990" id="sq989"><ns2:sequence>CGATGTTGGATTATAATATGAGATAATCACTGTGTTATGTCTTTATAAATTTTATAAAATTAGTAAAAATGGGGGATAAATTTTACTCCCCGACATGCCTCTGGGTAGGGGCGTTCTGCGAAATCGCATTTTTGGCATACAGAAACCCCGTTCAAAAATTCACGAAAAATGCCGTTTTTTGGCCTCCCCGTGCACAATTAGGGGTTGGTGTAATATAGTGGGCCGCGCATCCCGGGCTGGGTTAGGATTGATAAAATATGGCCTCTAAGAGGCTTGTTTTGCCGTATTACAGCTATTCAGACATAATAAATTTATTTTTAAACTTTACTTTATAATTGACTTGAATATGCATTGATAATTAATAAAATTTATAATGTAATAATTGAATTGATGTTGTATTCGCATTAGATATAATTTATATAAATTTAATATATAGTTTATCTAGTAATTATAACTATGTGCTACGTTGTTACATCTATTGACTCATTACTGCACTAATATAAATAGCAATTAGTAATACCTCATAATACTATATCTATCACTGTGTTACACTCTTATACTATTACTACTATCGACACTATAATCAATAATATAATGTTGTATCGTTAGCATTGATTAGTAAATTTATAACTTTAATTATATAATACTTTTTCTATTTATCGTTACAATTTTATTAAATGATTATTACTCTATAGTAGTGCTCGCTTGC-----------------------------------------------------------------------------------------------------------------------------------------------------</ns2:sequence><ns2:name>KY698997.1_Leishmania_guyanensis_strain_MHOM/GF/2008/HZ2008_clone_HZ2008_84_minicircle_kinetoplast,_complete_sequence</ns2:name></ns2:Sequence><ns2:Sequence dsseqid="sq992" id="sq991"><ns2:sequence>TTTAAAAATAAAAATTAATTTATACTTTTGTGTTATGATGCATGAGGCACAACGTTATAGTTCCAAAAAATGCTATAAAATCGTACCACCCGACATGCCTCTGGGTAGGGGCGTTCTGCGAAATCGCAAAAATGGCATACAGAAACCCCGTTCAAAAATAGGCCGAAAATCACGTTTTTTGCCCTCCCCGTGCACAATTAGGGGTTGGTGTAATATAGTGGGCCGCGCACTCCGGCTAGAGCTAGGATTGGAGAAATATGGCCTCTAAGAGGCTTGTTACGCGTGTTTCTAACTAAACTCGCATTAAAGTTGAATTAATATTATTTTTAGATTAATATTTTATTTATTTAATTAATTTTGGTTATTAATATGCTAGCTTTGTTATTATATCTTGTTACTAATCTGCGCTGATCAATACTAGTATAATTATTATTTTATTATCTATATAGTTTCGTATTAGACTATAATAATAATATCATTACCATGTTACTCGTTACATCAATAATATGCTCCTTTTATATTAATATTAATTGCAGTTACGTAATAATAGAGTATTAAAGTTAGTAACATAGAGCATAATGTTATAGTTTAATAAATAGTTTTAAATTTTTGATAATGATAGTTTATTGTGTTCATGATAAATGATAATATTAATTTTACTAAATATAATCTATTGCTACACTGTCTTAGCTATGATTAGAACTAAATTTGACTAGCATTAGTTATTAATTTGTATCATTATAGTTTGA-------------------------------------------------------------------------------------------------------------</ns2:sequence><ns2:name>KY698998.1_Leishmania_guyanensis_strain_MHOM/GF/2008/HZ2008_clone_HZ2008_85_minicircle_kinetoplast,_complete_sequence</ns2:name></ns2:Sequence><ns2:Sequence dsseqid="sq994" id="sq993"><ns2:sequence>ATAAAATATATTTAAATAATGTTGTGTTAGAATTTTATGTGACGTTAGAGCTTATTAAATTTATAAAATTAGGGTCAAAATCGTACCACCCGACATGCCTCTGGGTAGGGGCGTTCTGCAAAATCGCAAAAATGGCATACAGAAACCCCGTTCAAAAATCCCCCAAAATTCGCGTTTTTTGGCCTCCCCGTGCACAATTAGGGGTTGGTGTAATATAGTGGGCCGCACACATTCTCTGAGGTTAGAACACGTGGAACTAGGCCTCTTAGAGGCTTGATTTTATAAAATTGGGATTGAAATTGAATTAATTATAATTTGACGTTAATATTATGTTATAGTTGATTTATTAGTTCAATTAATTAAATTATTTTTAGTTAACATGTGCTGTTTCATATTAGCGCTGTATTAGATTATATAATTTTAATAATACGTTGATTTTAATAATTTTATATATAAATAGTTCCATTACCCGGCTATAACTATGTGTTGAATATAATAGCTGGAATATGCTAGAATAAACTAATATTAAGTTATATTACACTAGTATTACACTATCTTATTTATACTCTATAATGACATAGTTTGATACTATAGTAATAAATGTTGTGTTAATGTTATTTATCTTTTATAATTATCTTTTACATTTTTCTGATTACTCTCATCATTGTTTGTGATATTAGGACACTACATTGGCTATATAATTTTTATAATAGTGTGTTTATATGTAATGATATCGCTAAATTAAAACT-------------------------------------------------------------------------------------------------------------</ns2:sequence><ns2:name>KY698999.1_Leishmania_guyanensis_strain_MHOM/GF/2008/HZ2008_clone_HZ2008_86_minicircle_kinetoplast,_complete_sequence</ns2:name></ns2:Sequence><ns2:Sequence dsseqid="sq996" id="sq995"><ns2:sequence>ATTACTAAATTGTTACTAGTGTTGTTAACGTCGAATTAATTTATAAATTTATTTATAATAGTTCAAAAATCAGCTCCAAATTTTACTCCCCGACATGCCTCTGGGTAGGGGCGTTCTGCGAAATCGCAAAAATGGCATACAGAAACCCCGTTCAAAAATTCCCCGAAAATCGCGTTTTTTGGCCTCCCCGTGCACAATTAGGGGTTGGTGTAATATAGTGGGCCGCGCACTCCGGCTAGAGTTAGAATGCCATGAAATAGGCCTCTTAGAGGCTTAAATTTTAATTTCTAACTTGAACTGGTTTATATGGAATAATAAACTGTAATTAATATTAAATTTATATTATTTTATATTATTGCGCTACACAGTTCATATATTTATCTGATTGAGTAATGTTATTAGTTCTGGTTAGTATAATTTTTATTTAATGTTTATGATTATAAATGTTACGTTACTATTATGATCTTATATGATAATGGTATAGTGTCGTGGGGCTAATAATGTCTCTGATATAACATAATATATATTTATATTGTAACATATTAGCACTATTTTAGTATCTTATAACTATAGCTAACTTTATAAACTATAATTCAATCATACATCTATATCGTATTACAATGTTATTAGATTTATTATTAAAGTTAATTTTAATTTTACTTAGATTAAATTTTATATTAATTTATTTTCTTTTACTTTTTGGTTTGATCTAATACGCACTGACATCATACTAAAATGATAAACTAATGTT-----------------------------------------------------------------------------------------------------------</ns2:sequence><ns2:name>KY699000.1_Leishmania_guyanensis_strain_MHOM/GF/2008/HZ2008_clone_HZ2008_87_minicircle_kinetoplast,_complete_sequence</ns2:name></ns2:Sequence><ns2:Sequence dsseqid="sq998" id="sq997"><ns2:sequence>ATATTTAATTTTGTTTCGACATAGTTATGTGTTTATTGCCTAAGGAGTCGACTCCTTACCCCTCGAAAATGGGGGCAAAATCGTACCACCCGACATGCCTCTGGGTAGGGGCGTTCTGCGAAATCGCGATTTTGGCATACAGAAACCCCGTTCAAAAATCCTCGAAAAATGCCCATTTTTGGCCTCCCCGTGCACAATTAGGGGTTGGTGTAATATAGTGGGCCGCGCTCCCCGGCTGGAGTTAGAAACTCTAAAACTAGGCCTCTTAGAGGCTTGATTTTATATTTTTGCTCGTTTGTTGATATAATACTAATTCGTAACATAAATTTAACTTTACTTATTTGTTACTTGATAATATACTTGCATAGTTACATTTAATTATTATAATATATAAATTATTTTAATATTGTGTTATTATACTCAATTATATTTATTATTTTAGTTAATATAGTTTATAATATTGTTCCGCTATCGTATACTATGTTATAGGTTAGATAATAAGCTAGAAGTTATATTACAATTGCTTTTATTCTAGTATTTTATAATATTACATCATACTATACGTGTCAAGCTTATAATAGTTTATTATTTTAAATAATTATTATTACGTTACTACGTGTTCTATGTTATTACTAATTTATATCTAATCTTATTACTGCTATGTTCTCGTATTATTACACTAGCTTGTTACTAGTATGATATAATGTTACATCACTTGATATAATTTATTTATTAGATATA---------------------------------------------------------------------------------------------------------------------</ns2:sequence><ns2:name>KY699001.1_Leishmania_guyanensis_strain_MHOM/GF/2008/HZ2008_clone_HZ2008_88_minicircle_kinetoplast,_complete_sequence</ns2:name></ns2:Sequence><ns2:Sequence dsseqid="sq1000" id="sq999"><ns2:sequence>ATACTATAATAAAATTAATTTTAATATTTTGTTAAATTATTGTGTTACCCGCTATGACATCATCAAAAATTGGTATAAAATCGTACCACCCGACATGCCTCTGGGTAGGGGCGTTCTGCAAAATCGCAAAAATGGCATACAGAAACCCCGTTCAAAAATCACCCGAAAATCACGTTTTTTGGCCTCCCCGTGCACAATTAGGGGTTGGTGTAATATAGTGGGCCGCGCACCCCGACTTGAGCTAGCTCTCACAAAACTAGGCCTCTTAGAGGCTTGATTTAATGAATTTAGACTTGGATTGAATTATATTATTTTTATATTTGAATTTGATATTATTATTTACGATCACATTGTTATTATTAGTTTATATTTTTGTTACATTATAAATAACATTAGTATTGCATTAGTTGTGTTATTATGGTGTTAGATTAGTAATAGATTTTGATAATTATAATTGCACCGCTTGCGTTGTTACTATGTATAGTATGGGTAACATTGACTAGATACTAATATAACTTATATTGTAATATAACTGCTCCATTACTAAGTTAATACTAGTCTATTACATCTCTATGATAACATTAGCTTTACTATAAAGTTTGAATATAATAACTTCACTGTACTGTGTTACATTCTTTTAACTATTAAATCTTTTTTATAATTTTTACTTTTAACTTTACTCTTGCTTGGCATTGCATCATTTAGCTGTTATTATCTTTGTTATAGCTAATTGTTACTCTGC--------------------------------------------------------------------------------------------------------------------</ns2:sequence><ns2:name>KY699002.1_Leishmania_guyanensis_strain_MHOM/GF/2008/HZ2008_clone_HZ2008_89_minicircle_kinetoplast,_complete_sequence</ns2:name></ns2:Sequence><ns2:Sequence dsseqid="sq1002" id="sq1001"><ns2:sequence>AAAATAAAATTAATTTTATGTTAACATTGATGTTACGTGTTGTTATAAATTTAGTAATACCTCGAAAAATGAGGTTAAAATCGTACCACCCGACATGCCTCTGGGTAGGGGCGTTCTGCAAAATCGCATTTTTGGCATACAGAAACCCCGTTCAAAAATACCCCGAAAATCACGTTTTTTGGCCTCCCCGTGCACAATTAGGGGTTGGTGTAATATAGTGGGCCGCGCACCCCGACTCGGGCTAGGATGTCGTGAAACTGGCCTCTAAGGCCTTACATTTTTTTAATTCTAGCTTTGTTATGGTTGTTTTTGATTTAACTAGATTTAAACTTATATTTTATTATTAGCTCTCTATTTAGTTTGTTATATGTTTGATTATATCTAATATTTAAATTAATAATTTTATTGCATACTATAATGTTGTTATACTCTCATTAGAACTATTTATTACTCTATCATATACTATACTTGTAACCCTATTATGGGTATGATAATACTGTCTAGTACATATTAATATTAATTGCAATTGCTAATATAGTGGTAATGAGTGAACTATGGATAATAATGGATGATAAAGTTAACATTATGATTATTGAATTTAAATAATACTTAATTTACTTTTGACATTATAGTTTATCTTTTTATTAATTTTATCTACTCTTTGCGCTAAGTTTGTTACAATGTTAGAACTGGTTATTAAAATAATAATTGTTCTCTTACGTTACTAATAATTAGATTT-----------------------------------------------------------------------------------------------------------------------</ns2:sequence><ns2:name>KY699003.1_Leishmania_guyanensis_strain_MHOM/GF/2008/HZ2008_clone_HZ2008_90_minicircle_kinetoplast,_complete_sequence</ns2:name></ns2:Sequence><ns2:Sequence dsseqid="sq1004" id="sq1003"><ns2:sequence>AATTTAAATTTTAATTTTATGCATTGACTGTGTTACGTCTATGATGATATTATTCAAAATTTATAAAAATGAGCATAAAATCGTACCACCCGACATGCCTCTGGGTAGGGGCGTTCTGCGAAATCGCGATTTTGGCATACAGAAACCCCGTTCAAAAATTCCCGAAAAATGCCCATTTTTGGCCTCCCCGTGCACAATTAGGGGTTGGTGTAATATAGTGGGCCGCGCTCCCCGGGCTGGGATAGGAATGCATAAAGTAGGCCTCTTAGAGGCTTAATTTTTATTTTCTAGCTTAACTGCTGGATATGATGTTAATAGTGACATTTATTTTTATTATTTTTATTTATTTCTAATTTTAGTTTACTATTTTGTTCTAATTATATTCTGTTTAATGATATAATGATTGCTTTGTTATAGTATTGTATGATTATTGATAAGATATAAATTTATTTATTATCTATACTATCTGTGCACTATCATTGTTACATGGTTATACTACATCAAACTAGCCTAACTTATATTGATATTAATATATATTATGTAGTAAATTCGATAATAACACTCATTAGCCCTAACACTAGATAATACTATGTTATTGATAGCATTGATTGTATAATTATATAATAAATTTAATAACTATTATTTATCTGATATACATACTATATTTAACTCTGTGCACTGATTATTATAATTGTTATGTTAGTTAAATGTTAGTTACTCGTAATGTTAAAATAATAATTTTATTTGAAT------------------------------------------------------------------------------------------------------------</ns2:sequence><ns2:name>KY699004.1_Leishmania_guyanensis_strain_MHOM/GF/2008/HZ2008_clone_HZ2008_91_minicircle_kinetoplast,_complete_sequence</ns2:name></ns2:Sequence><ns2:Sequence dsseqid="sq1006" id="sq1005"><ns2:sequence>ATTAAACTTTTTAATAAATTATTTTTATCACTTGTGTTACGTGTTTCAATTATTTAAAATTTATAAAATTCGAGGGAAAATCGTACCACCCGACATGCCTCTGGGTAGGGGCGTTCTGCGAAATCGCGTTTTTGGCATACAGAAACCCCGTTCAAAAAATGCCCGAAATTCACGATTTTTGGCCTCCCCGTGCACAATTAGGGGTTGGTGTAATATAGTGGGCCGCGCACATTCTCCTGGGCTAGAACATCATAAAAGTGGCCTCTAAGAGGCTTAGTTTCGCGTATTACAGCTTTGGAGACATAATTGTTATTTATAAATTGGATTTTAATGTTAATGTGCACTGATATGTAAATAATATTATTACTAGTCTGTGCTGTTACTAGTTCTATTAGTATATGTAATAGTTTCACATATAGTTACTGTATTAGTGCGATATAGTTTAATGTTATATTAATTTTATATTCTAATAATACTATTAACGTGTTACATCAATTATATCGAAAAATAGCAGTTTTATATTAGTTATAACTAGTATTCTAGCCTTATTACAGGGTTATTACTAGATAATTATTAAATTTATAATATACATTGACTATAACAATATTATATACTTGTAATGATATAGTTCTCTATGATATACATTTTAATTGATAAAGTTATATATATTAATTGAATAAATTATTTTATATGCAGCTAGTTGTTCTATATTACACTGTATGTTCTGATGCTTTTGATTTTATAATACTA------------------------------------------------------------------------------------------------------------</ns2:sequence><ns2:name>KY699005.1_Leishmania_guyanensis_strain_MHOM/GF/2008/HZ2008_clone_HZ2008_92_minicircle_kinetoplast,_complete_sequence</ns2:name></ns2:Sequence><ns2:Sequence dsseqid="sq1008" id="sq1007"><ns2:sequence>AATTAAATTTTGATTTTACCGTGTTACGTGATGATATTGATATTTTAATTTTAATAAAACTTCAAAAATTGAGGTCAAAATCGTACCACCCGACATGCCTCTGGGTAGGGGCGTTCTGCGAAATTCGATTTTTGGCATACAGAAACCCCGTTCAAAAATTCCCCAAAATTCGCGTTTTTTGGCCTCCCCGTGCACAATTAGGGGTTGGTGTAATATAGTGGGCCGCGCACCCAGACTTGAGCTAGCTCCTCGAAAAGTAGGCCTCTCAGAGGCTTGTTTTTTTAAATTCTAACTAAACTTTGAATTATATGTTATTATTGAATATGATTTTAATATTAGTTTGTTATTATACTAATGTTAGCTAAATTGGATATAAATGTTTCGTATTAGTATACTATTAGTAACTATATTAGATCTATTTATTGTATTCTATCATTACACTACATAGCTCTATTTTGAATTAATAATTTTACTACTATCATGTCACTATGGTTATACTATCACTAGAGCTACAATATAACTTCTCTTTAATATTAAATTAGTATATTCTAGTATATATTCAATAACACTATCTATACCTTACTCTTATGGTTAATAATGAATTTAATAATTTGATTGTGTTATGCGTTTATATATGATTCAATCGATATTAATACTTTTATTTCTTAGTTTATAATCTCTTTCATTGTATTGCATTTTAATAGTTAGTTTGTATTGTTATTTAAATACTAAATTGCGCTAACGTTGATTA-----------------------------------------------------------------------------------------------------------</ns2:sequence><ns2:name>KY699006.1_Leishmania_guyanensis_strain_MHOM/GF/2008/HZ2008_clone_HZ2008_93_minicircle_kinetoplast,_complete_sequence</ns2:name></ns2:Sequence><ns2:Sequence dsseqid="sq1010" id="sq1009"><ns2:sequence>AATGAGTTAATTATTAAATGATATTACAACGTTGTTATGTGTTTAAATATTTATAATTTTGTCTAAAAATCAGCTCCAAATTTTACTCCCCGACATGCCTCTGGGTAGGGGCGTTCTGCGAAATCGCGTTTTTGGCATACAGAAACCCCGTTCAAAAATTCACGAAAAATGCCCATTTTTGGCCTCCCCGTGCACAATTAGGGGTTGGTGTAATATAGTGGGCCGCGCACATCCTCTCGGGTTAGAATTTTGTGAAACAAGCCTCTAGACCCTTATGTTTTTGTGATTCTAAATTTTAAACTTATATTTGTTATTTAAATTGAATTTGAATTAGAATTAAGATTAATTTTGAATTTATAATGTTGCTAATATTTAATTTTATTTGGAACTAGTTTTGTTTTTTATTTAATAAATAATTTAATTCTAATGTTATGGCTAATTAACGTTACTATTACTATTACTATTATTGTCGCTAGTGTTATAATACTGGTTAGTAATATGTATACTCTCCCTTTGATATTAGAATAAGTTGTAATATATCAGTAATGAGTCGATACATAACTATATTCAATGATAATACTACACTAGCTCCATTACGTATAATATTATTGATATCGATGGGTTTAATAGTATGTTATATTTTATAATTTTGATTTACAGTTTTACTATACTTTATACTATTCTATTCTAACTTTGATTCTACTATATTACACGCATTAGATACTAATAATGTTTATAATATAATCACT-------------------------------------------------------------------------------------------------------------</ns2:sequence><ns2:name>KY699007.1_Leishmania_guyanensis_strain_MHOM/GF/2008/HZ2008_clone_HZ2008_94_minicircle_kinetoplast,_complete_sequence</ns2:name></ns2:Sequence><ns2:Sequence dsseqid="sq1012" id="sq1011"><ns2:sequence>CTATTATATAAGATTAGAGTGTTACGTGATGTGATAATTATTTTAAAATATTTATAAAATTGATAAAAATGGGGGTAGAATTTTACCACCCGACATGCCTCTGGGTAGGGGCGTTCTGCGAAATTCGAAAAATGGCATACAGAAACCCCGTTCAAAAATCCCCCGAAAATCACGTTTTTTGGCCTCCCCGTGCACAATTAGGGGTTGGTGTAATATAGTGGGCCGCGCACCTCGACTTGGGCTAGCTCCTCGGAAACTAGGCCTCTTAGAGGCTTGTTTTTAAATTTTTAATTTTATATTCGATGATTTCACTTTTAAACTTGATATTAAAATTATTTTGTTTATTTTGGTAATAGTTTTTGTTATATACTAGCAATAGAACTAGTTTTGGAATAGTTTTATAATTGTTAATATTACTAGTGATTGATATAGTTAATTTATTATAATTCTATACGTTAGCCTGTGTTACGAGTATGATGATAGTTTATAATGAGTCATTACTGCACAATAGCAATTAATATATAAGTTATTCTATGTTAGTACTAACTTAGTAATACTAAACGTTATATAACTATACTCTATCTTTATACTTGACAATGTTACTTTATATAATAATAATTTTGTTTATTTATTACGTTATTAATATGATGTTATATTTACATTTTAATTTTATTAATTCTCTTTTACATAGACTATATCCAGTTTCATTGGTTGCATTATTTAATTAATATTATTTAATAAAAATAAAA-------------------------------------------------------------------------------------------------------------</ns2:sequence><ns2:name>KY699008.1_Leishmania_guyanensis_strain_MHOM/GF/2008/HZ2008_clone_HZ2008_95_minicircle_kinetoplast,_complete_sequence</ns2:name></ns2:Sequence><ns2:Sequence dsseqid="sq1014" id="sq1013"><ns2:sequence>TTTAAATTAGAAATAAACTTTATTACCGCAGTGATATGCCTCTAATGATTCGTGATGATAGTGATAAAATTTGAATAAAATCGTACCACCCGACATGCCTCTGGGTAGGGGCGTTCTGCGAAAACCGAAAAATGGCATACAGAAACCCCGTTCAAAAATCCCCCAAAATTCGCTATTTTTGGCCTCCCCGTGCACAATTAGGGGTTGGTGTAATATAGTGGGCCGCGCACCCCGACTCGAGCTAGGATCATAAAAATATGGCCTCTAAGAGGCTTGTTTCTCGCGTGTTAAGGTAGAATTGGAGATAAATAATTTTAGACTTATATTTGGCATTATATTTTATTTATAACAATTATTATTTATTATTTTAATATCAATAGTTCTAATTCGATACTAGTTAGTTCTATTATTGCTCTACTATGTTACTAGTTTTATGCTATGTATAATTAGTATGAATTTATATAATACTATGAGCTGTTCCGTGTATTACATGATATTAGCTAAAATAGTGCTCACAATATAACTTATAACTAATATTAAAGTATATTTATGGTATTATGTCTATTATAACTATCAATACAATACTAGTTTCATTGAGCTAATAGTTTTATTATAATTTAGTGATGTGATGGGATGATAATTACGATAATATAATAATTAATATTTTTATTAATATGATTCGAAACATTATATTACCTGTCGCGTATGATTAAACTAGTTTTATTAAAATAATTATCACTAGCTGTTCCATATAAAATA---------------------------------------------------------------------------------------------------</ns2:sequence><ns2:name>KY699009.1_Leishmania_guyanensis_strain_MHOM/GF/2008/HZ2008_clone_HZ2008_96_minicircle_kinetoplast,_complete_sequence</ns2:name></ns2:Sequence><ns2:Sequence dsseqid="sq1016" id="sq1015"><ns2:sequence>AAATAATATTTTTAATTAACACTAATATGCCTCTAATGCCTTTCTATTTTTATAAAATTATCTCGGGAATGGGGACAAAATCGTACCACCCGACATGCCTCTGGGTAGGGGCGTTCTGCGAAATCGCAAAAATGGCATACAGAAACCCCGTTCAAAAATACCCCAAAAATCGCGTTTTTCGGCCTCCCCGTGCACAATTAGGGGTTGGTGTAATATAGTGGGCCGCGCACCCGGACTCAGGTTAGATTGGTGGAAAGTAGGCCTCTTAGAGGCTTGTTTTTTGATTTTGAAATTTAATAACTTGTTTGGAATATTATTTGATTGATAAATAGAATTTTAGTTATTGCTAGCTTGTGATATGTTAGCTGATTGATATAAAATATTTATTAAATTAGAACAGTGATAGAATTAATATGAATGGTATTAGATAAGATATAGTTAGTTATAAAATTAATAATTCTATACCTTACCTTGCATATGCTATCTATTACATCTTTATTACCCTCTCTTTAATATTAATTGCCTTTTATATTGTATTCTAGTTAGTAATATTATAGTTATAATGATAGTAATACCATTGAGTAAGCTTTATTATCTAATCATTAACTATATGGTGGATTCAATGTTACTATTTATAATGTTATTATCATTTTACTAGTCAGTGATAAATTTATATTTTTATTAATAGTTATGCTCCATTACGTGTCTTATTAGTTTTATAATTTGAATAAAAACATTTAAATTAATATA------------------------------------------------------------------------------------------------------------</ns2:sequence><ns2:name>KY699010.1_Leishmania_guyanensis_strain_MHOM/GF/2008/HZ2008_clone_HZ2008_97_minicircle_kinetoplast,_complete_sequence</ns2:name></ns2:Sequence><ns2:Sequence dsseqid="sq1018" id="sq1017"><ns2:sequence>AAATAATTTATTTTAAAATAATTTTAATTTTAGTTTTGATGGGTTTATAATATTCAAAAACTATAAAAATGGGGGTAGAATTTTACTCCCCGACATGCCTCTGGGTAGGGGCGTTCTGCGAAATTCGATTTTTGGCATACAGAAACCCCGTTCAAAAATTCACGAAAAATGCCCATTTTTGGCCTCCCCGTGCACAATTAGGGGTTGGTGTAATATAGTGGGCCGCGCACCCAGGCTTGAGCTAGCTCGTTGAAATATAGGCCTCTTAGAGGCTTAGTTTCGCATGAATTAAATATTTTTAAACATTTATTATTTTATATCTTATTTGAACTAATTTTATCTCTACTTTTATATGCTAGACTAGTATTATTAAGTTTTAATATTTATTGCTAACATTAAATTATATTATTACTATGTCTACTAGTTTTGTATACGTAACGGATAAATAATTAATATTATATCGTCTATACACCATCTATTACACTATCATTGACTCATTACCCATAAATAGCAATTACAAGTTATATTGTAGTGTATTTGAGCTAATATATACGATAATATTATAATTTTATAACACTAACATTTTATATAGAATTGATAACTACACTAAAGATATAATTATTATATATTTGATTTTATATTTAACAATTTTACTATCTATTCGAATCTATACATTTATTGCTTATAGTTGTGTTGCTATTAGAGTAATACGTTTGCTAAATAATATCGTAACAGTTAT-----------------------------------------------------------------------------------------------------------------------</ns2:sequence><ns2:name>KY699011.1_Leishmania_guyanensis_strain_MHOM/GF/2008/HZ2008_clone_HZ2008_98_minicircle_kinetoplast,_complete_sequence</ns2:name></ns2:Sequence><ns2:Sequence dsseqid="sq1020" id="sq1019"><ns2:sequence>TATAATTTTATTGATTTAATAATATTTTAATTTTATGTTTTTTATAGTTTAATTTTAAAATCTAAAATTTAGTGATAAAATCGTACCACCCGACATGCCTCTGGGTAGGGGCGTTCTGCAAAATCGCAAAAATGGCATACAGAAACCCCGTTCAAAAATCCTCGGAAAATCGCTATTTTTGGCCTCCCCGTGCACAATTAGGGGTTGGTGTAATATAGTGGGCCGCGCTCCCCGACTCGGGCTAGCTCACGTAAAAGTAGGCCTCTTAGAGGCTTGAATTTTATTTTCTGCGCTAACGTTACATATAATTAATAAATTGATAGTTAAATTGTTTTAATATGTTATAATATGGCTAGTCATAATTATATTTAGTAATGATTATCTATAAACTATATTTGTTCTTGCTAGTATAATATTGATTTGACTGTGTTATTAATAATGATTATAACTCTATTACAATTCTATACAGTTCCATCATAGTTTTGATAATGTTACTAGAGGGTTACTAGAATAGAATATATTGTAATTAGTAATGAGTCTATAATGATACATACTAATACTAAACTTTATAACCATACGCTAGACACATACTATATAAAATTGATATACATAGTTTTATTGTTGTAATGATGTTACTATTATCTATAAATATTATTTACATTTACACTTCAGTTCTCTTGCATACGATATTATATCTCTCATTAGATAATAAATTTAGTTTTGTATTGTAACACGTTAAT----------------------------------------------------------------------------------------------------------------------</ns2:sequence><ns2:name>KY699012.1_Leishmania_guyanensis_strain_MHOM/GF/2008/HZ2008_clone_HZ2008_99_minicircle_kinetoplast,_complete_sequence</ns2:name></ns2:Sequence><ns2:Sequence dsseqid="sq1022" id="sq1021"><ns2:sequence>GTTAGTTTATTAGTGATAATGTTATTATTGTGTTACATGTTTTTATAATTTTCAAAAATATATTAAATTTCACACCAAATTCGTACCACCCGACATGCCTCTGGGTAGGGGCGTTCTGCAAAATCGCAAAAATGGCATACAGAAACCCCGTTCAAAAATCCCCCAAAATTCGCGTTTTTTGGCCTCCCCGTGCACAATTAGGGGTTGGTGTAATATAGTGGGCCGCGCACCCCGACTCGGGCTAGCTCTCGTAAAAGTAGGCCTCTTAGAGGCTTAGTTTTTAAATTTTAAATGATTTTAACTTTAGATATAAAATTCTAACTTATTAAATTTGATTTATTGTTATTATGCTAGATAGAGATAATATTTATTTTAATTATAAAGTTATATATCAATTTATTATTATATTTTGTTTATCTATAATTTAATAGTAATACGCTAGTTTCATATTTTTATAACTATGGTGTGCTATGATGTAGTATGGTGTTAGAACTATGTCTAGAATGTAATATATATTAATTGTAATTGATATTAGTGTATTACTATTACTATTACTATCTATAACGTTACTAACACTGTACTATCTTGTTACTATATAGTTTATAAAATTATTATTACTTTGAATGTACTGATTATATTTACGTATTATACTTCTAATATTTATTTACTCATTGGCTTATATGCTTACTATTAATAGATTTAATTACTGCTGATCAATGTATTATTAGAATTTAATTATA----------------------------------------------------------------------------------------------------------------------</ns2:sequence><ns2:name>KY699013.1_Leishmania_guyanensis_strain_MHOM/GF/2008/HZ2008_clone_HZ2008_100_minicircle_kinetoplast,_complete_sequence</ns2:name></ns2:Sequence><ns2:Sequence dsseqid="sq1024" id="sq1023"><ns2:sequence>AAAATAAAATTAATTATATACTGATAACGGTGTTACGTGTTGTTATAAATTCAGTAATACCTCGAAAAATGAGGTCAAAATCGTACCACCCGACATGCCTCTGGGTAGGGGCGTTCTGCGAAATTCGATTTTTGGCATACAGAAACCCCGTTCAAAAAATGCCCGAAATTCACGATTTTTGACCTCCCCGTGCACAATTAGGGGTTGGTGTAATATAGTGGGCCGCGCACCCCGACTCGGGCTAGGATGTCGAGAAACTGGCCTCTAAGGCCTTATGTTTTAATAATTCTGCACTGAATATGGTTATTTATGATTTGAATAATTTTAAACTTATAATTTACTATTAATTTTATATGTGCTCTGTTATATGTTTGATTAGATTTAATATTTTATTTATTGATTTTATTTTATACTATAATGTTGTTATGCTCTTATTAGAACTATTTGTTACTCTATAATAGACTATACTTGTAACCCTGTTATGGGTATGATAATACTATCAATTACATATTAATATTAATTACAATTGCTAATATAGTAGTAATGAGTAAACTATGGATATTATTGATGATAAAGTTGACATTTTGATATAGAGTTATTAATAATACTTGTTATACTTTTGTTATTAATAATTTATCTTTTTATTAACTTTATTTATTCTTTGTGCTAAGTTTGTTATAATGTTAGAGCTGATAATTAATATTATAATTGTTCTCTTACATAGCTAATAAATAGATTTA----------------------------------------------------------------------------------------------------------------------</ns2:sequence><ns2:name>KY699014.1_Leishmania_guyanensis_strain_MHOM/GF/2008/HZ2008_clone_HZ2008_101_minicircle_kinetoplast,_complete_sequence</ns2:name></ns2:Sequence><ns2:Sequence dsseqid="sq1026" id="sq1025"><ns2:sequence>TTTTGATGAATAGATTTTAATGTTACAATGTGTTACGCGTTTAGATAGTTTTTATAAATATTCAAAAAATAGCTCCAAAATCGTACCACCCGACATGCCTCTGGGTAGGGGCGTTCTGCAAAATCGCAAAAATGGCATACAGAAACCCCGTTCAAAAATCCCCCGAAAATCACGTTTTTTGGCCTCCCCGTGCACAATTAGGGGTTGGTGTAATATAGTGGGCCGCGCACCCCGACTCGGGCTAGCTCAATAAAAACATGGCCTCTAAGAGGCTTGTTTTATGGGTTTGAGTTATAATTCGATTTAATATTATTATTTCAATTAATAAATTTATGTTTTACTTTATTATGTGCATATCTAGTTTAATTTATAGTTAGATAATATGTTTTGATATTATGATAAATGTAATTAGTATTATTTAGTTATTATAATAGAACGGTATAGATACTATTGTATAACTATCACATACTCGCTCATATACTCTGTTAGACCATTATAATGCTAGAATTACATATTATAACTGCTTTGTAACTTATATTTACTAGTATTAGCTATAATTTAATGATATAGTAGCATTGATAATAACATTACTATACTATGGCTATGAATATAATATTTTATTTATTTGATAACTATACATTTTAATTATTGTATTACGTTGATTGAATTTAACTTGTGATAGACGTTTTGGTATAATTACTAAATTGGATTTTATTAATGCTAATTGAACATTAACTGTTACTAACATAG------------------------------------------------------------------------------------------------------------</ns2:sequence><ns2:name>KY699015.1_Leishmania_guyanensis_strain_MHOM/GF/2008/HZ2008_clone_HZ2008_102_minicircle_kinetoplast,_complete_sequence</ns2:name></ns2:Sequence><ns2:Sequence dsseqid="sq1028" id="sq1027"><ns2:sequence>AAATATTATTTAACTAGTTTTAGATAAAATTAATATTACTGTATTGTTAGATTCGAATTATCAATAAAAATTCAATAAAATCGTACCACCCGACATGCCTCTGGGTAGGGGCGTTCTGCAAAATCGCATTTTTGGCATACAGAAACCCCGTTCAAAAATCCCCCGAAAATCACGTTTTTTGGCCTCCCCGTGCACAATTAGGGGTTGGTGTAATATAGTGGGCCGCGCATCCCAGCTCAGGTTAGATTGGTGCGAAACTGGCCTCTAAGGCCTTATAATTTTGGATTTCTAAATAATTCGCGTTTTATTGTTGATAAATAGAATATTATTTAATTTTAATTTATAATTTAGCTTGTTATATGTCACTTATCATTGTTCTGATTAGAAATAATATTTTAAATTTAATCAATTGTTATAGTTTTAGTAATTTTATATTATGGTAGTTATAATTAGATGATATAGTTGTGTGTTATTGGTAATCATACTGGTAACCACTCATTAGCTCAAATTTGATATTATATATTAGTTATAACTTGTTTTGTATTACTATTTTAATACTATATCATTACACTCTATAATACTATCTATATACTCGCTAACGATAATTATAATGTAATGGAACTAGTGTTATATGATATCTTTGACTATACATTATATTAAATATATTTATTATATTATAACTTTACTTTAGTATTTCGATTGTATTACATTGTTATTACTACTATACATGAACATATATGCACTGTAATAGATA--------------------------------------------------------------------------------------------------------</ns2:sequence><ns2:name>KY699016.1_Leishmania_guyanensis_strain_MHOM/GF/2008/HZ2008_clone_HZ2008_103_minicircle_kinetoplast,_complete_sequence</ns2:name></ns2:Sequence><ns2:Sequence dsseqid="sq1030" id="sq1029"><ns2:sequence>AACTTTATTTATAAATATATTATAACACTTTTTAATTTTATGTGTCATGTGTCTCATAGTCAGTGAAAATTCGTATAAAATCGTACCACCCGACATGCCTCTGGGTAGGGGCGTTCTGCAAAATCGCATTTTTGGCATACAGAAACCCCGTTCAAAAATCCCCCGAAAATCACGTTTTTTGGCCTCCCCGTGCACAATTAGGGGTTGGTGTAATATAGTGGGCCGCGCACCTGACTCGGGCTAGCTCTCGTGAAACTAGGCCTCTTAGAGGCTTGATTTTATCTTTTTAAATTTTCTCTTTATTATTTTGCTTTTAAATTTATGTTTTTCTAATTTTTAATTATTTTTATTTTAATTAAATGTTTTAATAAATGATAAATAATTTTATTATGTTTGATTAAATATTTTAATTGAATAGAACTATTATTTAGTTAATTGATAAGTTTTATATAATTATTTGATAACATAGATCTATACACTGTGCTATTATAGTATGGCTAGAAACTATCAATTTGATATAATATATAACTGCTTTAATATTAGATTTCGGGGTAATACATGGTTATACGATACAATACAATATTATAAATTTATAAATAACGTAATTATATAAGTTTGAATGTGACGTGTTATAAGTTTAGTGATGGTTTAAATGTAATTATATATTTATTTTTTCTATTTATGATTATTATATAATGCGCTGATATTATTACTAATACGTTACTGATATTATACTAACTTAGTGCTTGCATAGTTTT----------------------------------------------------------------------------------------------------</ns2:sequence><ns2:name>KY699017.1_Leishmania_guyanensis_strain_MHOM/GF/2008/HZ2008_clone_HZ2008_104_minicircle_kinetoplast,_complete_sequence</ns2:name></ns2:Sequence><ns2:Sequence dsseqid="sq1032" id="sq1031"><ns2:sequence>TGTCGATAAACAAATTTTATTTTTACATTACACGTTGATGCTGCTATAATTTTATAAATTTGGTAAAAATGAGCATAAAATCGTACCACCCGACATGCCTCTGGGTAGGGGCGTTCTGCGAAAATCGATTTTTGGCATACAGAAACCCCGTTCAAAAATTCCCCAAAATTCACGTTTTTTGGCCTCCCCGTGCACAATTAGGGGTTGGTGTAATATAGTGGGCCGCGCACCCCGACTCGAGCTAGCTCTGGTGAAACTAGGCCTCTTAGAGGCTTACTTTTCATAAACTAAACTTTTCTCTTTTAAAATTAATATTAGATTGACATAAAATTATTATATGATATTGCTGTGATTAGATTTATTATTTATTTTGAATATAGATTTGTTATTAGTATGTAGTTAGATTTTTATTTTAGTTTTTATAATAGTTCTTATACGTTACGTTATAGTGCTATCATTGTGCTAACGTTGTATTAGATAGTGCATAGTGTTATACTACATGGAGCAATTAGATATTAATATAAATTGATATTAGAGTGGTTACATAATATTATAATACATTACTCTATTGAATAGCTCTATACACTGGCTAATGATAGTATACTATAGTGTTGCGTGATATAATTATAATTGCATAGTTACATTTTATAAATGTTATATTTAATCTCTTACTTTGAACTCTTGTCTATGTTAGATCATTATCTTGTTTATTTTAATTATTCATTTTATATCGTAACAT-----------------------------------------------------------------------------------------------------------------------</ns2:sequence><ns2:name>KY699018.1_Leishmania_guyanensis_strain_MHOM/GF/2008/HZ2008_clone_HZ2008_105_minicircle_kinetoplast,_complete_sequence</ns2:name></ns2:Sequence><ns2:Sequence dsseqid="sq1034" id="sq1033"><ns2:sequence>AAATAAATTTAATATAACACTGTTAATGTGATGTAACGATTAGCAGATAATTTTATAAAATTTAAAAAATAGCCATAAAATCGTACCACCCGACATGCCTCTGGGTAGGGGCGTTCTGCGAAAATCGATTTTTGGCATACAGAAACCCCGTTCAAAAAATGCCCAATTTTCACGATTTTTGGCCTCCCCGTGCACAATTAGGGGTTGGTGTAATATAGTGGGCCGCGCACCCCGGCTTGAGCTAGCTCGATGAAAAATAGGCCTCTTAGAGGCTTGGTTTTATAGTTTCTAGAATTCAAACTAATATTTAACTTTTAAAATAAATAAATTTGTGTTACGGTGATTAATGAGTTAATTAAATTAGATAAATTAAAATATTTATTTAGTTATTATTATATTGCTTATATTGTTACTAGTTTATAACTATTTATTAGATTACTATGATGTTACACTATCTATACTATTATCTCTAACGGTTAGTAATATAGTAGTAATAGGGCTAGTTCCCTTTAATATAAACTTATATTGTAATATGTTAGTAACACTGTAGTAACACTATATAGTACACGGTATTACACCGTTGATAGTTATAATAATATGAGTTTGATTATAATTACGTCTTATTATGTATAATACTTTATAAACTTTTATTACTAATCTTTGTTGTTAATTACACTGATTATGCGCTGTCATTACACTATAATATTGTTCTTACTATTACTAGTTTAATTATTAGTAA-----------------------------------------------------------------------------------------------------------------------</ns2:sequence><ns2:name>KY699019.1_Leishmania_guyanensis_strain_MHOM/GF/2008/HZ2008_clone_HZ2008_106_minicircle_kinetoplast,_complete_sequence</ns2:name></ns2:Sequence><ns2:Sequence dsseqid="sq1036" id="sq1035"><ns2:sequence>TAATAATTTTGATAAATGAATTTTAATTTTGCTATTACTGTTTGAATAATTTTAGAAATTTAATAAAAATCGGGGGAAAATCGTACCACCCGACATGCCTCTGGGTAGGGGCGTTCTGCGAAAATCGAAAAATGGCATACAGAAACCCCGTTCAAAAATAGGCCGAAAATCACGTTTTTTGGCCTCCCCGTGCACAATTAGGGGTTGGTGTAATATAGTGGGCCGCGCATCCCGAGTTGAGCTAGGGTTACTAAATTTAGGCCTCTTAGAGGCTTGTTTATTGAGTTTTAAACTTTAGCTAGACATATATTATTTTTTAGTTTAATATTTATAAAATTAGTGCTGTTATGGTACTAGTTTAGCTAATAATATTAATTTAGTTTAGTAACAATTGAAATTATGGTGTTATATGCTGTGTTTGAATAATAATTAATATTTATAAATTTATATAACGATACTAGTATAGTTGTAATAATGTTACTCGTGTATTACATCATTACCCCTCAATATCAATTGCAACTAATATTAGACTAGTAATAGTATCTTAATAACACTATTATTATAAAGTTTATAACATTGAATAGACATATACTATATATCAATGGTTTTGTATACTTATGACGTTACTCGCTATTGATACTAACTTTACACTACAATTTTACTTGTAATGAGTAATAACATTAGTTTTATTTTATAATTTTTATTAACTAGCTTGATTTAATTTTATAAATGTTAAA-------------------------------------------------------------------------------------------------------------------------</ns2:sequence><ns2:name>KY699020.1_Leishmania_guyanensis_strain_MHOM/GF/2008/HZ2008_clone_HZ2008_107_minicircle_kinetoplast,_complete_sequence</ns2:name></ns2:Sequence><ns2:Sequence dsseqid="sq1038" id="sq1037"><ns2:sequence>CAATAGATAAAATAAAATTTAGAAATTAAATAATAACAATTTTAGATTATTGTCTTATAACGTTAAAAATCTGCATAAAATCGTACCACCCGACATGCCTCTGGGTAGGGGCGTTCTGCAAAATTCGATTTTTGGCATACAGAAACCCCGTTCAAAAATTGGCCATTTTTCGCGTTTTTCGGCCTCCCCGTGCACAATTAGGGGTTGGTGTAATATAGTGGGCCGCGCACCCCGGCTAGAGTTAGAAACTATAAAATGTGGCCTCTTAGAGGCTTAATTTTTAATTTTTAATATTTTTAAATTAAATTTAGATTTTAAATTATGATATTGCTTGTTAACATTGATTTTATTTATATTTTTAATTTATAGTTCTAGTTTGGATATATTATTTGATTTATTAGTGATAGACTAGTTTTAATATTAGAGTGATTATAATTATACGTTGACTATCTCATTACTATACATAGCTGCTCTATACGTTACTATGATGTATTCTAATGGTTACATAACAAGTACAACTTATATTAGATATATTCTATAGTATATTATTAGCTCATCTTAGACTATACAACTATGATACTATTATAGTTACTAACATTGAATATAATTATAGTTAATATATAAAATTAATTTAGTAACGTAGCTGTTCATATACAATTAACATTATGTTTAATATTATACTTATTTAACTGATTAGTTTTAATAATTAGATAGTAATATTGCTGTATGAGAATTTAAATTTGATTAA--------------------------------------------------------------------------------------------------------------</ns2:sequence><ns2:name>KY699021.1_Leishmania_guyanensis_strain_MHOM/GF/2008/HZ2008_clone_HZ2008_108_minicircle_kinetoplast,_complete_sequence</ns2:name></ns2:Sequence><ns2:Sequence dsseqid="sq1040" id="sq1039"><ns2:sequence>AAAATTATAATTATCACTGTGTTAGTGTAGAGTTTAGTTTTAAATAATTTTTATAATTTTGTCTAAAAATGGGGTCCGAATTTTACTCCCCGACATGCCTCTGGGTAGGGGCGTTCTGCAAAATCGCGTTTTTGGCATACAGAAACCCCGTTCAAAAATCCCCCGAAAATCACGTTTTTTGGCCTCCCCGTGCACAATTAGGGGTTGGTGTAATATAGTGGGCCGCGCACATCCTCTCGGGTTAGGATTGTGGAAAAGTGGCCTCTAAGGCCTTACATTTTTAATTTTGAAACTAAACTACACTATTACGCTTATTATGTTGATATTATATTTAATTTTTAGTATTGATATTGATTTTATTTATTGCTGTTCCGTTACTAGCATTGAAATAGTTTTGTTATATAATGTTTTGATTAAATTATAAATATACTACTATTCAATGTTATTGTTATTATTGATATCTCATACTCGTGCTATCTTACTACTATACATTATGCTCCCTCTCGTAACTAATATTAATATTAATTAGTAATATGGTATTATATAATATTGTATAACTATAACGCTAATGATACAGTTTATAATTTTAAACTATACTATAATGATAGTTACTATTATGGTGCATATTATTTTACTAATTATACTTATTTTAATTTTATATTTAAATTCACAATTAACAAGCTCTAGACTAGTAACGTTACGGTGTATTACTATGAATTAAATTGTTATAAACATAAAT-----------------------------------------------------------------------------------------------------------------------</ns2:sequence><ns2:name>KY699022.1_Leishmania_guyanensis_strain_MHOM/BR/78/M5378_clone_M5378_1_minicircle_kinetoplast,_complete_sequence</ns2:name></ns2:Sequence><ns2:Sequence dsseqid="sq1042" id="sq1041"><ns2:sequence>ATTTTAATCTTCAGTGTGTTATGCGTCAATGTGATAATTATTTTTAAAATATTTAATAATTCTAAAAATACCGCTCAAAATCGTACCACCCGACATGCCTCTGGGTAGGGGCGTTCTGCGAAATTCGATTTTTGGCATACAGAAACCCCGTTCAAAAATTCGTGAAAAATGCCCATTTTTGGCCTCCCCGTGCACAATTAGGGGTTGGTGTAATATAGTGGGCCGCGCACCCCGACTTGGGCTAGCTCTCGTGAAACTAGGCCTCTTAGAGGCTTGATTTTTATTTTTTAACTTTTTCTGTTTTATAATTGTGATCTTATTCATGAAATATAATATTTTTAATAATTAGTTACATCGTTGTTCTGGTTTGATTATATTGATTAGTAAAATTATTATTTAATTATATTAACTTTGTTATTACGTTGTTATTATATTGAATGATATTATATTTTTTAAATAACATTATTATCTCAACGTTACGTGTATTAGATAATAGCTCATTACTAGGATATTCTAATATAAATAGCAATTACAGTTATATTACGTGGTTATAATTATAATTATACTGATAATACTATAAACGTTCTCGCTAACAATAATAACTATGTCTACACTTATATGCTGCATTGTGATAGTAAAAGAATAATAAATTTAATTAATGTGATATTGTTAATATTATACTTTACATTAAACTTTTATCTGATAGCTTTAATCATTAGTGCAGTGACATTAACTTGCTTAGAAATA---------------------------------------------------------------------------------------------------------------</ns2:sequence><ns2:name>KY699023.1_Leishmania_guyanensis_strain_MHOM/BR/78/M5378_clone_M5378_2_minicircle_kinetoplast,_complete_sequence</ns2:name></ns2:Sequence><ns2:Sequence dsseqid="sq1044" id="sq1043"><ns2:sequence>ATATAATTTTGTTAATTAATAAGATTTTAATTTTATGTTTTTAATAGTTTTATTTTAAAATAACAAAAATGGGGGTTAAATTTTACTCCCCGACATGCCTCTGGGTAGGGGCGTTCTGCAAAATCGCAAAAATGGCATACAGAAACCCCGTTCAAAAATTGGTCGAAAATCGTGTTTTTTGGCCTCCCCGTGCACAATTAGGGGTTGGTGTAATATAGTGGGCCGCGCACTCTGGATTGAGCTAGGATAGATAAAACTAGGCCTCTTAGAGGCTTGAATTTTATTTTTAACACTGGCACGGAATATTATTTATAAATTGACAATTAAATCAATATATAAAGTTGTGTTATGGTAATTTATAATTTTATTTAATGATGATAATTTATAAACTATATTTGTTCTCGTTAGTATACTATTAGTGTCGCTATATTATTACTATTGATTATAATTCTAATACGTATCTATACAGTTCCATCATAGTTTTAATAGTATTACTAGAGGGTTACTAGAATAGAATATATTGTAATTAGTAATGAGTCAATAATACTATATAATAATAATAAACTTTATAACTATGAACTAGATATACACTAGATGAGATTGATATGTATAGTTTTATTGAGTTAAACAATATTACTATTATATATAAATATTATTTACATTTATACTTCAGTTCTCTTGTATGCGATGACATGTCTCTCATTAGATAATATATTTAGTTTTTCTTTGTAATACGTGAA----------------------------------------------------------------------------------------------------------------------</ns2:sequence><ns2:name>KY699024.1_Leishmania_guyanensis_strain_MHOM/BR/78/M5378_clone_M5378_3_minicircle_kinetoplast,_complete_sequence</ns2:name></ns2:Sequence><ns2:Sequence dsseqid="sq1046" id="sq1045"><ns2:sequence>TTTTAATTTGTATTTTATGGTGTTACGCTCTATTAGATGTGTCATTATAATTTATAATTTTGCTAAAAATCAGCTCCGAATTTTACTCCCCGACATGCCTCTGGGTAGGGGCGTTCTGCAAAATCGCAAAAATGGCATACAGAAACCCCGTTCAAAAATCCCCCAAAATTCGCGTTTTTTGACCTCCCCGTGCACAATTAGGGGTTGGTGTAATATAGTCGGCCGCGCACCCCAGCTCAGGTTAGAATTGCGTGAAACTGGCCTCTAAGGCCTTATGTTTTTAACTTTTAACTTTGAATTGAGATTTAATGTTATTTTCTAATTAAATTATTTTTAAAATTAGATTTTATATTGAACTAGCTTGAATAAATTTATTATGTTGTTTGATAATTAATAGTTTTGATTTAATTAAATTTATATTTACTGATTTTAAATTATTTGTTATATCAACAATTGACAATAATGATTAGCTCTAAACTTTATAAATTCACTGTATCACATCGTATATATTAGCATAGAATAAGTTTATATTAGATATATACTAGACTAGATACTAGCTTTTACTATAGCATTGATAGACATACATAATACTAATGATACTATATTTAACTATAAACTATATGAGTATGTGATGATATATGAATAGATAGAGTTTGTTATAAACATATAAATTGAATGTTATTAATATTCATGTTCATAATAATTATTCTCTGCGTTTCTATTTTATTAATTTTTATAATTATGATATAA------------------------------------------------------------------------------------------------------------</ns2:sequence><ns2:name>KY699025.1_Leishmania_guyanensis_strain_MHOM/BR/78/M5378_clone_M5378_4_minicircle_kinetoplast,_complete_sequence</ns2:name></ns2:Sequence><ns2:Sequence dsseqid="sq1048" id="sq1047"><ns2:sequence>TGTCTTACGTTGCTATGCGATTATATTTTATCTAAATAATATTTTAATTCTTTTATAAATTTAATAAAATGGGGATAAAATCGTACCACCCGACATGCCTCTGGGTAGGGGCGTTCTGCAAAAATCGATTTTTGGCATACAGAAACCCCGTTCAAAAATTCCCCAAAATTCGCGTTTTTTGGCCTCCCCGTGCACAATTAGGGGTTGGTGTAATATAGTGGGCCGCGCACCCCGACTCGGGCTAGCTCTCGTGGAACTAGGCCTCTTAGAGGCTTGATTTTTAAATTTAAAATTATTTTTGATTTGAGATAATTATTAACTTGATTTTGATATTAAAATTGAGCTATACGTTGTTATTAATATTATTTTATATCTACATTAGTGCATAATATTGTTTCGAATTAGAACTATGTTATTAGCCTATGTTAGCATTGTTATAGTACTGTATTGTAATATTATTGATTGGTTATCTCATCTTTATCTATACTCTATAATAGCTCTACTTCCCTTTAATATAAATATAAGTTATGTTAGTAATAGATACATTAGATATATAATCAATGAAACTATAATTTGATAATGGTATTGTTACTATACAATTATTACTATATAGAGTTAATTACATTTTACTATTACACTTTGATGTGTTTGTGTTTTATAATTATATTCACTGTGATCTCTATATACATGTTTATCTAATTTTAATTTATACGTAACAATAATAATTTTATTTTGTAA------------------------------------------------------------------------------------------------------------------------</ns2:sequence><ns2:name>KY699026.1_Leishmania_guyanensis_strain_MHOM/BR/78/M5378_clone_M5378_5_minicircle_kinetoplast,_complete_sequence</ns2:name></ns2:Sequence><ns2:Sequence dsseqid="sq1050" id="sq1049"><ns2:sequence>AATTTATTTTAATGTTTGTTATGCTGCAATGCGTTTTGAATTTTATAATTTATTAAATTTCATCAAAAATGGGGTCCGAATTTTACTCCCCGACATGCCTCTGGGTAGGGGCGTTCTGCAAAATCGCAAAAATGGCATACAGAAACCCCGTTCAAAAAATGCCCGAAAATCGCTATTTTTGGCCTCCCCGTGCACAATTAGGGGTTGGTGTAATATAGTGGGCCGCGCACATTCTCCTGAGCTAGAACTCGTGGAACTAGGCCTCTTAGAGGCTTGATTTTTGATTTTCTAGTTTTATATGTGATAAATAGATTTAAAACTTGATATTATATAATTTTGATTAACAATTGAATATGTTTTGATGTTATATTTATTTTATTTAGTTTGCTATGATTATAAATATTAAATAATACTAATACAGTTCCATTACGTTACTATTACTTGTCAATATTATACTCGGCTAGCGACAATGATATAGTATGATACACTGGGTAATGAGTCGAGAACAAGTTGATATTAATATAAGTTGTAATATAATTGTAATACTATAGTTTATAATACTTAGACTATACTCATTCTATACTAGTTTTATTTATAATTTTATATTTAACGTTTTATGTGTTTGTTGATTATATAATTCATGCTTACACTTTTTATTTTTCATTTTAGTTTTATTATACTTGTGGTGTTACTATTGTTATAGTAATGATATGTTCTCTATTAGCTAATGATAATTAATA----------------------------------------------------------------------------------------------------------------------</ns2:sequence><ns2:name>KY699027.1_Leishmania_guyanensis_strain_MHOM/BR/78/M5378_clone_M5378_6_minicircle_kinetoplast,_complete_sequence</ns2:name></ns2:Sequence><ns2:Sequence dsseqid="sq1052" id="sq1051"><ns2:sequence>ATATTAGTAATGCTGTGTGGTGTTACATGTAGTTTTAGTTTCAATGAATCTATTAAATTTTGTGAAAAATAGGCATTAAATTTTACTCCCCGACATGCCTCTGGGTAGGGGCGTTCTGCAAAATCGCAAAAATGGCATACAGAAACCCCGTTCAAAAATACCCCGAAAATCACGTTTTTTGGCCTCCCCGTGCACAATTAGGGGTTGGTGTAATATAGTGGGCCGCGCACTCCAGCTCAGGTTAGAATTGCGTGAAACTGGCCTCTAAGGCCTTATAAAATTAATTTTTAAACTATTATGGTTATTTTAATTTAGAAATGATATTAATTTTATTTTTGACTAGTTTGGTTATCTAGTTTGATGTAATATTAAGCTGTTTTGAATTAGATAAATTATAATATAGATTTTATTATTTAGATTATTTTTATAATATTATATTTTTAATAATTATGTTCTCTATCGTAACTATATGCCACTGTGTTATACTCGTTAATCGATACTATTACAATATAATATAAGTTATAACTAATATCTACGCTAATATGATGCCTAATAACCATACTTATACTATTATCATAAACTTAGAACTATAATGCACTAATGCTATTACTAGAGTGATACTATGTTAGTGGTAATGTGAGATAATAATATTAATAATAAAATTAATTTACATACATCTTTACATCTATGACTCGTGTTATTATTAGTAATACATAGTTAGATTAGTTATAGCTATTGGTA---------------------------------------------------------------------------------------------------------------------</ns2:sequence><ns2:name>KY699028.1_Leishmania_guyanensis_strain_MHOM/BR/78/M5378_clone_M5378_7_minicircle_kinetoplast,_complete_sequence</ns2:name></ns2:Sequence><ns2:Sequence dsseqid="sq1054" id="sq1053"><ns2:sequence>AATAAAATATATAAATTAACGTTATTATGCCTCTAATGGATTGATGTTTTTATAAAATTATCGTGAAAATGAGAACAAAATCGTACCACCCGACATGCCTCTGGGTAGGGGCGTTCTGCGAAATTCGAAAAATGGCATACAGAAACCCCGTTCAAAAAATGCCCGAAATTCGCTATTTTTGGCCTCCCCGTGCACAATTAGGGGTTGGTGTAATATAGTGGGCCGCGCACCCCGACTCGGGCTAGCTTCAATAAAAAGTGGCCTCTGAGGGCTTATAATTTTAACTTTGAGTTTTATGGTTAATTTAGAATATTATTTTTATTAATAATTAAATTTTATTCTATTACTAGTTTGGATTAGCTTGTTTGATTAGTATAAATATTTTGTTAACATTTGATAACATTATTTGATATATAGTGGTTATTATATTGAATTAGTTTTAGATATAGTTTAATAATTTTATCTATTACGCTCACTATACTGTCTATTACATGGTTACTACTCTCATTATAATATCAATTGCTTTTATATTGTAATCTAATTAGTACTATTATACGCTAAATGATACTATAACATTGAACTAACTTTATTAACTATTTTATAATTAGATGTTAAACTTTATTTAATATGTAATAATTTGATTATAGTTTTTAATAATTTATTTAATTAATATTTTTATTTACACTTATGATTCGTTGCGTATTTGGATAGTTAATTGATTTGAATATAATGTTATTGCTAAGGATAA--------------------------------------------------------------------------------------------------------------</ns2:sequence><ns2:name>KY699029.1_Leishmania_guyanensis_strain_MHOM/BR/78/M5378_clone_M5378_8_minicircle_kinetoplast,_complete_sequence</ns2:name></ns2:Sequence><ns2:Sequence dsseqid="sq1056" id="sq1055"><ns2:sequence>CATGTAATAAATATTTTTTATTTAGAGTGTTATTACTGCCTAAGGAGTCGACTCCTTACCTCACGAAAAGTGGGGGAAAATCGTACCACCCGACATGCCTCTGGGTAGGGGCGTTCTGCGAAATCGCGTTTTTGGCATACAGAAACCCCGTTCAAAAATCCCCCGAAAATCACGTTTTTTGACCTCCCCGTGCACAATTAGGGGTTGGTGTAATATAGTGGGCCGCGCACTCTGGGTTGAGCTAGCTCCTCGGAATATAGGCCTCTCAGAGGCTTGATTTTATAATTTTAGATTGGGATGGGAATAATAGAGTTTTAATATTAATAATTAATTTATTTTTATGATATTATATAGATTTAAATATATTTATTATTATAATTATTATATCTACTCGCTTGCGATACTATACTAGTTTAATGCTAGTTCAATTATTATTTTATATTTAGTATGTTAATATAATACTACTCTATCGTTACTCTGTATGATATGGTTACATAGACTAGTGATATGTAGAATAAGTTATATTGTAATATATTCTATACTGTTACATCACTATTAGCTCTATTACTATTTTTAATTTTACTCATAATACTAACTTTATACATTCAATTATATCTTTACAATTAGATACAATAACATTACTAATACGTTATTACATTAGATAATTATTTACACTGTTCTTATATTAACTAACTTTTTGTTGATAATATTATTAATATTGATTGCGCTATAATCAAACTTATATTTTA-------------------------------------------------------------------------------------------------------------</ns2:sequence><ns2:name>KY699030.1_Leishmania_guyanensis_strain_MHOM/BR/78/M5378_clone_M5378_9_minicircle_kinetoplast,_complete_sequence</ns2:name></ns2:Sequence><ns2:Sequence dsseqid="sq1058" id="sq1057"><ns2:sequence>TACGTGGCTCTATTAGGCTAGTAATGATGTGAATTTTATTTTTATAATTTATATAATTTTCTCGAAAAATGGGGGTTAAATTTTACTCCCCGACATGCCTCTGGGTAGGGGCGTTCTGCAAAATCGCAAAAATGGCATACAGAAACCCCGTTCAAAAATCCCCCGAAATTCGCGTTTTTTGGCCTCCCCGTGCACAATTAGGGGTTGGTGTAATATAGTGGGCCGCGCACCTCGACTTGGGTTAGGATGTCGTGAAACTGGCCTCTAAGGCCTTATAATTTTATAATTTGGGGTTTTAATATTGATTTTGATAATAAACTTAATTTATAATTTATTTTTAAACTTGTATTACGATATGTTCTAAATTATTATAATATTTGAAATTAAATTTATGTTATTACTAGTGCATTGCTATCTATTGAATACATATAATAATAATTTAATATAGTTCCATCATATAGCTTATCTATAACGTTGTAATGGTGCGTAATAATATGGATACTATATAATATTAATTGCCTTTTATTCTATATTAGTATGATACTACTCTATACACTAGTCTATTACATTATAATACTGATGATGCTAGATAGAACTAGTATCGTGATAATAATAACTATTTAATTTAATAAAATGATAATATACTTTTATACTATTAGCTTAAATATATAATTCTAATTTAACTTGTTTCACATTGATAGCATTGTTATTACTTCACTAATAAATAATAATTTAGAAACTA--------------------------------------------------------------------------------------------------------------------</ns2:sequence><ns2:name>KY699031.1_Leishmania_guyanensis_strain_MHOM/BR/78/M5378_clone_M5378_10_minicircle_kinetoplast,_complete_sequence</ns2:name></ns2:Sequence><ns2:Sequence dsseqid="sq1060" id="sq1059"><ns2:sequence>CTTAGAGGCGGTTTATGCCGTTGCATTATTGTGTTACACTGTTTTATATTTTAATAAAATTAGTAAAAATGGGGTCGAAATCGTACCACCCGACATGCCTCTGGGTAGGGGCGTTCTGCGAAAATCGATTTTTGGCATACAGAAACCCCGTTCAAAAAATGCCCGAAAATCACGTTTTTTGGCCTCCCCGTGCACAATTAGGGGTTGGTGTAATATAGTGGGCCGCGCACCTCGACTTGGGCTAGCTCTCGTGGAACTAGGCCTCTAAGAGGCTTAAATTTATAATTTTGGAATGGAATTAATATATTTATTTTTATAAACATAAACTAGATCAGTACTCGCTTGCGATATTATATTTTGTATTAGAACATAATTAGTATGCTATAGTAGACATAATAATATTAATTTAAATAGTTCCGTTATAAGCTCATGTTAGTAACATTATAATATTATTAACTTTAGTGATAGTTAGTTATATGCATTATCTATAAAATTGGCCATAACATAATATAATATCAATTGTAATTGCTCATTTCTAGCATTATTACGTATTGTTAATAGTTACTAACCCATAGACAGGGTAATACTATAATTTTACGTATAGATTGGTATAATGTTATAAGATATGATAATACAACTTTATTAGTATACTTTATTATTACTCTCTTCTCTATCTTTGTTATCTATAGTTAGTTTCAATAACATTGGTTATTATGTATTATTAAGTTCATTTATGCTTA----------------------------------------------------------------------------------------------------------------------</ns2:sequence><ns2:name>KY699032.1_Leishmania_guyanensis_strain_MHOM/BR/78/M5378_clone_M5378_11_minicircle_kinetoplast,_complete_sequence</ns2:name></ns2:Sequence><ns2:Sequence dsseqid="sq1062" id="sq1061"><ns2:sequence>AATATTATCTATAAATAGACTATAACAGTTTTTAATTTTATTTGTCTTATACCTTATAGTCAGTGAAAATTGGTATAAAATCGTACCACCCGACATGCCTCTGGGTAGGGGCGTTCTGCAAAATTCGATTTTTGGCATACAGAAACCCCGTTCAAAAAATGCCCGAAATTCACGATTTTTGGCCTCCCCGTGCACAATTAGGGGTTGGTGTAATATAGTGGGCCGCGCACCTCGACTCGGGCTAGCTCTCGTGAAACTAGGCCTCTTAGAGGCTTGATTTTATATTTTTAAATTCTCTCTTTATTATTTTGCTTTTAAATTTATGTTTTTCTGTTTTTTATTATTTTGATTTTAATTAAATGATTTAATAGTTGATGAATAATTTTATTTGTTTGGATTGATATTATTAATTTAATAGAATTGTTATTTAATATATTGATAAGTTTTATATAATTATAAGATAACATAGCTCTATACACTGTGTTGTTATAGTATGGCTAGAAACTATCAATTTGATATAATATATAACTGCTTTAATATTAGATTTCGGGGTATTACATGGTTATACGTTATAATACAATATTATAAATTTTTAGATAACATAATTTTATAAGTTTAGTTATAGTGTGTTATATGTGTAGTGATAGTTTAATTATAAGTATACATTTATTTTCTCTATTTATGATTACTATATAATGCGCTGTTATTATTACTAATACGTTACTAATATTATACTGACTTTGTGCTATCATAGTTTT----------------------------------------------------------------------------------------------------</ns2:sequence><ns2:name>KY699033.1_Leishmania_guyanensis_strain_MHOM/BR/78/M5378_clone_M5378_12_minicircle_kinetoplast,_complete_sequence</ns2:name></ns2:Sequence><ns2:Sequence dsseqid="sq1064" id="sq1063"><ns2:sequence>TAATAATTTTGTTGAATGGATTTTAATTTTGCTATTACTGTTTGAATAATTTTAGAAAATCAATAAAAATGGGGTCGAAATCGTACCACCCGACATGCCTCTGGGTAGGGGCGTTCTGCAAAATCGCAAAAATGGCATACAGAAACCCCGTTCAAAAATAGGCCGAAAATCACGTTTTTTGCCCTCCCCGTGCACAATTAGGGGTTGGTGTAATATAGTGGGCCGCGCATCCCGAGTTGAGCTAGGATTACTAAATTTAGGCCTCTTAGAGGCTTGTTTATTGAGTTTTAAACTTTAGCTAGACATATATTATTTTTTAGTTTAATATTTATAAAATTAGTGCTGTTGTGGTACTAGTTTAGCTAATAATATTAATTTAGTTTAGTAACAATTGAGATTATGATATTGTATGCTATGTTTGAATAATAATTAATATTTATAAATTTATATAACAATGCTAGTATGGTTGTGATAATGTTACTCGTGTATTACATCATTACCCCTCAATATCAATTGCAACTAATATTAGACTAGTAATAGTATCTTAATAACACTATGATTATAAAGTTAATAACATTGAATAGACATATACTATATATCAATGATTTTATATACTTATGATGTTACTCGCTAGTGATACTAACTTTACACTACAATTTTACTTGTAATGAGTAATAACATTAGTTTTATTTTATAATTTTTATTAACTAGCTTGGTTTAATTTTATAAATGATAAA-------------------------------------------------------------------------------------------------------------------------</ns2:sequence><ns2:name>KY699034.1_Leishmania_guyanensis_strain_MHOM/BR/78/M5378_clone_M5378_13_minicircle_kinetoplast,_complete_sequence</ns2:name></ns2:Sequence><ns2:Sequence dsseqid="sq1066" id="sq1065"><ns2:sequence>TTTATTTGTTTTTATAATATGATGTTACACGCGCATTACTCGTTATAAATTTTATAAAATGTTGAAAAATGGGGGTCAAATTTTACTCCCCGACATGCCTCTGGGTAGGGGCGTTCTGCGAAATTCGATTTTTGGCATACAGAAACCCCGTTCAAAAAATGCCCGAAAATCACGTTTTTTGGCCTCCCCGTGCACAATTAGGGGTTGGTGTAATATAGTGGGCCGCGCACATCCTCTCGAGTTAGAATGGTTCATTATAGGCCTCTTAGAGGCTTGTTTTGCTCATCTCTGCGATACTTCGCGTTTGATGTTGAATTACTATTTAATTTAGACTAGTTTTTATTCTAATATTGATAAAATAGTTTGTTACTAGTGTAATATCTAGTTAATAATAATAGTAATGTAGCTAATCTATTACTAGTTCAATATAATTTAAATTTATACGTTATCGATATACATACTACTCTGTTACTACGCTGTATCATCATGATAGTATAATACTAGCTCCCCTTTAATATTAATATTAGTTGTACTTATGTAGTAATAGGTTAGTAACATTAATATTATTATACTCTATACGTAACTATAATAGAACTATCATATACTAACTATTAGATGTTATTACGAGAACATTGATAGATAAATTATTAAAATATATTTATTACATTAGCTGAATTATAACTTTTATTCTCTTTATCTATTTATGTGTTTCGTGATGTTACATTAATTCAAATAATTTAAT--------------------------------------------------------------------------------------------------------------------</ns2:sequence><ns2:name>KY699035.1_Leishmania_guyanensis_strain_MHOM/BR/78/M5378_clone_M5378_14_minicircle_kinetoplast,_complete_sequence</ns2:name></ns2:Sequence><ns2:Sequence dsseqid="sq1068" id="sq1067"><ns2:sequence>TAATCTTATGTATCATTTTGTTATGGTGATGGATGATGTGAGATTATATTTTTTAAATTTTATTAAAAATCAGATCAAAATCGTACCACCCGACATGCCTCTGGGTAGGGGCGTTCTGCAAAATCGCAAAAATGGCATACAGAAACCCCGTTCAAAAATACCCCAAAATTCGCGTTTTTTGGCCTCCCCGTGCACAATTAGGGGTTGGTGTAATATAGTGGGCCGCGCACTCTCGCTGAGGTTAGGATGTCGTGAAACTGGCCTCTAAGGGCTTATAAAATTCAATTTTAACTTTGGATTGGCATTTGATGTTATTTTAGACTTGATAATATATTTATTTTTAAAATTTAATTTAATTTTGTTAATTGCGTTGTTTAATATGTGTGGTCAATTTAATATTTAATTATTCTTTTTATATTTATATTTATTCTTATTATATCCATCATGCTCTATCTTAGCTTTAGTGGTTAGCTCAATTATACATAGCTCCACGGTGTTATACCGTATACTCTAATATAGAATATATTCTATATTAGATATATAGTAGTATTGAGTTACTATTATTACTATTATTGAATACATACATAGACTTATAACTTTACTGATAGAGAACTATGATAGAGTATATAATAGAGTAACGATATGGACTGAATAGTATTATAAATATATCATTACAATGTTATTAGCATCTATATTCGTGACAATAACTCTCTGCGTCTTTATCTATTACATTTATTTACATTTTAGTTAATT---------------------------------------------------------------------------------------------------------</ns2:sequence><ns2:name>KY699036.1_Leishmania_guyanensis_strain_MHOM/BR/78/M5378_clone_M5378_15_minicircle_kinetoplast,_complete_sequence</ns2:name></ns2:Sequence><ns2:Sequence dsseqid="sq1070" id="sq1069"><ns2:sequence>ATAATATGATAAATTAAATTTTGTTTATGGTGTTATATGTGTCATTGAGAATTATAAATTTATTAAAATTAGGGATAAAATCGTACCACCCGACATGCCTCTGGGTAGGGGCGTTCTGCAAAATCGCAAAAATGGCATACAGAAACCCCGTTCAAAAATCCCCCAAAATTCGCGTTTTTTGGCCTCCCCGTGCACAATTAGGGGTTGGTGTAATATAGTGGGCCGCGCACTCCATCTTGGGCTAGCATTGCTCGAAACAGGCCTCTTGACCCGTATGGTTTTATGTTTTCATATTTTAAACTTATATTTCACATTTAAATTTAAATTTTATTTATTTTTATTTTAGATTGGATTAAAATTATTAATATTGATTAGCTTTAATTAAACTTTATTTGAATTTATTATTTTTATTAATTATTATTGATTTATAATGTTACTGTTATTGGCTACTACTATTGTTACTCTATCATCGCTATCGTTATACTGCTATACTAGTAATAGGGTTAGTATCCCTTTAATATTAGAATAAGTTGTAATATGTGGGTAATGAGTATAATACATAATAATATACACTGATAACACTATGATAACGTTACTATATATACTGAGAATAGAATTTGTTTGAATTAATGTTATAGTATTGATTAATATAATGTTTATAATTCTATTACGCTCTATATTATTTTACTCTAACTTTGCTATTAGACTGTTTACTTGTTAATTGCTAAATTTAACTGTAACATAATTTTT------------------------------------------------------------------------------------------------------------</ns2:sequence><ns2:name>KY699037.1_Leishmania_guyanensis_strain_MHOM/BR/78/M5378_clone_M5378_16_minicircle_kinetoplast,_complete_sequence</ns2:name></ns2:Sequence><ns2:Sequence dsseqid="sq1072" id="sq1071"><ns2:sequence>TAGTTTTGATGTATAAATATATTTTTGTCTTTGTGATGATGCTATACTTTTTCTAAAATTTTATAAAATTAGCGACAAAATCGTACCACCCGACATGCCTCTGGGTAGGGGCGTTCTGCGAAATTCGATTTTTGGCATACAGAAACCCCGTTCAAAAATACCCCGAAAATCACGTTTTTTGGCCTCCCCGTGCACAATTAGGGGTTGGTGTAATATAGTGGGCCGCGCACCCCCGGCTTGAGTTAGGATAATGGAAATATGGCCTCTAAGAGGCTTGTTACGCGTGTTTCTAACTAAACTCGCATTAAAACTAGATTTATTATATTATTCATGTTAATATTTATTTATATTTACTTATAGCTACTCGCTTTGCGATAATATATACTAATACTAGTGCTCGCTGTGCGATTATACTGTGATATTAGTAAAACTATAGTGTACTATGTAGTATAACATTTTATAACTCTATAATACTGTCAATACTATGTGTTATTACTCATTATATGCTCCCTTTAATATCAATATAAGTTACAGTTATAGTATTAGGTTAGTATTACGTATATTAACTATTACTATTCTCGATACATACATTGAACTATATCTATACTTAGTGTTACTATGTTATGCTGATGTAATAATATTTTTAATTGAATTTAATTTTATATTTTACTAATAGATTATAACTTTCATCTTTTTTATTTACTCGTATGTTATTATTGCATATTGTGATAGATAGATAAAT--------------------------------------------------------------------------------------------------------------------</ns2:sequence><ns2:name>KY699038.1_Leishmania_guyanensis_strain_MHOM/BR/78/M5378_clone_M5378_17_minicircle_kinetoplast,_complete_sequence</ns2:name></ns2:Sequence><ns2:Sequence dsseqid="sq1074" id="sq1073"><ns2:sequence>TATAACATAAAATTATTTTTATAACACAAATAAAATTTATGCGCACAATGTTTATAAAATTATGAAAAATAGGGTCTAAAATTTACTCCCCGACATGCCTCTGGGTAGGGGCGTTCTGCAAAATCGCAAAAATGGCATACAGAAACCCCGTTCAAAAATAGGCCGAAAATCACGTTTTTTGCCCTCCCCGTGCACAATTAGGGGTTGGTGTAATATAGTGGGCCGCGCACCCGGCTAGAGTTAGAAACTATAAAATGTGGCCTCTTAGAGGCTTAAATTTAAAAATTCTAGCTTATTATGGCTAATTAAAGTTTAGATTTTAATAAATATGATTTGGCAATTGATAATTATTATTTTTATAATTTAGTTTAATAACAGTTCGATATTAGCGCTATCATAATTTAAATAGTTTTAATAATAGTTAAATTAATTAATAATGTTTTATTATGTCTCTTATTATTGCACTATAACGTTACTCGTGTATAACTATAGTAATAGCTTCGATAATAGTAAAATATATTAGTTGTAACATATGTTATTTGATAATTTTAATGATTTAATAGAACTATAACCATACTATGTTAGGCTAGCGTTGAGATAACTTTATTGTATTAATTGAATGTATTGCTATTAAATTTATTGTTATTATTTTATTTATTCATATTACATTACTCGCTTATTTATACTTTGTTTGTTACATTGTAGTTTTATGTTTGCATTACAATTTAGATTTGATGAAGTTTTATT---------------------------------------------------------------------------------------------------------------</ns2:sequence><ns2:name>KY699039.1_Leishmania_guyanensis_strain_MHOM/BR/78/M5378_clone_M5378_18_minicircle_kinetoplast,_complete_sequence</ns2:name></ns2:Sequence><ns2:Sequence dsseqid="sq1076" id="sq1075"><ns2:sequence>ATTGTTACGTAACGATGCTAGATAAAAATATTATTACTCGTGTGTTACTATGTCATAAAATTTAAAAAATACCCATAAAATCGTACCACCCGACATGCCTCTGGGTAGGGGCGTTCTGCGAAATCGCAAAAATGGCATACAGAAACCCCGTTCAAAAATAGCCCGAAAATCACGTTTTTTGGCCTCCCCGTGCACAATTAGGGGTTGGTGTAATATAGTGGGCCGCGCTCCCCGGCTAGAGTTAAACTGGCGTGAAATAGGCCTCTAAGAGGCTTGATTTTTAAAAACTAACGTTGGAATGGGAATATTATTATTTTAAACTAGAATTAGATGTTATATATTTATTTTGTTAACTAAATTTTACTATACATTATATCTATACTAGTTCTGTTACGTGATAGTGCTAGTTATATGTATTATATTAAATCTAGTGTATATAAATTTTAATAATAGTTTTTATCTGGTCAATACTAGTAATGGTTTTGATTTTAGCTCTAATACCACATAATATATATTGCCTTTAATATGATATCTAATGTATTACCCTCTATTACGTATCAATAAAGTTTATAATATTATTATTTTAATTATAAGATACATTTATAGTTCTCGTTGTGTTATGTTATTGCATAGATTTTAATTTATGAGTTTATTAATTATTTGATATTAAATTTAACTTTTTATTTTTCTCTTTAGCGTTGTGATTAGATGGTGTTATTAGAACTAATAATTAGACTAT-----------------------------------------------------------------------------------------------------------------------</ns2:sequence><ns2:name>KY699040.1_Leishmania_guyanensis_strain_MHOM/BR/78/M5378_clone_M5378_19_minicircle_kinetoplast,_complete_sequence</ns2:name></ns2:Sequence><ns2:Sequence dsseqid="sq1078" id="sq1077"><ns2:sequence>TTAGTATTACGTTGTATGCATGTGTTACACTAAAATAATTTTATAAATGTTTATTATAAATTCAAAAATATCAGCCAAAATCGTACCACCCGACATGCCTCTGGGTAGGGGCGTTCTGCGAAAACCGAAAAATGGCATACAGAAACCCCGTTCAAAAATACCCCAAAATTCGCGTTTTTTGGCCTCCCCGTGCACAATTAGGGGTTGGTGTAATATAGTGGGCCGCGCACATCGGTTTGAGCTAGGATTGATAAAATATGGCCTCTAAGAGGCTTGTCTACGCTATTACTGCGATAAACTGAATAAAATTTGAATTAAACATAAAATTGATATTAATAATTGATAGATAGACTAATTTAATGTGTTCTCTACTATTACATCTATTTATACTAGTTTTGATGTTAGTAATTATTATAGTACACGTTAGTAATGTTATGTATTGATAGTAACTATTATATTTAATTTTATATAGCTCGATGTTAGACTAGTGTTATTATAGCTTGAGATACCATAATATAACTAATATGTAATATAAGTTGTGCTATTATAAGTCTATACTATTACTATCATATAATGCTATACTTACACTCTATTATATACTAATCACTGGCTAATAACATTACTGAATAATACTATATTATACATTGTGCACATATATTTGACTATATTAATATTATAATCTTTTCTATTCCTTATCTATTATTAATTCATCTCTATGCTTGATGTGCTCGCTATTATTAGTAATGAATG------------------------------------------------------------------------------------------------------------</ns2:sequence><ns2:name>KY699041.1_Leishmania_guyanensis_strain_MHOM/BR/78/M5378_clone_M5378_20_minicircle_kinetoplast,_complete_sequence</ns2:name></ns2:Sequence><ns2:Sequence dsseqid="sq1080" id="sq1079"><ns2:sequence>TAATTAGTTTTTAATAAATATTAATTTTAGATAATTCAGTTTATGATTTTATCATGATGAGTGTTGAAATTGCATCAAAATCGTACCACCCGACATGCCTCTGGGTAGGGGCGTTCTGCAAAATCGCAAAAATGGCATACAGAAACCCCGTTCAAAAATCCTCCAAAATTCGCGTTTTTTGGCCTCCCCGTGCACAATTAGGGGTTGGTGTAATATAGTGGGCCGCGCACCCCGACTCGAGCTAGCTTCAATAAAATGTGGCCTCTTAGAGCGTATGTTTTTGGATTTTAACTTTTTATTCGCTGTTTTGATTTTATCTTTAAATTTAAGTTTAGTTTTGATTTAAATTATTTTTATTATTTTGTTTTAATAGTTTGGCTAGTTTGTTGGATTGATATAATTAGTTTTAAAATTAGAATTTGATAATGTTACTATTAGAATACTAATTAGAATTATAAATTTGATATAACTATAGTTTGGCTATGATAGTCTATGATACGTGTCTAATATTAGTACAACTTATATTTATATTATGTTATATTAGCTCTGTTACACTCTATTATAAGAGTAGATAGTTTTTAATTTTATAATTTTAATAGATAACTCTATGATACTAAACTGGAACTGATTATTACATTTATAAATTTATAATTGTGATACATATTAAACTTTACATTAACTTACTTCTTTTTATCTCTTAGCTTGGTTATGTGCATGATAGTGATATAAATTTGATTATAATAATGTTC-------------------------------------------------------------------------------------------------------------</ns2:sequence><ns2:name>KY699042.1_Leishmania_guyanensis_strain_MHOM/BR/78/M5378_clone_M5378_21_minicircle_kinetoplast,_complete_sequence</ns2:name></ns2:Sequence><ns2:Sequence dsseqid="sq1082" id="sq1081"><ns2:sequence>TTATTTTATTTTAAACTATGTCATTACGCTGCATCACTATGTATTAAATATTTATAATTTTCTATAAAATGCCAATAAAATCGTACCACCCGACATGCCTCTGGGTAGGGGCGTTCTGCGAAATTCGAAAAATGGCATACAGAAACCCCGTTCAAAAATACCCCGAAAATCACGTTTTTTGGCCTCCCCGTGCACAATTAGGGGTTGGTGTAATATAGTGGGCCGCGCACCCCGACTCGGGTTAGATCCTCGGGAACTAGGCCTCTTAGAGGCTTGATTTTTATTTTTTGACTTTTTATTTTAATATTTTAATTTATTTGGGATAATAAGTTTAATTTTAGAAATATAATTAGTTTTATTAAATTGGATGATAATGATTTTAACTGTTGCATATAAATTTGATTTTATTTAATTATATAATTATAGATTTTATTTTAAATAATTTATTATACTTGTCTATCATAGTTGTTATATCGTCGCTGTGTTATTATAGTGATAGTGAGAATAGTGTAGAATATATTAATATTAACTTATATTACGCTAATTATGATACTATTCAATACTATTTATAATCTTATAATTATACTGACTATGATACTATTATATAACTATATCTATACTATGTTATGTTCTAATCAGTACATTTATTAATTATATACATTTGCACTAACTCTATTCTTCTATTTACGCTGTAGATAACTATTTAAATATTATTCGCTGATATACACTAATACATACTAGCATTGAACT------------------------------------------------------------------------------------------------------------</ns2:sequence><ns2:name>KY699043.1_Leishmania_guyanensis_strain_MHOM/BR/78/M5378_clone_M5378_22_minicircle_kinetoplast,_complete_sequence</ns2:name></ns2:Sequence><ns2:Sequence dsseqid="sq1084" id="sq1083"><ns2:sequence>AATTTTGTTTTAGAAATAATTTAATTCAACGCTGTTATGCCTAAGGAGTCGACTCCTTACCCACAAAAATGGGGGCAAAATCGTACCACCCGACATGCCTCTGGGTAGGGGCGTTCTGCGAAAATCGATTTTTGGCATACAGAAACCCCGTTCAAAAATTCCCCAAAATTCGTGTTTTTTGGCCTCCCCGTGCACAATTAGGGGTTGGTGTAATATAGTGGGCCGCGCACATCCTCTCGAATTAGAATGCCTCGAAACTGGCCTCTTAGACCGTATGTTTTTGGATTTTAAGATTTTATGGCTATATTGTTGATAATTAACTTTAAATTTATATTTATTATTATTTATTTAATATTAGTTTTGTTATTAGTTATCTAATTAGTTCTAGTTTAGTTAAATAATTGTTTCGATGATATTACTTGTTATAGATTACAATATTGAATATTATTAAATATAAAATTATAACTATGCTTCGTTACTATCATGTCTATACTCATTACATACTCTCACATTACATAATATATATTAGTTATATTTGATATTGGGCTATTATATCGTATTATGATACATTATAAAATAGTTTTATTAATATACTATAACTTTATATAACTATGCTCGTTGTTGTAATAATTTAATTGAATATGATTAGATCTAATAATTAATAATTAATATATTACTTTGACTTTATCAATTAAATTAACTATTGTTAGCACTGATTAGAACTATATTAAATAATTTTATTTAGCTATTATGTTTATT---------------------------------------------------------------------------------------------------</ns2:sequence><ns2:name>KY699044.1_Leishmania_guyanensis_strain_MHOM/BR/78/M5378_clone_M5378_23_minicircle_kinetoplast,_complete_sequence</ns2:name></ns2:Sequence><ns2:Sequence dsseqid="sq1086" id="sq1085"><ns2:sequence>TAGATTATAAAATTAAATTATTAAATTATGGTGTTACTAATGTGTTACTCGTTATAAAATTCATAAAAATGGGAACAAAATCGTACCACCCGACATGCCTCTGGGTAGGGGCGTTCTGCGAAATCGCAAAAATGGCATACAGAAACCCCGTTCAAAAATAGGCCGAAAATCACGTTTTTTGCCCTCCCCGTGCACAATTAGGGGTTGGTGTAATATAGGCGGCGCGTCACACAGTTTTGGGCTAGCTCCTCGAAAAGTAGGCCTCTCAGAGGCTTGTTTTTTCATTTTTAAATTTTTCTCTTTTATATGTTAATTTATAAGTTGAATTTAATTAAATTATAGCTATTAAATAGTTTGGTAATGTTATTGCTATTGTTACTATATTTAAACTTTGCTAAACTAGAATTATATTTTACTATATTATGGTATTGATGTTGTTATATAATAATATACATGTAATACTATCTTGCACTGTTACTAGTATCATTAGAGTTACGATATTAGCTCTTATTAGTTACAATATATTCTAATATGTAATATGTTAGTATCTTATTAGCTATATTATGATGTATAACGCTACAACTATAATACAATTTTATAATTATAATTTATAACTTTATCTGTTACTAATGTTATTGAATAGTTTGTATACTTAATATTATTTATTTCTTTTTTCTTTATTATGCATTGACATGATTTTATCTAAATTAGAATTTAATAAATTGTTATTAATACATTACTAGCTACACT------------------------------------------------------------------------------------------------------------</ns2:sequence><ns2:name>KY699045.1_Leishmania_guyanensis_strain_MHOM/BR/78/M5378_clone_M5378_24_minicircle_kinetoplast,_complete_sequence</ns2:name></ns2:Sequence><ns2:Sequence dsseqid="sq1088" id="sq1087"><ns2:sequence>TTATAACGATAATAAATTTTAGTTCTACAGTGTTACATCCTAAGGAGTCGACTCCTTACCCCGCAAAAATGGGGGCAAAATCGTACTACCCGACATGCCTCTGGGTAGGGGCGTTCTGCGAAAACCGAAAAATGGCATACAGAAACCCCGTTCAAAAATACCCCAAAAATCGCGTTTTTCGGCCTCCCCGTGCACAATTAGGGGTTGGTGTAATATAGTGGGCCGCGCACCCCGGCTTGAGCTAGCATCATCGGAAACTGGCCTCTAATGCCGTATAAAATTGGGAAATTAACTTTTATGATTATTATTTGATATTTGAATATTTAATTTTAGTTTTTAAATAAATTTTTATTCTAACGTTGTTATATCTAATTAGCTGTTCGATAATAATTAATTATTTAGTTAAAATTAGAATTGATATTGTATTATTACGTGTTAGATTAATTTAAAGTTTATAATTTTATATATCGATAGTATTGCGTTGTTATGAGTAGATACTAGCTCTATATCATATTAGATATTAATTATATTCTATATTAGCTAATAACACTATCTCACACTATGTATATGGTTAGATAATAACGTTAGATAAAATGATATAGTAACTATAAATAAATTTATTATATACTTTGAATAACAATACTAATATACTTTACTAATTACATTACTTTGATTTTACTAATTGAGATAACCAATGCTAGTTTTGAGTAATTAATAATTAATAATTATATTTACTAGCTCTGTATTAATT-----------------------------------------------------------------------------------------------------------</ns2:sequence><ns2:name>KY699046.1_Leishmania_guyanensis_strain_MHOM/BR/78/M5378_clone_M5378_25_minicircle_kinetoplast,_complete_sequence</ns2:name></ns2:Sequence><ns2:Sequence dsseqid="sq1090" id="sq1089"><ns2:sequence>TTAAAATTTTATTAAATTGATGTAGCACGTGTCTTACATGTTTTTAGTTTTTATAAAAATACGTAAAATTAGGGTCTAAAATTTACTCCCCGACATGCCTCTGGGTAGGGGCGTTCTGCAAAATCGCAAAAATGGCATACAGAAACCCCGTTCAAAAATCCCCCGAAAATCACGTTTTTTGGCCTCCCCGTGCACAATTAGGGGTTGGTGTAATATAGTGGGCCGCGCACCCCGAGTTGAGCTAGCTCTCGTAAAAGTAGGCCTCTTAGAGGCTTGATTTTTAAAATCTGACTTAATAATTTATTTATTTTATAATTTAGATTAATAATTAAAATTTATCATTATTATGCTCATGTTAGCTTCATTGAATTAGTTCTAATTAATAAATAATAAATTAATTTGTATAGTTGTATAATATTGTGTTATTAGTTTATAAATATTTGACTATATAGTTACTATCACTGCACCGATTAGATAACTTAGGTGTATTACTATGAGTAGATACTAGACTAATACTAATATCAATTTATATTGTAATATGATACAGCTCCATTACGATAATAGCATTATGATACTATACGATTGGAACATAATAAGAACTATAATATAATAAAATTTATTGATGCTAATGTATACTTATTATGATTTTAATAATTAAACTTTACAATTATATTTTTATTTACATTTATACCTCGCTGTGTATTGTTATATGTTCTCTTAGATATACATAATTTTATTTAAATGTTCTAA------------------------------------------------------------------------------------------------------------</ns2:sequence><ns2:name>KY699047.1_Leishmania_guyanensis_strain_MHOM/BR/78/M5378_clone_M5378_26_minicircle_kinetoplast,_complete_sequence</ns2:name></ns2:Sequence><ns2:Sequence dsseqid="sq1092" id="sq1091"><ns2:sequence>AAATTAAATTTAAATTATTGTCTAACATTAGCGCTATTACGTCATTATAAATTTTAAAAATTAATAAAATTCGTCAAAAATCGTACCACCCGACATGCCTCTGGGTAGGGGCGTTCTGCGAAATCGCGATTTTGGCATACAGAAACCCCGTTCAAAAATCCTCGAAAAATGCCCATTTTTGGCCTCCCCGTGCACAATTAGGGGTTGGTGTAATATAGTGGGCCGCGCTCCCGGGCTTGAGTTAGAATGACGTGGAATAGGCCTCTAAGAGGCTTAAATTTATGAAATTAAAATTATTTTGCTTTATGACATTTAAATTTGATTTTTTATTTAATATCACTTTGTTATCTGCTACATTGACTTGTATAATACTAGTTTAGTTCTGTAATACACTAGTTTTGGTAATAGTAATAATGTTATTATTGTAATATATAGTTTTAGATATAATTATACTCTATTCACTATGACAAGCCTATTATGTCAATGATAATACCTAAACTAGCTCCATAACTGCTTTGTAACTAATATATAATATGAATTTTACTAGTATTATACATTATAGACTGTCATGGATTTAAACTTAATGATACTAGTATTGAATGTTATTGTTATTGAATTTAACATTGAGATTGATGATTACTCTGATTATTAAATAATACTATTACTTGATTATATCTTATACATAGCTGTTAGTATACTTTTACGTTACTAATATAGCACTGATGAGAACATAATTAGTAA---------------------------------------------------------------------------------------------------------------------</ns2:sequence><ns2:name>KY699048.1_Leishmania_guyanensis_strain_MHOM/BR/78/M5378_clone_M5378_27_minicircle_kinetoplast,_complete_sequence</ns2:name></ns2:Sequence><ns2:Sequence dsseqid="sq1094" id="sq1093"><ns2:sequence>ATTAGTGTTGCATTATTAGATAAACTTTTTATTTTATAAAATAATATTTTTATTTAAATTCATGAAAAATGGGGGTTAAATTTTACTCCCCGACATGCCTCTGGGTAGGGGCGTTCTGCAAAATCGCAAAAATGGCATACAGAAACCCCGTTCAAAAATCCCCCAAAATTCGCGTTTTTTGGCCTCCCCGTGCACAATTAGGGGTTGGTGTAATATAGTGGGCCGCACACCCGGGTTGGAGCTTGGATTGCATAAAAGTGGCCTCTAAGGCCTTACATTTTTAATTTTCTAACTTTACAGTGATATTATTGTTATTTTATGTTTGATTTTATTTTACTAATCTATATTAACTCGTGTGTTCTCTGTTATTAGATAATATACTAGCTCTGTTCTGATAATATGTAATCTATGTGTACTATATCAGTTCCATTATATATAATTTTATAGTAACACGCTGTTACACGCGTAGATAATGATAATACACGATGATATAGAGTTAATATGGCATAGAATATATTGCCTTTAATATGATATTAGAGGTATTACACTATATAATACTATTATACACTATACATCGGAACTATACTTATTACTAAACTATACAGTGTTATGATAGAATAGAGATGGCTATACATGTATTATGATATGATATGAATTTAAAATAATAATAAATTTAATTCTCTATTTCTTCTCTCAATGTTATGTCTAGTTAGCTCTATTAATTTTATTAAATTTAGTTTAT--------------------------------------------------------------------------------------------------------------------</ns2:sequence><ns2:name>KY699049.1_Leishmania_guyanensis_strain_MHOM/BR/78/M5378_clone_M5378_28_minicircle_kinetoplast,_complete_sequence</ns2:name></ns2:Sequence><ns2:Sequence dsseqid="sq1096" id="sq1095"><ns2:sequence>AAATTAGTTATTATAAAATTAGTTTCACTCTGTTACGTGTTTATAGATTTTAATAAAATATCATAAAAATGGGGGTTAAATTTTACTCCCCGACATGCCTCTGGGTAGGGGCGTTCTGCGAAATTCGATTTTTGGCATACAGAAACCCCGTTCAAAAATACCCCGAAAATCACGTTTTTTGGCCTCCCCGTGCACAATTAGGGGTTGGTGTAATATAGTGGGCCGCGCACTCTCGCTGGAGTTAGATTGTTGCGAAACAGGCCTCTAAGAGGGCATATTTTTAATTTTTACGTGGATTATGGTTGTTTTTAGATTTAACAATTATATTTTATTTTATTAACTATATTTATTACGTTATTAGGCTAGTTTTATTATTTATTATACTATTGTGGCTATATTGTGATTAAATTGTATAAATTAGTTTTAATAGTTGTTATTATTTAAATATTAATAATGAACTAGCTCCGTTACTAGTTTGATGATAGTGTAACATTATTAGCTAAAATTCGTAACATATAACATATATTAATATATATTAGGGCTATTATGATGTCTATAGTATTATACTTTTATAAATTTACTATCTATTACTTATTATTACTCTTTGTTACTATACGTTGTTATATCTATTCGATGATAAATATATTTTATTCTATTTTATATTTTAGTTACCATGTATTAGAATTGATTTAATTAAATTTTATAGATTAGTTTGTTATTGTGCTGATTAGATCTAAAAAATAAATTT--------------------------------------------------------------------------------------------------------------</ns2:sequence><ns2:name>KY699050.1_Leishmania_guyanensis_strain_MHOM/BR/78/M5378_clone_M5378_29_minicircle_kinetoplast,_complete_sequence</ns2:name></ns2:Sequence><ns2:Sequence dsseqid="sq1098" id="sq1097"><ns2:sequence>AATAAATTGTTTGAAATAAAAATATTGTTACGCTATGATGTGAGATAAAACTATAAATTTTATTAAAAATAGGGTCCGAATTTTACTCCCCGACATGCCTCTGGGTAGGGGCGTTCTGCAAAATCGCATTTTTGGCATACAGAAACCCCGTTCAAAAATCACCCGAAAATCACGTTTTTTGGCCTCCCCGTGCACAATTAGGGGTTGGTGTAATATAGTGGGGCGCGCACTCGGAATTGAGCTAGCTTTGATGAAACTAGGCCTCTTAGAGGCTTGATTTTAATTTTCTAGATAAAGTTGGAATATGTTTTAGAAATTAATATTTATTTTATTAATATAGCATTGATTAGTAATAATATGATTAATTAAATTTAGCTATTACAGTTTTATTATGTTATATTTTAATAATTAGTTTGATATATTTTGATTTATAAATTTTATTATCTAGTTTCATTGACTAGTTTGTTATACGTTATTACATAGTGTCTATAATTTAGACATTACATATTAGATATCAATTGCAATTAGTAATATATTAGTAACACTATTATAAGGTTACATTATTTAACTTTATAATTATTTTAATAACAATAAACTTTTAATATACTGATTATGATAGTTGATTACATTGAACTAATGCATTACATTTTTAATATTTACTTATCTGCTGGTCTATCATTGGTTACTAATATTGTTTATTATTTTTAATTTTATTGTATGCTAATGTGTTACTAATA-------------------------------------------------------------------------------------------------------------------------</ns2:sequence><ns2:name>KY699051.1_Leishmania_guyanensis_strain_MHOM/BR/78/M5378_clone_M5378_30_minicircle_kinetoplast,_complete_sequence</ns2:name></ns2:Sequence><ns2:Sequence dsseqid="sq1100" id="sq1099"><ns2:sequence>TTAAATTTTTATTATTACGCTGTTATGTGAGTGATTAGTGAAATTAAAATAATATTAAAATTATAAAAATCAGGTTAAAATCGTACCACCCGACATGCCTCTGGGTAGGGGCGTTCTGCGAAAACCGATTTTTGGCATACAGAAACCCCGTTCAAAAATTCGTGAAAAATGCCCATTTTTGGCCTCCCCGTGCACAATTAGGGGTTGGTGTAATATAGTGGGCCGCGCATCCCGGCTGGAGTTGGAATGGTAGAAAAGTGGCCTCTAAGGCCTTATAATTTTGGAAACTAAACTTTGTCGCACAATATTGACACTTAAAATAGAATTATGATTTATTTATTTATTAATTTAATTTATATGTGCTCGCTAGTTATGATTATTTAGTTTTGATTAGCTCTAATATATGAGCAGTTTGGTATTATATAATTTTAATATGGATGTTATAATAACTATTAGATATGCATACACTGGTCAATACTTATAATATAATGTGTCTAGTTACGTTACATATATAGAATAAGTTACATATATATTACTAGTTATTAGCTTACATAGACACTAGCTTGATAATATTATAATGCTAGACTACACTATTATTATACTGTTATAATACATGACAGCTTTATACATTAACTATTTTTGAATATAAATACTTTGACTTGCTTGGTTATATGTGCATGATAAACATAATTATAGTTTTATTTAGTGCTAATAATTTATAAAATACATATTAACTTGATAA--------------------------------------------------------------------------------------------------------------------</ns2:sequence><ns2:name>KY699052.1_Leishmania_guyanensis_strain_MHOM/BR/78/M5378_clone_M5378_31_minicircle_kinetoplast,_complete_sequence</ns2:name></ns2:Sequence><ns2:Sequence dsseqid="sq1102" id="sq1101"><ns2:sequence>TTTAACTTTGCATTATGATAATTTATATTTAAATAAAAATTTAATTTTATTGTCTAACATCACGCAAAATGGGGGTTAAATTTTACTCCCCGACATGCCTCTGGGTAGGGGCGTTCTGCGAAATTCGAATTTTGGCATACAGAAACCCCGTTCAAAAAATGCCCGAAAATCGCTATTTTTGGCCTCCCCGTGCACAATTAGGGGTTGGTGTAATATAGTGGGCCGCGCACCCGACTCGGGCTAGCTCTCGTGGAACTAGGCCTCTTAGAGGCTTGATTTTATAAATCTAAACTGAAAATGGAACTAATCGAATAAATAAATATTAAATATAGAATTATAGTTGTATTAGGATATTAAATTAATTATATATCTTTATTATAATAATATATGTCGCAATGCGAGTATACAGTTAGTAATGATATAGTATTTGATGTAGTATATAATAATTCTATGTATAATACTAGATATAGTTTCGTTATGTTAATAGTATTGAAATTAGCCTAATATTAGCAATTACAACATATATTGGAGCATATTTAGACATAATACTATACTATTATAATGATAGCCGATAGATGAGATAATATAATGATAATGATACAATACTAACTTATAGTGGATAACAATGTATTTATGATTTTTATCTTATTAGATCTTATTTACTATATGCTTTACTAGTTCTCTCTAATAAAATAATTATTATGCTGGCTTAGTGCTATTATGTTCTAATAAAGATAA------------------------------------------------------------------------------------------------------------------------</ns2:sequence><ns2:name>KY699053.1_Leishmania_guyanensis_strain_MHOM/BR/78/M5378_clone_M5378_32_minicircle_kinetoplast,_complete_sequence</ns2:name></ns2:Sequence><ns2:Sequence dsseqid="sq1104" id="sq1103"><ns2:sequence>TAACATTAGCTAATAATGCCTCTAATGCACTGTGTTAGGCTGCTGTAAAATTATAAAAATTTATAAAAATGGTAATAAAATCGTACCACCCGACATGCCTCTGGGTAGGGGCGTTCTGCAAAATCGCGATTTTGGCATACAGAAACCCCGTTCAAAAATTCCCGAAAAACGCCCATTTTTGGCCTCCCCGTGCACAATTAGGGGTTGGTGTAATATAGTGGGCCGCGCACCCCGACTCGGGCTAGCTCTCGTGAAACTAGGCCTCTCAGAGGCTTGTTTTTTAATTTTTAAATTTTTATTCTAATAGTGGTTATAATGATTGATTTAAATTAGATTTTAATATAGAATTGATAAATATAAAGTTAATGTTATATTGAATGAATAGATTTATTATTGATAATTAAATATTAATATTATTATAATTCTATTACTCGTTATATACTATTTATACTCATTATAGCTCTACTCTGCACTGTTATAGTATTGGTTAGAGGTGTTATTAGAATATCATAGAATATATTAATATTAACTTATATTATACCTAATTTGACACTAACATAACTATAATTATATCAATGGTGGCTATAAAGTTGTATTAGATAGTAATTATAATTATATTCGATAAATTTACATTATTAGTCTCACTCTGTTATTATATACTCACATTAGCTCTATCTTTTTATCTATGTTGTAGTTATGATTAGTGCATATAATAGTTTCATTTATAAATTTAAATACAAAGTTTATTC-------------------------------------------------------------------------------------------------------------</ns2:sequence><ns2:name>KY699054.1_Leishmania_guyanensis_strain_MHOM/BR/78/M5378_clone_M5378_33_minicircle_kinetoplast,_complete_sequence</ns2:name></ns2:Sequence><ns2:Sequence dsseqid="sq1106" id="sq1105"><ns2:sequence>AAATAATTTATTTTAAATAATTTTGTTTTTCTTTACTACGCGTTTATAAATATTCAAAAACTATAAAATTGAGGTCAAAATCGTACCACCCGACATGCCTCTGGGTAGGGGCGTTCTGCGAAAATCGAAAAATGGCATACAGAAACCCCGTTCAAAAATACCCCGAAAATCACGTTTTTTGGCCTCCCCGTGCACAATTAGGGGTTGGTGTAATATAGTGGGCCGCGCACATTCTCCAGAGCTAGAACTCGTGGAACTAGGCCTCTTAGAGGCTTGATTTTATCATAATTAAATATTTCGAAACATATATTATTTTATAACTTAATTTAACTAATTTTATCTCTACTAATGACTGTCTATATTGTATTATTTAGATTTAATAATTGTTGCTAATATTGTTCTATGTCATTACTATATTCGCTAGTTTAATAATAGTTTCATTGTAGTATCATTGTTATTATCGTCTATACATCATCTATTACACCATCATTGACTCATTACCCCTAAATAGCAATTACAAGTTATATTATAGTGTATTTGAGTTGATATAAACGATAATAATATAAAACTATAATACTGACATTGAATGTGTGTTTGAGTATTACATTGAATTGATACTAATAATGAATTTAATTTTATACTATTTAATTTTACTATCTATTCGAATCTATACATTTATTGCTTATAGTTGTTCTGTTATTATAGTAACACGTTAGCTAAATTATATCGTAACATTTAT-----------------------------------------------------------------------------------------------------------------------</ns2:sequence><ns2:name>KY699055.1_Leishmania_guyanensis_strain_MHOM/BR/78/M5378_clone_M5378_34_minicircle_kinetoplast,_complete_sequence</ns2:name></ns2:Sequence><ns2:Sequence dsseqid="sq1108" id="sq1107"><ns2:sequence>ATAAAATATATTTAAATAATGTTGTGTTAGAATTTTATGTGACGTTAGAGCTTATTAAATTTATAAAATTAGGGTCAAAATCGTACCACCCGACATGCCTCTGGGTAGGGGCGTTCTGCAAAATCGCAAAAATGGCATACAGAAACCCCGTTCAAAAATCCCCCAAAATTCGCGTTTTTTGGCCTCCCCGTGCACAATTAGGGGTTGGTGTAATATAGTGGGCCGCGCACATTCTCTGAGGTTAGAACACGTGGAACTAGGCCTCTTAGAGGCTTGATTTTATAAAATTGGAATTGGAATTGAATTAATTATAATTTGACGTTAATATTATGTTATAGTTGATTTATTAGTTCAATTAATTAAATTATTTTTAGTTAACATGTGCTGTTCCGTATTAGCGCTGTATTAGATTATATAATTTTAATAATACGTTGGTTTTAATAATTTTATATATAAATAGTTCCATTACCCAACTATAACTATGTGTTGGATATAATAGCTGAAATATGCTAGAATAAACTAATATTAAGTTATATTACACTAGTATTACACTATCTTATTAATACTCTATAATGACATAGTTTGATACTATAGTAATAAATGTTGTGTTAATGTTATTTATCTTTTATAATTATCTTTTACATTTTTCTGATTACTCTCATCATTGTTTGTGATATTAGCTTACTGCATTGGCTATATAATTTATTTAATAGTGTGTTTATATGTAATGATGTCGCTAAATTAAAACT-------------------------------------------------------------------------------------------------------------</ns2:sequence><ns2:name>KY699056.1_Leishmania_guyanensis_strain_MHOM/BR/78/M5378_clone_M5378_35_minicircle_kinetoplast,_complete_sequence</ns2:name></ns2:Sequence><ns2:Sequence dsseqid="sq1110" id="sq1109"><ns2:sequence>AAATAATTTTTATTTATTCGGGTAATACGCGGTGTTACTCTGCATTAGAATTTATAAATTTGATAAAAACTAGCTCAAAATCGTACCACCCGACATGCCTCTGGGTAGGGGCGTTCTGCGAAATCGCGTTTTTGGCATACAGAAACCCCGTTCAAAAATCCCCCGAAAATCACGTTTTTTGGCCTCCCCGTGCACAATTAGGGGTTGGTGTAATATAGTGGGCCGCGCTCCCCGACTCGGGTCAGGATCATTAAAATGTGGCCTCTAAGCACGTATGTTTTTTGATTTTAAAGTTTAGATGGGATAAATGATTTAATATGCATGAATAGAGCTGTGTTAGATAAATTATTTTATTTACTAATAGGACTAATATGTGTTCTGATTAGAAACTATATTTGATTAAATTTATTTTCTGTGTTATTACTATTGTTATACTTTAATTATATAATTTTAACTATCTATTAACTCAATGTTAGTGATATGGTGTTACATCGATATATAGTAAAAATATCAGTTTTATATTAGTTATAACTAGTATTTTGGGGTAATATCATAGCTTATAATGCATTACTAATGATACTTGATAAATTTAATAAACTATACTTATAATTTTAATTTTAATGTTACTTGTTACGTTACTAATTATTATACTCTTATTAGTTCTTATATTAGCTAAAGTGGTTACTCTATATGCTGCTAGTTGTATTGATTATATTCAATTTATTAGTTTAATAATTTATAATAATACATG-----------------------------------------------------------------------------------------------------------</ns2:sequence><ns2:name>KY699057.1_Leishmania_guyanensis_strain_MHOM/BR/78/M5378_clone_M5378_36_minicircle_kinetoplast,_complete_sequence</ns2:name></ns2:Sequence><ns2:Sequence dsseqid="sq1112" id="sq1111"><ns2:sequence>ATTACTAAATTGTTACTAGTGTTGTTAACATCGAATTAATTTATAAATTTATTTATAATAGTTCAAAAATCAGCTCCAAATTTTACTCCCCGACATGCCTCTGGGTAGGGGCGTTCTGCAAAATCGCAAAAATGGCATACAGAAACCCCGTTCAAAAATCCCCCGAAAATCACGTTTTTTGGCCTCCCCGTGCACAATTAGGGGTTGGTGTAATATAGTGGGCCGCGCACTCCGGCTAGAGTTAGAATGCCATGAAATAGGCCTCTTAGAGGCTTAAATTTTAATTTCTAACTTGAACTGGTTTATATGGAATAATAAACTGAAATTAATATTAAATTTATATTATTTTATATTATTACGCTACACAGTTCATATATTTATCTGATTGAGTAATGTTATTAGTTCTGGTTAGTATAATTTTTATTTAATGTTTATGATTATAAATGTTGCGTTACTATTATGATCTTATATGATAATGGTATAGTGTCGTGGAGCTAGTAATGTCTCTGATATAACATAATATATATTTATATTGTAACATATTAGCACTATTTTAGTATCTTATAACTATAGCTAACTTTATAAACTATAATTCAATCATACATCTATATCGTATTACAATGTTATTAGATTTATTATTAAAGTTAATTTTAATTTTACTTAGATTAAATTTTATATTAATTTATTTTCTTTTACTCTTTGGTTTGATCTAACACGCACTGACATCATACTAAAATGATAAAATAATGTT-----------------------------------------------------------------------------------------------------------</ns2:sequence><ns2:name>KY699058.1_Leishmania_guyanensis_strain_MHOM/BR/78/M5378_clone_M5378_37_minicircle_kinetoplast,_complete_sequence</ns2:name></ns2:Sequence><ns2:Sequence dsseqid="sq1114" id="sq1113"><ns2:sequence>TAATTTTATTAATAAACATTAGTAATACTATTTTAATATTTAGATTATATTTATAAAAATTCATAAAAATGGGGTCTGAATTTTACTCCCCGACATGCCTCTGGGTAGGGGCGTTCTGCAAAATCGCAAAAATGGCATACAGAAACCCCGTTCAAAAATACCCCAAAAATCGCGTTTTTCGGCCTCCCCGTGCACAATTAGGGGTTGGTGTAATATAGTGGGCCGCGCACTCCAGATTGAGCTAGCTTCGATGAAAAGTGGCCTCTAAGGCCTTATAGTTTTATAATTCTGGCTAAATAGAATAATTATTTAGTTTATAATTTAAAATTAATATTTGTTCTCTGTTATACTAATTTATAATACTAGATTAGCACTATTATAGCACTGTGTTAGTAATATTACTAGCTTTATATGTAGTAATAGATAATAACTATGATTATAATTCAATGTTACTCGTATTGGATAATGTATGGTTAGTATGATAGTATTAGCCTCATTATAGCTCCAATATGTAATATATTCTGTAATTGCTCAGTAATATCACTATAATCTTATAATTGTATACCATAATGATACACTAGCATTGAATAATAATATTTATAATAGTTAGAGTTGTATGCGTTACGAATTATAATTATTTAATTAATATAACTTTATTATTTATCTTATTACATATCAGTTCTCATTATTACTGTGTTAGGCTAATGTCTGTACTGAAATTAGTTCTAACTTTAGATAAA----------------------------------------------------------------------------------------------------------------------</ns2:sequence><ns2:name>KY699059.1_Leishmania_guyanensis_strain_MHOM/BR/78/M5378_clone_M5378_38_minicircle_kinetoplast,_complete_sequence</ns2:name></ns2:Sequence><ns2:Sequence dsseqid="sq1116" id="sq1115"><ns2:sequence>TTTTGATGATTAGATTTTAATGTTACACTGTGTTACGCGTTTAGATAGTTTTTATAAATATTCAAAAAATAGCTCCAAAATCGTACCACCCGACATGCCTCTGGGTAGGGGCGTTCTGCAAAATCGCAAAAATGGCATACAGAAACCCCGTTCAAAAATCCCCCGAAAATCACGTTTTTTGGCCTCCCCGTGCACAATTAGGGGTTGGTGTAATATAGTGGGCCGCGCACCCCGACTCGGGCTAGCTCAATAAAAACATGGCCTCTAAGAGGCTTGATTTATGGGTTTGAGTTATAATTCAATTTAATATTATTATTTCAATTAATAAATCTATATTTTACTTTGTTATGTGCATATTTAGTTTAATTTATAGTTAGATAATATGTTTTGATGTTATGATAAATGTAATTAGTATTATTTAGTTATTATAATAGAACGATATAGATACTATTGTATAACTATCACATACTCGCTCATATACTATGTTAGACCATTATAATGCTAGAATTACATATTATAACTGCTTTGTAACTTATATTTACTAGTATTAGCTATAATTTAATGATATAGTAACAATGATAATAACATTACTATACTATGGCTATGAATATAATATTTTATTTATTTGATGACTATACATTATAATTATTGTTTTACGTTGATTGAATTTAACTTATGATAAATGTTTTGATATATTTACTAAATTAGATTTTATTAATGCTAATTGAACATTAACTGTTACTAACATAG------------------------------------------------------------------------------------------------------------</ns2:sequence><ns2:name>KY699060.1_Leishmania_guyanensis_strain_MHOM/BR/78/M5378_clone_M5378_39_minicircle_kinetoplast,_complete_sequence</ns2:name></ns2:Sequence><ns2:Sequence dsseqid="sq1118" id="sq1117"><ns2:sequence>TTGATAAAATAATATTTAATACTTTAAGTTACGATATTGCCTAATGAGTCTAGTCATTACCAGTGAAATTTAGCTCAAAATCGTACCACCCGACATGCCTCTGGGTAGGGGCGTTCTGCAAAATCGCGTTTTTGGCATACAGAAACCCCGTTCAAAAAATGCCCGAATTTCACGTTTTTTGGCCTCCCCGTGCACAATTAGGGGTTGGTGTAATATAGTGGGCCGCGCATCCCAGCTCAGGTTAGAATGCTGCAAAAGTGGCCTCTAAGGGTTTATAATTTTGGAATTTAAATGTTTTTCTGGAATTAAATAAATCTAGTTTAAAATTAAGTTTGGATATTATTTTATTTTAATTATTAAGTTGATTAGCTATAAATTTATTTTATTGACTTGCTCTATGCTAGCTTGACTATAAATATTTTATTAACTATATACAACTATGATGATTCTAATCTATCTTATAACAATACTATACTCGTTACTCATAATGTCGCTAATATCAGTATAATATATATTCCCTTTGCTTTGTAATATGGTGATAATAGTATAATATCATTGAGTTTATATAATATTAATAAAATTTAATAAATAATGATAAACTATAGTTTTAATATTTGATAGATAACATTATTACATCTTAATTATAAATTTTCTTTTCTGTGATATTACTAGCTTAGATAGAACAATATTATGCTGATACGTACTGATAACTAGCACTGGTCTAGATAAAATTATAGTGT----------------------------------------------------------------------------------------------------------------------</ns2:sequence><ns2:name>KY699061.1_Leishmania_guyanensis_strain_MHOM/BR/78/M5378_clone_M5378_40_minicircle_kinetoplast,_complete_sequence</ns2:name></ns2:Sequence><ns2:Sequence dsseqid="sq1120" id="sq1119"><ns2:sequence>TTAGTGACATTAAATATTTTTTATTAAAACTGTGTTACGCGTCTATGATGTTTATAAAATTGTGAAAAATAGGGTCTAAATTTTACTCCCCGACATGCCTCTGGGTAGGGGCGTTCTGCAAAATCGCATTTTTGGCATACAGAAACCCCGTTCAAAAATCCCCCGAAATTCGCGTTTTTTGGCCTCCCCGTGCACAATTAGGGGTTGGTGTAATATAGTGGGCCGCGCACCCCGAGTTGAGCTAGCTCGATGAAATATAGGCCTCTTAGAGGCTTATTTTTTAGAATTTAAACTTTTCTCGTTAATATAATTTTTAATCTTAATTTTAGACTGATAATTTGTTATGCTAGCTTTAATGTTATTATTTTATTGATATTATTTTATTTAATAGTTAGAATATATAAATTTAGTTCTATAATAGTTCCATACTTGCGCTGATTATGATGCTATGAGTTATATTTATAGATTTAATAATGTTTGGTGTATATCGATAAAATAATGAAATAATATCAATTATAACTAATATTAGAATATATTATTAGCTCATATTTATAACTTTTATTAAATACTGTTACACTACTATAACTATATTGATACTATTGGTAATACTAGTAAAATGATAGGATAACGGTATATTAAAATGATATTACAATAATTTAATTATATACTTTACCTTGTTATACTCTATGCACTCGAACAGACTATGTGGTGCTGTTAGAACATTGATATAAAATTGTTA-----------------------------------------------------------------------------------------------------------------------</ns2:sequence><ns2:name>KY699062.1_Leishmania_guyanensis_strain_MHOM/BR/78/M5378_clone_M5378_41_minicircle_kinetoplast,_complete_sequence</ns2:name></ns2:Sequence><ns2:Sequence dsseqid="sq1122" id="sq1121"><ns2:sequence>AAATATGAATTATAAAACTGTTGTAACACGTGTTATTATATTTTATTGAATCTATAAATTTGTCAAAATTAGTCATAAAATCGTACCACCCGACATGCCTCTGGGTAGGGGCGTTCTGCGAAATCGCGATTTTGGCATACAGAAACCCCGTTCAAAAATCCTCGAAAAATGCCCATTTTTGGCCTCCCCGTGCACAATTAGGGGTTGGTGTAATATAGTGGGCCGCGCACCCCGACTCGGGCTAGCTCTCATGAAACTAGGCCTCTTAGAGGCTTGTTTTTAAAATTTAATATTGGAATTGGAATAGAACTGAATAATTATATTTATTTGCTTGAATTGTTTTACTAGATTACATATTATTACCGATTGGATTACTATAATTGCATACTTAGATGTTACGTATATGATTGATTATAATTATTATAGCTTTATTTGGATAAGATTATATCTATCTAGCTCGCGTTATTATCTCTGGTTATAGTAATGTGTCTGTGTGGTTACCCCGTAATATCAATTGTAACTAATATTAGCTTTATATGTAATAGTATTATCTATAATATTACTGAATTAACTCTAACATTATTATTATTAACTTTTAAATTATTTTAATTGATTATAATTTTTATTTTATTGTATTACGCTAGTTTTGATTATAAATTAATATTACTAGCTTTGATTAATATAATATTTGCTATACTAGAACTTTATACAGCTATCGTTACTTAATAATATTATTAC------------------------------------------------------------------------------------------------------------------------</ns2:sequence><ns2:name>KY699063.1_Leishmania_guyanensis_strain_MHOM/BR/78/M5378_clone_M5378_42_minicircle_kinetoplast,_complete_sequence</ns2:name></ns2:Sequence><ns2:Sequence dsseqid="sq1124" id="sq1123"><ns2:sequence>TACTGTTATGATAATAATTTTTTGTTTTACGTTTTTATGCGTAAGGAGTCGAGACATTACTCGTGAAAAATGGGTCAAAATCGTACCACCCGACATGCCTCTGGGTAGGGGCGTTCTGCGAAATCGCGTTTTTGGCATACAGAAACCCCGTTCAAAAATTGGTCGAAAATCACGTTTTTTGGCCTCCCCGTGCACAATTAGGGGTTGGTGTAATATAGTGGGCCGCGCACCCCGACTCGAGCTAGCTCTACATAAAAGTGGCCTCTTAGAGGCTTAAATTATGAATTATAGTTGCTTTTGGGATAACAATTTATTATATGTTTATTTTTAATATTAACTTTGCATACTACTAGTTTGTTATTATTTAGTTCTCGCTTTGCGATTAGAATATTATGTGCACTAATATTATATTAATTTATATCGTTATATATTAATTCTATCTCTATGTATAGCTTCAATGTTACCATAGTTAGTGGTTAGTATAGATAATGTTAAAATTAGTAAAATATAGCAGTTATAACATATATTGTGCACATATTTAGACACTATTATTAGATTTAAACTATAACTTAATAAAATTATATACTGAGTTAGATGATATGGATAAGATAATATATTTTAATATTTTATATGTTTAACAATAACATTCTTATTTAACTTTATTTTCTTTTTCTTCGTTTGCTTTGATTAGTTATTACATTGTTACTATTATTAGCTTTTTATTGTGTGAATTAAATTT-----------------------------------------------------------------------------------------------------------------------</ns2:sequence><ns2:name>KY699064.1_Leishmania_guyanensis_strain_MHOM/BR/78/M5378_clone_M5378_43_minicircle_kinetoplast,_complete_sequence</ns2:name></ns2:Sequence><ns2:Sequence dsseqid="sq1126" id="sq1125"><ns2:sequence>ATTAGAGGCTATTTATAAATTTAAATTATTTGATTATTGTGTTTCGTGTTTTAATAAATTTAGTAAAAATGGGGGTCAAATTTTACTCCCCGACATGCCTCTGGGTAGGGGCGTTCTGCGAAAATCGATTTTTGGCATACAGAAACCCCGTTCAAAAATTGGTCGAAAATCACGTTTTTTGGCCTCCCCGTGCACAATTAGGGGTTGGTGTAATATAGTGGGCCGCGCACCCAGCTCAGGTTAGAGTGCCTCATTATAGGCCTCTTAGAGGCTTGTTTTTATGATTTGAGAATGGAATTGATATATTTATTTTTTATAATTTAAAACTAGTCTTGTGCTCGCTTGCGATATTATATTTATAACTAGCTCTATAATATTATTCTATCTTGTATATTATAATTATATTTTAAATAGTTTTATTGTTAGCGTGTGTTAGTATTGATATGATATTAATAATTTTGATAATAATTGATTGTATACATTAACGTTAAATTGGTGCATAATATAATATAATATCAATTACAATTGCTCATATTTAGCTATAATAAGTAATGTTACTGGTTACTATACTATAGACAGGGTAATACTATAATTTAATAAATAGTTTGACATTATGTTATAAGATTTGTAATACAACTTAATCAATATACTTTATCATTATTCTTTTCTCTATCTTTGTTATTCATAGTTATTATTAGTAAAATTAAATATTACTCTGTATTATGTTCAATTAAGCTTC-----------------------------------------------------------------------------------------------------------------------</ns2:sequence><ns2:name>KY699065.1_Leishmania_guyanensis_strain_MHOM/BR/78/M5378_clone_M5378_44_minicircle_kinetoplast,_complete_sequence</ns2:name></ns2:Sequence><ns2:Sequence dsseqid="sq1128" id="sq1127"><ns2:sequence>CTAATCTTTGACAAATAATATTTTAAATTTTTATAATGCTGATAATTATTTTTTATAAAATTAATAAAATCGGGCAAAAATCGTACCACCCGACATGCCTCTGGGTAGGGGCGTTCTGCAAAAACCGAAAAATGGCATACAGAAACCCCGTTCAAAAATCCCCCGAAAATCACGTTTTTTGGCCTCCCCGTGCACAATTAGGGGTTGGTGTAATATAGTGGGCCGCGCACCCCGACTCGGGTTAGGATGTGTGGAATATGGCCTCTAAGGCCTTATGTTTTTATAATTCTAACTTTGGATGGGAATATTGACTTATAAACTTGAATAAAATAATAAATAGAATTAATATTATGATGTAATACGACAATATTGTTAATGTTATGATATATTTATTAATTAGTTCTCTGATTACACTTTTATAATACTAGTTCCGTTATAGCTCTATATACTAGTGATAAACATTGTGCTGTTAGTGTAGTAATGATAAGTATGATACTATTAGATTACATATAGAATATAAGTTATATTACATATAGTAACCCTATGCTATATTACATCTATTATGATTATACTTACACTATTACTCACTACATACAATTATTATTTGATGTATTTTAAATTTAATTTAGTGTTGTATTAGCTTATAATATTTAATCTAGAATTTACATATTTTTATATTCTAATGTTAGAGATAAAGTTTAGCTCTGATATATTACTATGATATGTGCATTTAATGTTA-----------------------------------------------------------------------------------------------------------------------</ns2:sequence><ns2:name>KY699066.1_Leishmania_guyanensis_strain_MHOM/BR/78/M5378_clone_M5378_45_minicircle_kinetoplast,_complete_sequence</ns2:name></ns2:Sequence><ns2:Sequence dsseqid="sq1130" id="sq1129"><ns2:sequence>ATTAGATTGAGATAAAATTTAAAATTAGTTTATTAATAGAATTGTGATGATATTGAATTTCGTCAAAAATGAGCATAAAATCGTACCACCCGACATGCCTCTGGGTAGGGGCGTTCTGCGAAATTCGAAAAATGGCATACAGAAACCCCGTTCAAAAAATGCCCGAAAATCGCTATTTTTGGCCTCCCCGTGCACAATTAGGGGTTGGTGTAATATAGTCGGCGCGTCACACAGTTTTGGGCTAGCTCCTCGGAAAGTAGGCCTCTTAGAGGCTTGTTTTTATATTTTTAAATCTTTTTTTAATAAATAATTTTTAATTTAGATTTAATATTGATTTGATGTTAATTTGGTTTAATGATTAGATATAATTAGTTCTATATAGTTAATAAATTTGTAATACTATGTTAGACTATATTTTATTATTTAAGTTTTATTATTTAATTTATAATCTTACTTTATTGAACTGTATAGACGCTGTTGATGTAGTATTATATGTGCTCTGAGATACGTAGAATAACTTGTAATATAATATATTCTATAATGTGTCAATACTAATTCATATAACGCTACATTATAGTAATGATGAGTAACAATAATAGTTTTAATTATGGTATTATATATTTTATTATTATATGATAACTTTGATTGCTTATATACAATTAATACTATGTCTAACACTAGAACATTACTATAATAAAATTTGATTATTAAGTTAGTAATATACTGTTAGTAACGATAAAATATAATT--------------------------------------------------------------------------------------------------------------</ns2:sequence><ns2:name>KY699067.1_Leishmania_guyanensis_strain_MHOM/BR/78/M5378_clone_M5378_46_minicircle_kinetoplast,_complete_sequence</ns2:name></ns2:Sequence><ns2:Sequence dsseqid="sq1132" id="sq1131"><ns2:sequence>TAGAGGCATAAATAAAGTTTGTCTTACACGTGTTATGCTGCATCATGAGAAATAAAATTTATTCAAAAATGGGAACAAAATCGTACCACCCGACATGCCTCTGGGTAGGGGCGTTCTGCAAAATCGCGTTTTTGGCATACAGAAACCCCGTTCAAAAATCCCCCGAAAATCACGTTTTTTGGCCTCCCCGTGCACAATTAGGGGTTGGTGTAATATAGTGGGCCGCGCACCTCGACTCGGGCTAGCTCTCGTGAAACAAGGCCTCTTAGAGGCTATAATTTTAGTTTTGAGTTTAATTTTATTTTATAACTAGATTTTGTCTATTAAATTATAATAATGTTAGCTTTATGTTAGAAATGAATTGGAATAATATTAGTTTTAAATTTTATTATATTAAATGATTTGAACTGGCTATGTTATTGTATTGTTGTTATTAATTTATACTATCATGTTAATATTATTAGTTCTCTGTCTTGTTACTACATAGTTGCTCCATATTAGCTCGATAATAACATATAACTTGTTTTAATATTAGTTACACGTATAATATCTATGATTATTAATACTTTATTACTATCATTACGCTAGTTTGACTTTTATATTATTATACTAGACATTGAATTGTTCTGATATTGATAGCTATATTACTAGTGCTGTTAATGTTATAGATATTTAATTAATGTTATAATTTTATTTTCTCTTTTCTCTTTTTATAATTTGTGTTTATTTAGTTTTATTATTTTAGCCAT-------------------------------------------------------------------------------------------------------------</ns2:sequence><ns2:name>KY699068.1_Leishmania_guyanensis_strain_MHOM/BR/78/M5378_clone_M5378_47_minicircle_kinetoplast,_complete_sequence</ns2:name></ns2:Sequence><ns2:Sequence dsseqid="sq1134" id="sq1133"><ns2:sequence>TATAAATTGAAATTAAAATTGTTTTACTATGAGTATACATCAGTGAAAATTGCTATAACACCTCAAAAATAGGGGATAAATTTTACTCCCCGACATGCCTCTGGGTAGGGGCGTTCTGCGAAATCGCAAAAATGGCATACAGAAACCCCGTTCAAAAAATGCCCGAAAATCGCTATTTTTGGCCTCCCCGTGCACAATTAGGGGTTGGTGTAATATAGTGGGCCGCGCACATTGGCTAGAGTTAGAATTCGTAAAAGTAGGCCTCTTAGAGGCTTGAAATTTAAAAATTGACGCTGATTAGAGGGGTAATGGGATAAATTAATTAAAAGTTGATGTTATGTTATTTTAATATTATTATTTTATTTATAATTCTAATATTTACTAGTTCAGTGCTATTATGTTCTAGTATAGTTAATTGATATAGTTTATATAGTTTATAATGATACTAAATAATAATCTAATCATTGTGATAATTTAATAGTAACGTTAGTAACATTGTATTAGTTACATATTAGTTACAATATATATTACATATCTAGTATTATACCAGTATTACACGTATTAGCATGGTTAGAACAATAATGATATAATGATAACTATACTATGTTCTATTACATGTATTTATTAGATTCAAATTAGATGATATATTTATTTTTGCTTTTACTCTTTTACTTGGATTTGATAAACATTAATTACTAATAAAGATAAAATTTATTTACTAGTTTGATTACAAAATATTATT--------------------------------------------------------------------------------------------------------------------</ns2:sequence><ns2:name>KY699069.1_Leishmania_guyanensis_strain_MHOM/BR/78/M5378_clone_M5378_48_minicircle_kinetoplast,_complete_sequence</ns2:name></ns2:Sequence><ns2:Sequence dsseqid="sq1136" id="sq1135"><ns2:sequence>ATAAATTTGTTATTAATTTTTGTCATTACGCGGGTAACATTTAGTTTTTATTTTTTAAAATTCAAAAATTCACGATAAAATCGTACCACCCGACATGCCTCTGGGTAGGGGCGTTCTGCAAAATTCGATTTTTGGCATACAGAAACCCCGTTCAAAAAATGCCCGAAATTCACGATTTTTGGCCTCCCCGTGCACAATTAGGGGTTGGTGTAATATAGTGGGCCGCGCACCCCGACTCGGGTTAGCTCTTCGAAATATAGGCCTCTTAGAGGCTTGTTTTAATAGTTTTAAACTGAATTGACATAATATTAGAATTTAAATTTAGAATATATAATTATTATTTGTTATGCTGGTTTTTATTACTACACTAGCTTTAATATAGTTCTGTGTTAGTAATATTAGTGATTATATGTAATAGATTTAGTAATAACTATGATAATAATATAATGTTACTAGTATTAGACACTGTTCCGTTACTATGTATGTATTAGACTCGATATAGCTTCAATATGTAATATATTCCTATTTATATTGTAATTGCTCGATATTTTAACTATAATTTTATAATTGTATTACTAAGAGTAACATTGATGTATAATGATAGCATTGACTATAACTTAATGATGTGTTTGTTATAAATTTAAATAATTTGATTGACATAACTTTATTATCTATCTTGTTACATATTAGTTCTCGCTATTAACTATTTATGTTACTATATGCACTAGACATAGTTCTATTATAAGTTAA------------------------------------------------------------------------------------------------------------</ns2:sequence><ns2:name>KY699070.1_Leishmania_guyanensis_strain_MHOM/BR/78/M5378_clone_M5378_49_minicircle_kinetoplast,_complete_sequence</ns2:name></ns2:Sequence><ns2:Sequence dsseqid="sq1138" id="sq1137"><ns2:sequence>ACTATAATGTTATATTAACGTTGTATGCGCATATATTAATTTTAAAAATATTTATAATTCCCCGAAAAATTGGGTTGAAATCGTACCACCCGACATGCCTCTGGGTAGGGGCGTTCTGCAAAATCGCGAAAATGGCATACAGAAACCCCGTTCAAAAATACCCCAAAAATCGCGTTTTTCGGCCTCCCCGTGCACAATTAGGGGTTGGTGTAATATAGTGGGCCGCGCACATCGCCTCGAGCTAGAACTCTATAAAAGTGGCCTCTTAGAGGCTTATAAATTCGAAATTAAATATTTTTCTTTTAAATGTTATTTTGGTTTTGATTTTGATATAAATTTAGATTAGAACTAGATTAGATTATTATTATAGCTTTACTCGTTACATACAATGCTAGATAATATAATTTTATCTATTGACTAGTTTGATTACTAGTTCTAAATTTAATAATACTATGATAGTTAAATAAAGATACTGTGGTACTGGTATGTTATCATCAATATTAGAAAATAGCCTTTTGAACTGCTTTCTGCATGAATATTTCGATAATTTAATGATTTTAAGCTAATAATAGGATAAATGATTATAACTATACCATACTTATATTATTATGCTCTCACTATACTTATCTATTACTCTTATTACATATTTATATAATTCTATATACGCTAACTTAACTATTAATGCTCGTTGTGTTATGATATTGTATAGAGTAGTGCTAACATTGTCGTACTAATTAATAAAATAAATTT------------------------------------------------------------------------------------------------------------</ns2:sequence><ns2:name>KY699071.1_Leishmania_guyanensis_strain_MHOM/BR/78/M5378_clone_M5378_50_minicircle_kinetoplast,_complete_sequence</ns2:name></ns2:Sequence><ns2:Sequence dsseqid="sq1140" id="sq1139"><ns2:sequence>TACTATTATTTTATACTAGTATACGGTTTGAATAATATTTTGTTTGCATTGTTATGAGATTGAGAAAAATGAGGATAAAATCGTACCACCCGACATGCCTCTGGGTAGGGGCGTTCTGCGAAAATCGAAAAATGGCATACAGAAACCCCGTTCAAAAATCCCCCAAAATTCGCGTTTTTTGGCCTCCCCGTGCACAATTAGGGGTTGGTGTAATATAGTGGGCCGCGCACCCCAGCTCAGGTTAGAATGTTGCGAAAGTGGCCTCTAAGGCCTTATAATTTTAAATTCTAGCCTTGTTATGGTTATTTTAGATTTAATATTATTTAATAATTTATTTTTATAATATATTTCTACTCGTTGCTATTATTGACAATGATTAGCTCTAGATATGATTATTTAAATAGTTAATATAATTTGTGTTGCAATGTTACTAATACTATTTTATAATTTAACTATAGCTGTTTCATTACTGTGTTATTATGTGTCATTAGCAACAATACTAGATAATACTAATTAGTACTAATATATATTCTATATTGGGCTATTATATGACACTAATAGATTACTATGATTGATTAACGTTATCGATAACATAATAATAAAACTATACATTAACTATATGATATAATGATGTGGCTGAAGTATTACTATGTTAGAACATTATAAGTTTGTTAATAAATAATTTAGCTTTTAATCTATCTCTTTATAATTATGCGCTAGTTATATTCTAATTTTATTTTAACATTAGT-------------------------------------------------------------------------------------------------------------</ns2:sequence><ns2:name>KY699072.1_Leishmania_guyanensis_strain_MHOM/BR/78/M5378_clone_M5378_51_minicircle_kinetoplast,_complete_sequence</ns2:name></ns2:Sequence><ns2:Sequence dsseqid="sq1142" id="sq1141"><ns2:sequence>GTAAATAATTTTTATAATTTAGTTATGATGTTTTAAATTGAAATTAAATTTTAATAAAATCTAGAAAAATGGGGTCCGAATTTTACTCCCCGACATGCCTCTGGGTAGGGGCGTTCTGCAAAATCGCATTTTTGGCATACAGAAACCCCGTTCAAAAATCCCCCGAAAATCACGTTTTTTGGCCTCCCCGTGCACAATTAGGGGTTGGTGTAATATAGTGGGCCGCGCACATTCTCTCGGGCTAGAACGTGGTGGAACAGGCCTCTTAGAGGCTTAGTTTTTAAAATTTAAATGTTTCTCGAATAATAACTTGATATTGACTTTTATTTTACTTTTATTACTACTATGTTGCTAGTTTATATATACTTATCTAATACTAGTTTCATTACTGCTCTGTATTAGAACACGTTAGATTAATTATTATAACTTTAATATAATTATTTTATTATAATATTTGCGCTAACTATATACTCATTATTACTGTGTTATGATAGTATACATTGAGCAATTAGATATTAATATAAGTTAGCATATATTTAGTATTATTTAGTATACTTAGCTATAACTATAACTTTACTAATGATAGTGATACTAGTAAATGGTATGGTAATATGAGTAGTGTTAATTAATGTTTAAATTATTTATAATATTACATTTAACTTTCTATTCTAAACTTTTATTTATGCTATCTCATGTGATTAGCTCGATTGAATTTAAATTTATAAGTTTATGTTTAG-------------------------------------------------------------------------------------------------------------------------</ns2:sequence><ns2:name>KY699073.1_Leishmania_guyanensis_strain_MHOM/BR/78/M5378_clone_M5378_52_minicircle_kinetoplast,_complete_sequence</ns2:name></ns2:Sequence><ns2:Sequence dsseqid="sq1144" id="sq1143"><ns2:sequence>ATATGAACTAGATTTAGTTTCTAATTTTATAAATAATTAATTTATTAGATTTTATAATTTCATCAAAAATAGCCTTAAAATTTTACTCCCCGACATGCCTCTGGGTAGGGGCGTTCTGCAAAATCGCATTTTTGGCATACAGAAACCCCGTTCAAAAATTCACGAAAAATGCCGTTTTTTGGCCTCCCCGTGCACAATTAGGGGTTGGTGTAATATAGTGGGCCGCGCACTCCCCGCTGGGTTAGGATGTGTGAAATATGGCCTCTAAGGCCTTATGTTTTATGAATTCTAGACTAAATTGACTATTATGTGATAAAACAATTATTATTTTATATTATTGCTAAATGTTACTGATTAATTACACGCTAGTTTAGATTATATAATAATTTTATTTAAATATATTAATTATGTCTGCTCTGTTATCTTATGCTATACTTTCATTGATATTATCTATTATTTTAATAATTATATACTCTAATATCGCTGTGTTATGGTTATCTCAAAAATAGCTAAAATATTCCCTTTTCTAGTTATATTATTACATATTTTATATCAATTTATAGCTTTTTAATAATAACACTTAGATAATATTATTGTTGATATTATAACTAATGGATACATATAAATTTATAAATACTATTACTATTACGATACTCTTATTAGACTGTCATATATACTTATATTATCTTCTATCTCTTGTGAACTTTTATTGCTTGTAATTATCTAGTAATATTAAATTGTTATTATATGTGTTACGT----------------------------------------------------------------------------------------------------</ns2:sequence><ns2:name>KY699074.1_Leishmania_guyanensis_strain_MHOM/BR/78/M5378_clone_M5378_53_minicircle_kinetoplast,_complete_sequence</ns2:name></ns2:Sequence><ns2:Sequence dsseqid="sq1146" id="sq1145"><ns2:sequence>ATAATTTGAAAATAAAATTTATTAATAACTGTGTTGTTATGCTGCAATGAATTTATAAAATTATAAAAATTGGATTAAAATCGTACCACCCGACATGCCTCTGGGTAGGGGCGTTCTGCGAAAATCGATTTTTGGCATACAGAAACCCCGTTCAAAAATTCCCGAAAAATGCCCATTTTTGGCCTCCCCGTGCACAATTAGGGGTTGGTGTAATATAGTGGGCCGCGCACCCCGGGCTGGGTTAGGAATGCATAAAGTAGGCCTCTTAGAGGCTTGATTTTATATTTTTAAATTTTCTCACTACTATTTGATATCTAATTTGATTATAAGTTAATTTTTATTTTAAATTTATTAGTTTTAGATTAGCACACTATATTGTTTCTAATTAGATTCAATTTTGATAATTAAATTAGTTTTTATTATTTTATTATTACTAGTTTTATTGATATAGCTGAACTAACGATGTTATACTAGTGTGTTACTAGTGTTAGCCTCCATAGGGTTATAATATTAATTACAACTTATTCTATACTGATATTATCTCTAATTATAACACTATTATAGCTCTGACATTAGCTCTATAGACGTAATAGTTTGTTAATAGTTTTATATGTTTTTGTATTTTATCATTTTAATAATTATTTGATTTGATTTGATTTCAATTTTATTTATAATATTTATTTTAATATTTTAATAATTACAGTGTTACGCTACAATTAGACTTTACTTTTACTAAATA-----------------------------------------------------------------------------------------------------------------------</ns2:sequence><ns2:name>KY699075.1_Leishmania_guyanensis_strain_MHOM/BR/78/M5378_clone_M5378_54_minicircle_kinetoplast,_complete_sequence</ns2:name></ns2:Sequence><ns2:Sequence dsseqid="sq1148" id="sq1147"><ns2:sequence>TAGACTGTTATTATAATTTAGAAATAATTTTAAATAAATGTTTATCTTAGTTTTATAATTTCGTAAAAATGGGATCAAAATCGTACCACCCGACATGCCTCTGGGTAGGGGCGTTCTGCGAAATTCGATTTTTGGCATACAGAAACCCCGTTCAAAAAATGCCCGAAATTCACGATTTTTGGCCTCCCCGTGCACAATTAGGGGTTGGTGTAATATAGTGGGCCGCGCACTCTGGATTGAGCTAGGATAGACGGAACTAGGCCTCTTAGAGGCTTGATTTTTAAAATCTGAATTATTAGACTTGTTTTTGACATTTAAAACTTAAAATATATAATTTATTAATAATGTTGCTCGCTATTAGATCTAATTTATTATAATTTAATTAATTTTATTTGTATACAATTTTATTACTATCTATATGCTATGATATTACTAATATAGTTCAATGGTCTGTTCTAATGGTTACATGTAATAGTAGCCGTATTAGCTTCGATATAGTGCATATTATAACATATTATAATATATATTAGTAATACTCTTATATGATACTATAGCATTACTCTTACTCTCTATTAGCATTCAATACGATAATAACATTATTTAATAATTATTGTATTACAGTGTTATAAGTTTATTACTCATATTAAATAATATAATTTTGTTATTCATTTTATTACATGTTAGTTTTATTATTGACTATGATGAACTAGTATTAGCTGATAATAGATTGTTACATTGAGC---------------------------------------------------------------------------------------------------------------------</ns2:sequence><ns2:name>KY699076.1_Leishmania_guyanensis_strain_MHOM/BR/78/M5378_clone_M5378_55_minicircle_kinetoplast,_complete_sequence</ns2:name></ns2:Sequence><ns2:Sequence dsseqid="sq1150" id="sq1149"><ns2:sequence>GTCTTAGTTCTAATTATTTTAACTATATTCGAATTTAAATTTTATAAATGTGGATAATATCACTAAAAATTCTAATAAAATCGTACCACCCGACATGCCTCTGGGTAGGGGCGTTCTGCGAAAATCGATTTTTGGCATACAGAAACCCCGTTCAAAAATCCCCCGAAAATCACGTTTTTTGGCCTCCCCGTGCACAATTAGGGGTTGGTGTAATATAGTGGGCCGCGCACTCCCCGCTGGGTTAGGATGTCGAGAAACTGGCCTCTAAGGCCTTACATTTTAATCTTTCTAACTTTTTGTTGCTATTATGTTATTTTATTTATTACTACACTTTATTACTATGTTATATGTTCTCTATTGACTAGTTTATTGCTAACATATACTACTAATATCAGTACTATTTCAGTACTATTATCTGTTCCGTTGTTATACTATTATATCTACTATATCTATCTATTATAACTCTATTCATTGTATATTATAGTCTATTAGCTCGATATTACTAAATATTCCCTTTTATAACTGCTTTTGACTAGTATTTTATTATAATTTTACTAAATAATAGGCTAATGATAAGATAACATTATTATACTAGTATAAGCATTATAAATAGAGCTATAATTAGATAAATATAATAGTACTGTTACGAATATAGTTGATAGATATATGATATAAATAATATTTCTTATTCTCTATGTTTACTTGCTATCTAGTTACATTCATTTTAATTTAACATTAGTTT--------------------------------------------------------------------------------------------------------------------</ns2:sequence><ns2:name>KY699077.1_Leishmania_guyanensis_strain_MHOM/BR/78/M5378_clone_M5378_56_minicircle_kinetoplast,_complete_sequence</ns2:name></ns2:Sequence><ns2:Sequence dsseqid="sq1152" id="sq1151"><ns2:sequence>TATAAATAAAAATAATTTTATATATTGACTGTTAATGTTATGTGATAAATATTTAAATGATAGCAAAATTAGGGTCAAAATCGTACCACCCGACATGCCTCTGGGTAGGGGCGTTCTGCAAAATTCGAAAAATGGCATACAGAAACCCCGTTCAAAAATAGGCCGAAAATCACGTTTTTTGCCCTCCCCGTGCACAATTAGGGGTTGGTGTAATATAGTGGGCCGCGCACATCCTCTCGAGCTAGATGCTCATAAAAGTGGCCTCTTAGAGGCTTGATTATTGAGTTTTAAATTTTTATTCGATAATAATATAATTTTATATTTAAACTAGTCTATTAACTTGTCTATTATTGTTATTTAATTGATGATAACTAAATTTAATAATAGATTAGCATGTTAATTTTGTGTTAATGATATTTAATATTAATAATTTAATGATTTAAGTTTATCGATGATTATCTATAATATTAGCTCTGGTTATCATGCATTATTATGGTATTAGGATTATATCAATTTAATATGACTTCTAATTGCTTTTATATCAATATTTTAATAGTTTTATCATTATAGAATTAATATAATTAGTAACTCATTATGATACTATGATTATCGCTATTATATTATTATACTTTGACTATACATGTTTCTATATAGTTAATATATTTATTTCTTTTACTTGTGATTATTATACAATGCATGTTACACTATAATAGATAAAATTTGATATTACACTTGTATACTGATTAGTAGATTAATAATT--------------------------------------------------------------------------------------------------</ns2:sequence><ns2:name>KY699078.1_Leishmania_guyanensis_strain_MHOM/BR/78/M5378_clone_M5378_57_minicircle_kinetoplast,_complete_sequence</ns2:name></ns2:Sequence><ns2:Sequence dsseqid="sq1154" id="sq1153"><ns2:sequence>ATATGAACTAGATTTAGTTTCTAATTTTATAAATAATTAATTTATTAGATTTTATAATTTCATCAAAAATAGCCTTAAAATTTTACTCCCCGACATGCCTCTGGGTAGGGGCGTTCTGCAAAATCGCATTTTTGGCATACAGAAACCCCGTTCAAAAATTCACGAAAAATGCCGTTTTTTGGCCTCCCCGTGCACAATTAGGGGTTGGTGTAATATAGTGGGCCGCGCACTCCCCGCTGGGTTAGGATGTGTGAAATATGGCCTCTAAGGCCTTATGTTTTATGAATTCTAGACTAAATTGACTATTATGTGATAAAACAATTATTATTTTATATTATTGCTAAATGTTACTGATTAATTACACGCTAGTTTAGATTATATAATAATTTTATTTAAATATATTAATTATGTCTGCTCTGTTATCTTATGCTACACTTTCATTGATATTATCTATTATTTTAATAATTATATACTCTAATATCGCTGTGTTATGGTTATCTCAAAAATAGCTAAAATATTCCCTTTTCTAGTTATATTATTACATATTTTATATCAATTTATAGCTTTTTAATAATAACACTTAGATAATATTATTATTGATATTATAACTAATGGATACATATAAATTTATAAATACTATTACTATTACGATACTCTTATTAGACTGTCATATATACTTATATTATCTTCTATCTCTTGTGAACTTTTATTGCTTGTAATTATCTAGTAATATTAAAATGTTATTATATGTGTTACGT----------------------------------------------------------------------------------------------------</ns2:sequence><ns2:name>KY699079.1_Leishmania_guyanensis_strain_MHOM/BR/78/M5378_clone_M5378_58_minicircle_kinetoplast,_complete_sequence</ns2:name></ns2:Sequence><ns2:Sequence dsseqid="sq1156" id="sq1155"><ns2:sequence>ATGTTAAATTTATTTTCGTTTGTAATATTAAGTTTTAATTATTTTCATTTTATTAATTTTCATCAAAAATGAGGTCCGAATCGTACCACCCGACATGCCTCTGGGTAGGGGCGTTCTGCAAAATCGCATTTTTGGCATACAGAAACCCCGTTCAAAAATCCCCCGAAAATCACGTTTTTTGGCCTCCCCGTGCACAATTAGGGGTTGGTGTAATATAGTGGGCCGCGCACTCTGGCTGGGGATAGGATTACATAAAAGTGGCCTCTAAGGCCTTATAAAATTAAAATTTAACTGAATAGAGGGGTGTGTTATTGTATTTTAGATTTAAACTTATTTTTAACTTTAAATTTAATATTACTATCGCTAGTCTACATTATTTGCTCTATTACTTGATATAATAATATTAGTTTCGCGTTGTTATGTATGTTTAGTGATAATTTATAAAATTTATTGATAACTATAATAGCTCTATACTAGTGTTGTTATATGCTCTAGATACGATAAAATAACTAACTTGTAACTAATATTAATATATGTTATATGCTAGTTTAACTATTATCATTATTAGAGCTAACCTTATACTATAATAGAACTATCCTATTGATACTGATTGTATTAAATGTTATTATACATAATAATTATATTTTATTCAATACATACATTATATCTAACTCTGTGCACTGCTTGTTCTAATGTTGTTACTAATGAGATGATATTATTTGTAACGTTAGCATTAATAATTTATTTTG-------------------------------------------------------------------------------------------------------------</ns2:sequence><ns2:name>KY699080.1_Leishmania_guyanensis_strain_MHOM/BR/78/M5378_clone_M5378_59_minicircle_kinetoplast,_complete_sequence</ns2:name></ns2:Sequence><ns2:Sequence dsseqid="sq1158" id="sq1157"><ns2:sequence>TAGCTATTGCTGCATCACTAGTGTTACGTGGATATAATAATATTTATAATTTGATAAAAGTTTAGAAAATAGCCATAAAATCGTACCACCCGACATGCCTCTGGGTAGGGGCGTTCTGCGAAATCGCAAAAATGGCATACAGAAACCCCGTTCAAAAATACCCCGAAAATCGCGTTTTTCGGCCTCCCCGTGCACAATTAGGGGTTGGTGTAATATAGTGGGGCGCGCACCCCGACTCGGGTTAGCATTGAGAAAAACAAGCCTCTAGACCCGTATGAAAATGGATTCTAAATTTAGATTGGCTATTATTTATTTTTAATTATAATTTAAGCTTAGATTGGAATTATTATTTACGTTTTGAGATAAATAATTTTATTTAATATGATAATATATTAATTTTAATATTAATAATTTATTACTTTATATCACTGTTATATTATATTATATTTACTGTCTATCTCTATTCATCGCTCGTATTATCATAGTAACATTGGGGTAATAACTATCCCGTAACTAATATGTAATATATGTTATGTTATGTTTAGTAATAGGATAAAGTTAATAATACGACGATATTACTATTATAGATATTATAGTTTGAATATGGTTTGGGTTAATATTATTTTATAGATGGTTATTAATATTATTTATTAACTTTACTTTTATTACACTCTTATGCTACTAGTTTTAGATATTTAATGTTACTGTTAGCTAAATATTTTTATTGATTTTAATATAATAATTAATTA-------------------------------------------------------------------------------------------------------------</ns2:sequence><ns2:name>KY699081.1_Leishmania_guyanensis_strain_MHOM/BR/78/M5378_clone_M5378_60_minicircle_kinetoplast,_complete_sequence</ns2:name></ns2:Sequence><ns2:Sequence dsseqid="sq1160" id="sq1159"><ns2:sequence>AGTCAATATTATATTTTAAATTATAATTTTATAAATATTTTTAAATCAAGTTTTATTATGTCTTGAAAATAGCGTCAAAATCGTACCACCCGACATGCCTCTGGGTAGGGGCGTTCTGCAAAATCGCAAAAATGGCATACAGAAACCCCGTTCAAAAATACCCCAAAAATCGCGTTTTTCGGCCTCCCCGTGCACAATTAGGGGTTGGTGTAATATAGTGGGCCGCGCACTCCAGCTCGAGCTAGGATCTATAATTATAGGCCTCTTAGAGGCTTGTTTTTATAAAATTAAACTTAGAATGGAGGATTAATATTTAGATGGGATAATTGAACTTATATTTTTTATTTTTAATATTATTTGCTCAATATTACGGTGTTATGGCTATCAATAATATAGTTTTTATTTAATATTTAATTAGTAATAGTTTTAGTATAATGATTGTTACGTATATAGTAGTAATGGTGATAGTATCGATGTAGTAATGTTATAATGCTAGATAATACTCGTAACTAGAATATATATTATATTATATTACTATGTAGACACTATATCTATACTATATTATAACTATGCACACTATACCATACTATATCAGTACTGTGATAGTAATAATTTTATTTAATGTAATAGTTCAATTTAATAATATAATATTCAATCTAGAACTTATATACTTTTATATTTTAACTGATATAGTTACTAATCTATTACTAATGTGTTGCTAACGTTGTATGCTGTTAGACT---------------------------------------------------------------------------------------------------------------------</ns2:sequence><ns2:name>KY699082.1_Leishmania_guyanensis_strain_MHOM/BR/78/M5378_clone_M5378_61_minicircle_kinetoplast,_complete_sequence</ns2:name></ns2:Sequence><ns2:Sequence dsseqid="sq1162" id="sq1161"><ns2:sequence>TAATAATATAAAAATAATTTTATTAATTCGCTGTATTACGATGTTATACGTTTCAAATTTATCAAAAAATAGGGTCCAAATTTTACTCCCCGACATGCCTCTGGGTAGGGGCGTTCTGCAAAATCGCAAAAATGGCATACAGAAACCCCGTTCAAAAATCCCCCGAAAATCACGTTTTTTGGCCTCCCCGTGCACAATTAGGGGTTGGTGTAATATAGTGGGCCGCGCACTCCGGCTAGAGTTAGAGTGGCATGAAATAGGCCTCTAAGAGGCTTAAAATTTAGAATTATGGTTGTTTTCGCTGATTAAATATTTAATGTTAAATTTATGTTTACTATTAGTTTTATTTTAGTTAATAATTTGTTATTTATATTTTATTATCTAATTGGGACTATATTTTATTTATTATTTGTTTACTAAATTTATATATGAATAGTTTATAATTATGTTACTATATTTATTCTAATACTGCACTGTTATTATTACTCTTACATACTCCATACTAGCTCCAATATAAGTTATATTTGATATTAACTAGTAATATGGGTAACATGATATTATAGTATTATTAGCGACAACGTTGCACTATATTTATATAAAATTTATGATATTGATAGATGATAACTTTATTAATAGTTTATAATTTAAATAATTAATTGATATATACTTATACGCACATAAACTTGTTCTACTTGGTTGCTGTTATTATACTATACAGTTTTGATAATTAGTAGACAATAGTTTTAA---------------------------------------------------------------------------------------------------------------</ns2:sequence><ns2:name>KY699083.1_Leishmania_guyanensis_strain_MHOM/BR/78/M5378_clone_M5378_62_minicircle_kinetoplast,_complete_sequence</ns2:name></ns2:Sequence><ns2:Sequence dsseqid="sq1164" id="sq1163"><ns2:sequence>TATAGTTTCATTAAAATTATTTTATTTGATAGTTTTATTTTTATTAATTTAGTGTTATGTCTGCTAAAATTTGAATAAAATCGTACCACCCGACATGCCTCTGGGTAGGGGCGTTCTGCGAAATTCGAAAAATGGCATACAGAAACCCCGTTCAAAAATACCCCAAAATTCGCGTTTTTTGGCCTCCCCGTGCACAATTAGGGGTTGGTGTAATATAGTGGGGCGCGCACCTCGTCTCGGGCTAGAGACTCATAAAAGTGGCCTCTTAGAGGCTTATAATTTTGAATTTAAATATTTTTTAAATATTACTTTTAATTTGCTTATTAATTAGCTCTTAATTGAGTATAACATTGTTATTATATAATATGTGCACTGAGTAGAACTGTATAGTAATAATATTAGTAATATAGCTGTACCATATAGTAATAATATAGATAACAACGCTAGTATTGACATGATACTATCTGTATTAGACCATTACACGTGTATTAGCATGGATAGTGAAATAATAGCAATTACAGAATAAGTTGTGGGGTATTTTATCATAATTTAGATAATATTGATATAAACATTGAGTAACACTAAGACTATATAATATTGATGTTTAAATGTTATTGGTTGTATTTTGAATAAAATATTTTTGACAATTCTTTTTATAACCGTAAGCTTGCGTTGTTATTTGTTATGGGTTACTTGATTAGATATAAGTATATTACTATGTTTATTGCTAAATTAATTAT----------------------------------------------------------------------------------------------------------------------</ns2:sequence><ns2:name>KY699084.1_Leishmania_guyanensis_strain_MHOM/BR/78/M5378_clone_M5378_63_minicircle_kinetoplast,_complete_sequence</ns2:name></ns2:Sequence><ns2:Sequence dsseqid="sq1166" id="sq1165"><ns2:sequence>AAATAAATTTAATGTTTAAATGTTATGGTGCAGCAACAATAAATAATTAATTTTATAAAATGTTAAAAATAGCGATAAAATCGTACCACCCGACATGCCTCTGGGTAGGGGCGTTCTGCAAAATTCGATTTTTGGCATACAGAAACCCCGTTCAAAAATCCCCCGAAAATCACGTTTTTTGACCTCCCCGTGCACAATTAGGGGTTGGTGTAATATAGTGGGCCGCGCACCTCGACTTGAGCTAGCTCATCAAAAAGATGGCCTCTTAGAGGCTTGGTTTTAATGTTTCTAGAATTCAAACTAATATTTGACTTTTAAATTAAATAATTTTCTATTATACTAGTTTATGTTTGTAATGGAATAGTAATGTTAGAATATTTAATTAATTGTTAAACTATTACTTATTATTATACTTGGTTATAACTATTTATTAAATTATTATAATGTTACACTCTCTGTACTATTGTCTCTAACGGTTAGTAATATAGTAGTAATAGGGCTGGTTCCCTTTAATATAAACTTATATTGTAATATGTTAGTAACACTGTAGTAATACTATAGAGTACACGTTATTACACTGTATATAGTTATAATAGTTTGAATTGGAATATAATTGTATCTTATCATGTATAATACTTTATAAATCTTTATTACTAATCTTTGCTGTTTATTATACTCATTACGCGCTATGATTACACTATATTATTGTTCTATTGATTACTAGTTTAGCTATTAGTAA-----------------------------------------------------------------------------------------------------------------------</ns2:sequence><ns2:name>KY699085.1_Leishmania_guyanensis_strain_MHOM/BR/78/M5378_clone_M5378_64_minicircle_kinetoplast,_complete_sequence</ns2:name></ns2:Sequence><ns2:Sequence dsseqid="sq1168" id="sq1167"><ns2:sequence>ATGCTAGAGTTAGAGACATAGTTAGATTTAAATTTTAAAGTATTGTTATTGTCTATAAAATCATAAAAATTGAGATAAAATCGTACCACCCGACATGCCTCTGGGTAGGGGCGTTCTGCGAAAATCGATTTTTGGCATACAGAAACCCCGTTCAAAAATACCCCAAAATTCGCGTTTTTTGGCCTCCCCGTGCACAATTAGGGGTTGGTGTAATATAGTGGGCCGCGCACCCCGACTCGGGCTAGGATGTTGAGAAACTGGCCTCTAAGGCCTTATAAAATTGGAAATTAAAATGTTTTCAGAATAAATTGTTTTTAAATTATAAATTTGCTTTAGATTAGTTCTGATGTTAGATGATTATTGCTATACTTATATGTAATATTTATTTTTATTATATTTATTAATTTTATAATTATATTATTATGTTTATGCTGATAGTGTTCTGTTATATTACTTATATAGTTATACTATGTAGTACATGGTTAGTATGTAATGAGTAACACTAGATTAGATATATAACATATTCTATATATAACTTGTTACTATCTAGTAATAATACGTGACACTATAGTTTGATAATAGCTATACATTTTATACTTTTAATATACTATTTAACATTTAATTATATATTATCTTACTTTAATAAATTTATTTGACTGGTGATTATCATATAGTAATGTTCCGTTCAATTTAGTTATACACGATAAATATATTTTATTTAATAACAATAATATCATTACTAGACTATT-------------------------------------------------------------------------------------------------------------</ns2:sequence><ns2:name>KY699086.1_Leishmania_guyanensis_strain_MHOM/BR/78/M5378_clone_M5378_65_minicircle_kinetoplast,_complete_sequence</ns2:name></ns2:Sequence><ns2:Sequence dsseqid="sq1170" id="sq1169"><ns2:sequence>TGTTATGAGTAAATAATATTTTAAATAAATTTATTTTAATTGCATTACTAGTTCATAAAATCATAAAAATGGGGTCCGAATTTTACTCCCCGACATGCCTCTGGGTAGGGGCGTTCTGCAAAATCGCAAAAATGGCATACAGAAACCCCGTTCAAAAATCCTCGAAAAATCGCTATTTTTGGCCTCCCCGTGCACAATTAGGGGTTGGTGTAATATAGTGGGCCGCGCACTCTGGATTGAGCTAGGATGTATAAAAATAGGCCTCTTAGAGGCTTGATTATTGTGGATTAAGATTGAACTGAATTAATATTTATTTTGAACTAATATTTGCTATCTCACTGTTCTAATATCTTTACTAGTGGCATATATTTAATTAAAACTGTAATATAATAATTTAATTGTATAGTGTTATGTGTTAATTAGTAATATTAATTTTTATACTATCTATATTATAATGTATAGTTCCGTTCAGTGTGTTACATAGTTAGCCTCGTATTAGGATAATATAGAATAACTTATTCTGTAATTGCTCTATATTGGAACTATTTTAGTAATACTTAGTAACACTGGGTAATACACGATAATATACATAGTTTAATCTTATTATATGATGTTATCTTACATTTTAATAATATGTTCTCTGTTGTTAGATATATTAATTTAAATAATGTTACTAATACACTATCTTTATTAATTCTATGTTCTCTGCATTTTAACTTTATTAATGCTGTAATAGCTTG----------------------------------------------------------------------------------------------------------------------</ns2:sequence><ns2:name>KY699087.1_Leishmania_guyanensis_strain_MHOM/BR/78/M5378_clone_M5378_66_minicircle_kinetoplast,_complete_sequence</ns2:name></ns2:Sequence><ns2:Sequence dsseqid="sq1172" id="sq1171"><ns2:sequence>ATTAACATTACAGCTAAGATTAGATTTTAAATTTATTTAATAATGAGTCGACTCCTTACCCGTGTGAAATTAGCTCAAAATCGTACCACCCGACATGCCTCTGGGTAGGGGCGTTCTGCAAAATCGCAAAAATGGCATACAGAAACCCCGTTCAAAAATACCCCGAAAATCACGTTTTTTGGCCTCCCCGTGCACAATTAGGGGTTGGTGTAATATAGTGGGCCGCGCATCCCAGCTCAGGTTAGAACTCTATAAAAGTGGCCTCTTAGAGGCTTATAATTCACAAAATTAAAGTTTTAGAATACTTATTTGAAATTAATTAATTAAACTGCTTTATATAGATGATTTATTAGTTGATTAGATTGTTATATTAGATTGAAATTATATTTATTTAATTGATGTTTATTGTTACGTTATTAATTGCATACTACTCTAGTTTAATATAGTTATAGATCGGTACTGGTATAGTGCTATTGGTATTATAGTATTATGCTGGGTAACCCTATTAGTTATATTACAATTGCTTTTATATTAGTAACTAGGTAATACTACTATTATTACACTCAATCTATTACTAACAATGTTGCTAATCTATTACGTTATTTGATATCTATTATTTACTTATTATATTTAATTCATAACTACATTTAACTTTATTATTGCTATGTCTTTGTTACGTAATTGTCACGTATAATAATTTTATTTTTATAAATTACATTGAATAATATTTTATTAGATAG----------------------------------------------------------------------------------------------------------------------</ns2:sequence><ns2:name>KY699088.1_Leishmania_guyanensis_strain_MHOM/BR/78/M5378_clone_M5378_67_minicircle_kinetoplast,_complete_sequence</ns2:name></ns2:Sequence><ns2:Sequence dsseqid="sq1174" id="sq1173"><ns2:sequence>AAATTTTATTACTGAAATAACATAATACTACGCTGTTATGATTGATTATATTTATCAAATTTAGAAAAATGACCATAAAATCGTACCACCCGACATGCCTCTGGGTAGGGGCGTTCTGCAAAATCGCAAAAATGGCATACAGAAACCCCGTTCAAAAATCCCCCGAAAATCACGTTTTTTGGCCTCCCCGTGCACAATTAGGGGTTGGTGTAATATAGTGGGCCGCGCACCTCGACTCGGGTTAGCTCTCGTGAAACTAGGCCTCTGAGCAGCCATATTTTTATTTTGAAACTAAACTGCACTATTAAATGTTATTATGTGTTATATTTGATTTTAACATTGACTTATATTTAATTTTATCTTATAATGTTACTGTCTCATAAGCTATACATGACAGTCTATATAATATTACTGCTGTTAGTTCATATGCTAGCTTTACATTATAGTTTTGTTATTATATAACGCTGTATTATACTCAATACTACTGTGTTAGCCTCATTACCCGAAAATGCTATTTATAACTAGTTGTAACTTGTATTTTTTAATAATATTTAATAAAAATTATATATTTATGGGCATAGAGTTGATAGTTATAAAATTTAATAATATGATACGTTACTAACTATGTCTATATAATAATAGTATGTTCTACTTTATTTTATATTTTAGTTACCATGCATTTGAGCTAATGATTAGTAATTAATTATGTTTTACTATTTGATGTGCACAATTAGCTATCATATTTAAATA------------------------------------------------------------------------------------------------------------</ns2:sequence><ns2:name>KY699089.1_Leishmania_guyanensis_strain_MHOM/BR/78/M5378_clone_M5378_68_minicircle_kinetoplast,_complete_sequence</ns2:name></ns2:Sequence><ns2:Sequence dsseqid="sq1176" id="sq1175"><ns2:sequence>TAACTCTGTTCAATAAAGTTGTATTATGCTGTGTTGTGTTTTCTATTTGGTCAATAAAATAATTAAAATTGGGCATAAAATCGTACCACCCGACATGCCTCTGGGTAGGGGCGTTCTGCGAAATTCGATTTTTGGCATACAGAAACCCCGTTCAAAAAATGCCCGAAATTCACGATTTTTGGGCTCCCCGTGCACAATTAGGGGTTGGTGTAATATAGTGGGCCGCGCTCCCCGACTTGGGCTAGCTCTCGTAAAACTAGGCCTCTTAGAGGCTTGAATTTTAATTTCTGGATTATTATGCGCATATTATCTTAATTTGAAACTATATTTTATTTTTATTTGATATAACACTTCACTGGTTTAATAGATTTTATTATTTATGTTTTATATTATTAGATTTATGCACGTAATGATTTAGTTTATGATTTTATGATTATATTGTTTCTAATACGTTACTATTATTGACTATACTATCACATACTACTCTATTATCATTATCTCAGTAATACATAATATAACTTGTTTGTAATATATGTTGGTAATAGTATAATATAGTTAATTTAATAATATTTGATTTTATAAAATTATATAATAATAGACTAGCATTGATACGATACTAGACTTATGATTGAATAATGATATATAAATTATAAATGTTAATTACTATTAAGTCTATCTTTAAATTATTATTTTACTCTTTTCTTTCTATTTACTTATTACTATTGTTTCGTTACATAAACTTATAAT---------------------------------------------------------------------------------------------------------------</ns2:sequence><ns2:name>KY699090.1_Leishmania_guyanensis_strain_MHOM/BR/78/M5378_clone_M5378_69_minicircle_kinetoplast,_complete_sequence</ns2:name></ns2:Sequence><ns2:Sequence dsseqid="sq1178" id="sq1177"><ns2:sequence>TTAATAATATTATGTTTAGAGATAAGAATTTTATATTTTGTCTATAATAGTTTCAAAATTATCTAAAATTGGGGGTAGAATTTTACTCCCCGACATGCCTCTGGGTAGGGGCGTTCTGCAAAATCGCGTTTTTGGCATACAGAAACCCCGTTCAAAAATCCCCCGAAAATCACGTTTTTTGGCCTCCCCGTGCACAATTAGGGGTTGGTGTAATATAGTGGGCCGCGCACTCCGGCTAGAGTTAGGATTGATAAAAAGTGGCCTCTTAGAGGCTTGTTTATCGTGTTTTAAATATTTTTCTAATTAAACTAGTTTTTAGCTTATAATTTTAACTAATGCTTTGTTATGCTCACTTATTAATAATATTTTATTTAGTAATAATTAAATTTATTTGAATATAGCTTTGATGTTGTTCTTATTAGCTTCATTGATATAATTATTATAAAATTTAAATATTGTTTATAAAACTAGCGCTGTTACGTGAATAGTATGATATTATCTAAAATATATTAATTACAACTAATATAAAAGGGTAATATGTCATTAGATAAGATAATACTATACATACTAGCTAACATTACAATACTATATTACAACTATAGACTAGCTTTGATGTATACATTATAATTTAACTGTGTCATACTATTAATTCATTTAATTATATATTTCACTTTATTATACTCTATGCTTTCGAATAAGTTTTGATAAATTGATTTTATAATTATGATGTGTTATCGTT-----------------------------------------------------------------------------------------------------------------------</ns2:sequence><ns2:name>KY699091.1_Leishmania_guyanensis_strain_MHOM/BR/78/M5378_clone_M5378_70_minicircle_kinetoplast,_complete_sequence</ns2:name></ns2:Sequence><ns2:Sequence dsseqid="sq1180" id="sq1179"><ns2:sequence>ATTAGTGACAAATAAAATTTAAAATAAGTTTATTAATAATTTAATGTTAGTGTTGAATTACGTCAAAAATAGCCTTCAAATTTTACTCCCCGACATGCCTCTGGGTAGGGGCGTTCTGCAAAATCGCAAAAATGGCATACAGAAACCCCGTTCAAAAATCCCCCAAAATTCGCGTTTTTTGGCCTCCCCGTGCACAATTAGGGGTTGGTGTAATATAGTGGGCCGCGCTCCCAGACTCGGGCTAGCTCTCGTGAAAGTAGGCCTCTAAGAGGCTTGTTTTTGATTTTTAAAATCTTTTTCTAATAAATTATTTTAAAGTTGAATTTAAGTTTAATTTATTGTTAATAATAGTTTTTAATTAGAACATAATAAATTCTATTTAGATAATAATTTTGTAATACTATGTTATCTATGGTGTAATACTATAGTTTACTTATTAAATTTATAATTATACTTAAATAAAACTATATGTTCGCTGATGTTGTAGTATTATATGTGTTCTGAGATACGTAGAATAACTTGTAATATAATATATTCTATAATTAGTCAATACTAGCTCTATAACGTTACATTGATGTAATAATAAGATAATATAAATAGTTTTAATTAGAACAATAAATAGTTTTTAACAATATGATAACTTTAATTATTTATATGCAGTTAATACTATGTTTAACATTAGAACATCACTAGAACAAATTTTTATTAAATAATTAGTAATATGATGGTGATTTTGATGTGATATAATT-------------------------------------------------------------------------------------------------------------</ns2:sequence><ns2:name>KY699092.1_Leishmania_guyanensis_strain_MHOM/BR/78/M5378_clone_M5378_71_minicircle_kinetoplast,_complete_sequence</ns2:name></ns2:Sequence><ns2:Sequence dsseqid="sq1182" id="sq1181"><ns2:sequence>ATAAATGTAACACTTAAATTTAATTTTGATGATCTTATGGGTTAGAAAAATATTTAAATTTATTAAAATTTCGATTAAAATCGTACCACCCGACATGCCTCTGGGTAGGGGCGTTCTGCAAAATCGCATTTTTGGCATACAGAAACCCCGTTCAAAAATTGAGCATTTTTCGTGTTTTTTGGCCTCCCCGTGCACAATTAGGGGTTGGTGTAATATAGTGGGCCGCGCTCCCGGGCTGGAGTTAGAATTGCATAAAAGTGGCCTCTAAGGCCTTATAAAATTGGAAATGAAAATAATATTGACTATTGTGAATAATAAAGCTGATTTGATCTTATAATATATTTATTTTATTACTATTATTAGACTAATATTAATTATTATAAAGATTAGTTCCGGTGTAGTAATGTGTTCGTAATGATACTAGTTTATTTAATTATAATTATATTTTTAAAACTATATAATACATCGCTGGCGTAATACTGGTCTATACTGATTAGCCTCGATATAATAGCAATTGCCTTTTATATTACATTATTATGATATAGTAATACTATAGTTTATTATAACTTTATACTACTAACGTTACTCTATAATTATAATCTATCTTACGCTATTATATGTTCTTATTATAGACAATAATTTTTATTTTATACAATACTATAATAAATATAACTTTGATTTAACTTGTCTTACACTGGTAGAGTTGTTATTATTGAGTTGATAGAAATAATTTTATAAA-----------------------------------------------------------------------------------------------------------------------</ns2:sequence><ns2:name>KY699093.1_Leishmania_guyanensis_strain_MHOM/BR/78/M5378_clone_M5378_72_minicircle_kinetoplast,_complete_sequence</ns2:name></ns2:Sequence><ns2:Sequence dsseqid="sq1184" id="sq1183"><ns2:sequence>TAGAGGCATAATTAATGTTTGTCTTACGTGTGTTATGATGTGAAATAAGAATTTAAATTTATTCAAAAATAGGGTCAAAATCGTACCACCCGACATGCCTCTGGGTAGGGGCGTTCTGCGAAATCGCGATTTTGGCATACAGAAACCCCGTTCAAAAATACCCCGAAAATCACGTTTTTTGGCCTCCCCGTGCACAATTAGGGGTTGGTGTAATATAGTGGGCCGCGCACCCCAGCTTGGGTTAGGATTGCATAAACTAGGCCTCTTAGAGCGTATAAAATTGATTTGAAATTATTTTTTATTTTATAAATTAAATTTAGCTTTAACTTGTGATGTTATTTGTTTTAATTAGAAATAAATTAACTTTTATTAATATAATTATGCTTGGATATGATTATATAGCTTGAATAGTTTTATCAATATTAGAACATGGCTGTATACTAAAAGTTTGGTGGTGTTATTGTTATGCTCTCGTGTTACTACATTGTTCCGCTATAGTTACTAAATAATAGAATATAACATGTTTTAATATTAGTTACAGGGTTATTAACTATTATTATTAATATTTTATTATACTTGTCATACACTAGACACTATACTTATTACTACTGTTGATTGAATTGAATGATACTATGATTATAATTATTAAATGTTGGTATACTGTTATATTGTTTATTAAATATTATAACTTTATTTTCTCTCTTCTCTTTTTATAACTTGTGTTTATTTTATTTACTGTGATACTCTAT-------------------------------------------------------------------------------------------------------------</ns2:sequence><ns2:name>KY699094.1_Leishmania_guyanensis_strain_MHOM/BR/78/M5378_clone_M5378_73_minicircle_kinetoplast,_complete_sequence</ns2:name></ns2:Sequence><ns2:Sequence dsseqid="sq1186" id="sq1185"><ns2:sequence>AAATTGATAATAAAATAATTATAATAATGTCTGTATTATGTTTCATTAAAATTTAAAATTCTATAAAATTAGGGTCAAAATCGTACCACCCGACATGCCTCTGGGTAGGGGCGTTCTGCGAAAATCGATTTTTGGCATACAGAAACCCCGTTCAAAAATCCCCCAAAATTCGCGTTTTTTGGCCTCCCCGTGCACAATTAGGGGTTGGTGTAATATAGTGGGCCGCGCACTCCCCGCTGGGTTAGGATGTCGTGAAACTGGCCTCTAAGGCCTTATGTTTTTAATTTTTTAGATTTTAAGTTTATTTTAAATATATTTTTTCTATTAATTAGATTTTTATTATTATTTGTTTCGAATATTAGCTTGTTAAATTATAATTAATGATTTTATTAAATTTACGTTGTAATAGGCAATAAAATAATAAATTTAGATGACTATTATCTAATTATTGCTAACATTGAGTGGTTATAATGTTATTGTTATAGTATTATGATATTACTCGAATTTATAGCTTATAACATATATTTATATTAGTTGTGGAGCTAGTTTTATTGATAATAATAGATACTAACACTATTATACTCATTATACTATTATACTATACTTATTAGAACTATATTGTATATAATTAGCGTAACGTTGGTGTAACGATATTGTTTGTTATATTGTTATTCGCTGTAATTAATTATTTAACTTTTATTTATTAATATAGACTTATGCTTCGTGATTTTAATATAAATTAAATTTG--------------------------------------------------------------------------------------------------------------</ns2:sequence><ns2:name>KY699095.1_Leishmania_guyanensis_strain_MHOM/BR/78/M5378_clone_M5378_74_minicircle_kinetoplast,_complete_sequence</ns2:name></ns2:Sequence><ns2:Sequence dsseqid="sq1188" id="sq1187"><ns2:sequence>GTTTATAATTAACTAAAATAATTTTATTTGATGATAAGAATTTAAATTTACTCCTTATGATGTGGAAAATAGGGTTAAAATCGTACCACCCGACATGCCTCTGGGTAGGGGCGTTCTGCAAAATCGCAAAAATGGCATACAGAAACCCCGTTCAAAAATCCCCCGAAAATCACGTTTTTTGGCCTCCCCGTGCACAATTAGGGGTTGGTGTAATATAGTGGGCCGCGCACTCTCGCTGGAGCTAGAAACTATAAAAGTAGGCCTCTTAGAGGCTTGAATTATTAAAATTCAGCTGAAATTGATGTTATGTTATTTTTAGATTTATATTTGTTATTATAAATTAATTTTAATATTATATTAGCTCTATATCTGTTCTATTATGTGCTAGATTAGTTTATAAGTTTAAATTATTATTTTATTTTGTAGTTAAATAGTTTTATTAGATATATTTATAATTTTACTTAACTATGATGTTGCATCTCATGGGTTACTAGATATAGTGAAAATAGCCAGAATAAAGCAATATATAAGTAATATGAGTGTAATATTGATGTTATAGTTAGTAAACATTAGCTATTAACTATTAATAATAATTAAATTGATTTAAATAATAAACTTTAATAATTATGATTATATCGTAATACTCTTTTATTTATTTTAACTAATATGATCTATTTAACTTTATCTCTTATGGTAATGATTGCATACTGTGTTACTAATCTATTGAGCTAATACGTTACTAACATGTA-------------------------------------------------------------------------------------------------------------</ns2:sequence><ns2:name>KY699096.1_Leishmania_guyanensis_strain_MHOM/BR/78/M5378_clone_M5378_75_minicircle_kinetoplast,_complete_sequence</ns2:name></ns2:Sequence><ns2:Sequence dsseqid="sq1190" id="sq1189"><ns2:sequence>AAATAAAAATATAATTTGTTTCGTTATAAAGTTTTATTGTTGCATTAGAATTAATAAAAATCTAAAAATTAGAGATAAAATCGTACCACCCGACATGCCTCTGGGTAGGGGCGTTCTGCGAAATTCGAAAAATGGCATACAGAAACCCCGTTCAAAAAATGCCCGAAAATCACGTTTTTTGGCCTCCCCGTGCACAATTAGGGGTTGGTGTAATATAGTGGGCCGCGCACCCCGACTCGGGCTAGCTCTCGTGAAACTAGGCCTCTAAGAGGCTTGATTTTTGGATTCTAACTTTGACTGGAATATAATTGAATGATAATTGTTATATTTTATTATTGACATTAATTTAACTAGTATTGCTGCTATAATAGTATCTAATCAGTACTGGTATTAGTGACGTTATTAGTATATTGATTTGATTATAATAATTAATGTATTTATTAATTTATTGTATTCTATTATCTGTGCTCTGTTACATCTTATACTATCTCATCTTACTCTAATAGTTCCATAATATAATATAAATAGCAGTTATATGAGTATTTTGAATATGATATAGAGTTTATAAACATTAATGATAATTATTAACATTATTTATAATGTATACTATTCATTGATACTACTAACTAGCTCTAATATTAGAACTGTGATTGTAATGTTACATGTGCTATTATATAATTTATATTAAACTTTTATTTAATAACTTTAATTACTAGTGTTACATGCTATCTGTTACTAGTTTTATAAAT-------------------------------------------------------------------------------------------------------------</ns2:sequence><ns2:name>KY699097.1_Leishmania_guyanensis_strain_MHOM/BR/78/M5378_clone_M5378_76_minicircle_kinetoplast,_complete_sequence</ns2:name></ns2:Sequence><ns2:Sequence dsseqid="sq1192" id="sq1191"><ns2:sequence>AAAATGGAAATATTAATTTTAGTAATACGTGGTCTTATGCCGCTATAAAATTATAAAATTAGCGAAAAAGTGGGGTTAAATTTTACTACCCGACATGCCTCTGGGTAGGGGCGTTCTGCAAAATCGCAAAAATGGCATACAGAAACCCCGTTCAAAAATACCCCAAAAATCACGTTTTTCGGCCTCCCCGTGCACAATTAGGGGTTGGTGTAATATAGTGGGCCGCGCACTTCGACTTGGGCTAGCTCTCGTAAAACTAGGCCTCTTAGAGGCTTGAAAATATAATTTTACCGTTTTATGGTTGCTTTTGATTAATAAACTTTAAATTTAATTTTAATTATAATTATAGCTCTGTGTAGTAATGTGATTAGCATGATATTAGTAATAATTATAGTAATTAATTAGATTTATTTTATAAGTTTATTGTTACGTTACTATTACGTATAAATATGCTAACATTAGGGCTATAACGTTATTACTATGTATGTACTCGATAATATAGGCTACAACATATATTTATATTAGTTATGAAGCTAGTTTTATCATTATATACTAGTTAAATTAATAATTTTAATAATATTATTATAGTTCTATTCAATGCTATACTTTGTTATTGTTATATTGAATTGATGTTATCTTATATTTATTTGTTATACTCATTGTTGTACTATAATATAATTTTAACTTTTATTTGTTAATATAGATCTATGTCTCGCGATTAGTGCTAAATAATTTTAAT-----------------------------------------------------------------------------------------------------------------------</ns2:sequence><ns2:name>KY699098.1_Leishmania_guyanensis_strain_MHOM/BR/78/M5378_clone_M5378_77_minicircle_kinetoplast,_complete_sequence</ns2:name></ns2:Sequence><ns2:Sequence dsseqid="sq1194" id="sq1193"><ns2:sequence>AAAAATTTAATATTATGATTTGATAAAATTATTTTATGTGCTGTATTGTGTCAATAAAATTTATAAAAATGAGTCCAAAATCGTACCACCCGACATGCCTCTGGGTAGGGGCGTTCTGCAAAATCGCGTTTTTGGCATACAGAAACCCCGTTCAAAAATCTCCCGAAAATCACGTTTTTTGCCCTCCCCGTGCACAATTAGGGGTTGGTGTAATATAGTGGGCCGCGCACCCCGACTCGGGCTAGCTCTCGTGGAACTAGGCCTCTTAGAGGCTTGTTTATGCAGTTTGGAATTTAACTCTAATATAAAACTAATTTTGATCTAATAAATAGTTCCGTATAGTTATATTATTGCTGGAATATGATTGACTTATATATTTGATGGAGTATAATAATAATTTAACTTGATTGTTATATGCATACACTATTATCTATCTTTTTTATAATGATTTGTTATAATACTTAGTGTTACCCTGTGTTATGCTCATCTATTGACTCATTACCCCGAAATAGCAGTTATAACTAATATTAATATGTAAAATTGGGTAACACATGGTAATACTATATATTTTATTTAAACTTTAAACTTGGTTATTACTCAATAGAGCTATTACTATACTTACTATGTAATGTTACATTAACTGGTTGTATTACATTGAGTGCACGATATAATTTAAATTTATTAGTTAATATGATATTTATTATTAACTTGTTATTAGCTTTATATGTTAGCATTAGATAT---------------------------------------------------------------------------------------------------------------------</ns2:sequence><ns2:name>KY699099.1_Leishmania_guyanensis_strain_MHOM/BR/78/M5378_clone_M5378_78_minicircle_kinetoplast,_complete_sequence</ns2:name></ns2:Sequence><ns2:Sequence dsseqid="sq1196" id="sq1195"><ns2:sequence>ATAATTGTAATTAATTTTTAAAATAATAAAATTATAAAATTATGTTTTATTGTCTTATGGTGCTGGAAAATCGAATAAAATCGTACCACCCGACATGCCTCTGGGTAGGGGCGTTCTGCGAAAATCGATTTTTGGCATACAGAAACCCCGTTCAAAAAATGCCCGAAATTCACGATTTTTGGCCTCCCCGTGCACAATTAGGGGTTGGTGTAATATAGTGGGCCGCGCACCCCGACTCGGGCTAGCATCACGTAAAACTGGCCTCTAAGGCCTTATGATTTTAGAATTTGGCGTGTTATGGTTGTTTTGAGATTATAAATTAGTTTCATATTTATTTTTAATTATTATTCTCTATATTAGCTTTGAATTAGAACTATTATGATACTATGTTAGTAATAATTAATGTAACTAATGAGTAATATTATTATGTATTAAAATAGTGGTTACTATGGTCTATAATGTAAAATGATTTAATACTGTGTTTGGATACGATAATAATACTAGTTCATATTAGTTATAACATATATTAGACTAGTTATCATACTATACTATTAATAATATTTAATAATACTTATCAATTTACTACTCTATCATTTGATTATAATAATACTTATAACGTTACTAATGTTGTACTGAGTAGATTACTATATTTAGTTAATTATTAATTCTATTTACATTCTATTTAACTATTACACGAATATTATACTATTACTAGTCTGTTATGATAATTTAACTTTTA-----------------------------------------------------------------------------------------------------------------------</ns2:sequence><ns2:name>KY699100.1_Leishmania_guyanensis_strain_MHOM/BR/78/M5378_clone_M5378_79_minicircle_kinetoplast,_complete_sequence</ns2:name></ns2:Sequence><ns2:Sequence dsseqid="sq1198" id="sq1197"><ns2:sequence>TTACACTGCTAAATTTAAAATTTAAAATAAACTAAATTAGTGTGTTACTCGCTATGAAATTATTAAAAATTGAGATAAAATTTTACTCCCCGACATGCCTCTGGGTAGGGGCGTTCTGCAAAATCGCAAAAATGGCATACAGAAACCCCGTTCAAAAATCCCCCAAAATTCGCGTTTTTTGGCCTCCCCGTGCACAATTAGGGGTTGGTGTAATATAGTGGGCCGCGCACCCCAGCTCAGGTTAGAACTCGATAAATGTGGCCTCTTAGAGGCTTATATTTTCATTTTTAAACTTAAATCTAGACATATTATTTTTAAATATAATTTTAACATTAGTTTCTATATTTGCGCTGGTTTATTACTTGTATTAGATAATTGATTTTAATTTTATTGATTACATTGTTATAATATAGTTTGAATAGTTTATTATTTAATTAATAATTATATAACTATAATAGTTCCGCTTGCGATGTTACTATACGTGATAGATTAGATAATGACTAGATACTAATATAACTTATATTGTAATATAACTGCTCCTATATTAACTCTATAATACTCTAATACATCGCTATAACATTGATTAGTTAAATGATAAAATATATTTAATGATATTATAACTTGATGTATTACTATGTTAATTTAATTAATTCTTTTCTATAACTTTTATTTTTAACTTTACTCTTGCTTGGTGATGTAACATTTAGATAAAAATAATTTGATAATAACTAGTTGTTACACTCA------------------------------------------------------------------------------------------------------------------</ns2:sequence><ns2:name>KY699101.1_Leishmania_guyanensis_strain_MHOM/BR/78/M5378_clone_M5378_80_minicircle_kinetoplast,_complete_sequence</ns2:name></ns2:Sequence><ns2:Sequence dsseqid="sq1200" id="sq1199"><ns2:sequence>ATTATTTTTCATTACATAGCTTGATAATAAATTTAAATTTAGTGTCTTACGTGTTTATTTTTTATAAAATGGGGACAAAATCGTACCACCCGACATGCCTCTGGGTAGGGGCGTTCTGCAAAATCGCAAAAATGGCATACAGAAACCCCGTTCAAAAATCCCCCGAAAATCACGTTTTTTGGCCTCCCCGTGCACAATTAGGGGTTGGTGTAATATAGTGGGCCGCGCATTCCAGCTCAGGCTAGAACTCGATAAAAGTGGCCTCTTAGAGGCTTTAAAATTAAATTCTAACTTAAATGGAATAGTTTTGATTTAAAGTTAATTATAAATTGAAATTTAGATTATTAATGTGGGATAATATTATTTGTTTTGATTAATTCTATTTTAATTTAATTTGTCGATAGTTAATTTATTTATGTTCTACGTTGTTACTCTATGTATGAGAACACAATGATATCTATAACTAGCTCAACTATGTGTTAGTATGGTATAAGATAGGATAGTATTACTACATATTAATATATAATATATATTGGAGCTAATATTGCTCTATTATCAGTGTATTACGCGATAACATTGACAATAATATAATTTTAATTATTAATAATTTTATTTTATAACTACACTATACATATAACTATACTGGTGATGTTACTATATTATTGTGCTGTATAATTACATATAATACGCTATACTTTATATTTATCTTACAGTGTTTGACTAGTTTTATAATATAGTTCAATTTAGTAAAT----------------------------------------------------------------------------------------------------------</ns2:sequence><ns2:name>KY699102.1_Leishmania_guyanensis_strain_MHOM/BR/78/M5378_clone_M5378_81_minicircle_kinetoplast,_complete_sequence</ns2:name></ns2:Sequence><ns2:Sequence dsseqid="sq1202" id="sq1201"><ns2:sequence>ACTAGTTTGATAATAAAGTTTTAATAAATGTTGGAATGGAAATAATAAAGTTAATAAATTCAGCAAAATTCGACATAAAATCGTACCACCCGACATGCCTCTGGGTAGGGGCGTTCTGCGAAAATCGATTTTTGGCATACAGAAACCCCGTTCAAAAATACCCCGAAAATCACGTTTTTTGGCCTCCCCGTGCACAATTAGGGGTTGGTGTAATATAGTGGGCCGCGCACATCGATTCGAGCTAGCTTCAATAAAAAGTGGCCTCTGAGGGCTTATGTTTTTAACTTTTAAACTTTAATGGAATATAATTGACATTTAATTGTGATAATATGAGATAAAATTATTTTGACTGGTAATATGCTATGTTATTATGATTTAGATTTAATTAATTTTATATTTTGGATAATTATATATTTTAATTGTTGTGCACTATATTGATTATAATTAGTAATTAAATAGTTTTTATATCGTATTAGCTCGTGTCTATAAATATCATTATAAATATGCTCCAATTGCTTTGTAATTGCTTTGTAACTGCTCATTTTATGATATTACACTATATAGTTTGTAATCATTACTCTAACTTTATAAATATTATTACTTCTATTACTATATGATTACTCTATGTGTATGGCTATGCTGTACTAACATAGTTTATATATTTTTTATCTTAACTATACTAACCTCTGTGCAGATATTATTACTATTACGTTGTCTGCTATATATAAAATTATTATCTTACGTTAG---------------------------------------------------------------------------------------------------------------</ns2:sequence><ns2:name>KY699103.1_Leishmania_guyanensis_strain_MHOM/BR/78/M5378_clone_M5378_82_minicircle_kinetoplast,_complete_sequence</ns2:name></ns2:Sequence><ns2:Sequence dsseqid="sq1204" id="sq1203"><ns2:sequence>AATTAGATTGATAATAATAATTTTATTTTCTTTGGTTATTATGTTTATGATATTCAAATTTAATAAAAATCTGGATAAAATCGTACCACCCGACATGCCTCTGGGTAGGGGCGTTCTGCAAAATCGCATTTTTGGCATACAGAAACCCCGTTCAAAAATCCCCCGAAAATCACGTTTTTTGGCCTCCCCGTGCACAATTAGGGGTTGGTGTAATATAGTGGGCCGCGCACCCCGACTCGGGCTAGCTCTCGTAAAAGTAGGCCTCTTAGAGGCTTGATTTCACGTAGATTAAAATAATTTGAATAAATGTTATTTTGACATTAATAAAACTAGATTTTAATTACTATGTGTTAATATATTAGCTGCTATATAATTATCATATTAGTTTTTAATATTGGTTTAGATTATAACTTTGTATACTGGTTTTATACTTACATTTTATTGATTATGATAATATTATTACGTCTATACCATCTATAACACTATTACTGCCTCATTACTAGAAAATAGCAATTATAAGTTATATTGTGGGGTATTTGAGCTATTATTAATGATATTATAATTAAACTTTGATAGTAACGATGTATATGCATTAGATAGTTATGATGCTTAGATAGATTTAATTAATTTTAGTTATTGTTCTATAATTTTACTATTTACTTGAATCTATACATTTACTGTTTATAGTTTTATTATAATTGTTGCATTATACTGTTTTAAGATTAGCGTAACATTAGA------------------------------------------------------------------------------------------------------------------------</ns2:sequence><ns2:name>KY699104.1_Leishmania_guyanensis_strain_MHOM/BR/78/M5378_clone_M5378_83_minicircle_kinetoplast,_complete_sequence</ns2:name></ns2:Sequence><ns2:Sequence dsseqid="sq1206" id="sq1205"><ns2:sequence>TTTGTAATATTTGTTTTTAAATAAAATAATTTTAACTTTCACGTGTTACACTGCATTACATCTATAAAAATGGGATAAAATCGTACCACCCGACATGCCTCTGGGTAGGGGCGTTCTGCAAAATCGCATTTTTGGCATACAGAAACCCCGTTCAAAAATCCCCCGAAAATCACGTTTTTTGGCCTCCCCGTGCACAATTAGGGGTTGGTGTAATATAGTGGGCCGCGCACCCCGACTCGGGTTAAGTCTCGTGGAACTAGGCCTCTTAGAGGCTTGATTTGCGTTTGTTAATATGTTTTTGAATAAATATTTTTTATATTATAATTTGACTTTATATTGAACTAGAATTTGTTATACTAGTTTGTTAAATATTAATTTAATGTTATAAATTTTATTACACTGATTATAATTGTTTAACGCTAATGTTAGTAATCACTATTTTAACTTTGCATTAGATTACGATAATGCTGCTCTATGTATATGATGTCGATATAATACTTGGTAACCCTCAATATATAATATATTCTAATATAAAAGGGTAATATACTACACTATAACGATATTAACGCTAGAGACACTATAATGATGATACTAGATATGGAACTGAATATGGAACTATGATGATTATAATGATGTTATTGTTACAATACAATTACTATTCTGATTATATATTAACACTTATATACTTTCTTTTATCTCTTACGATGTTCTTATTAGCCTTTAACGTTGCATTTACTTTTGTTTTATTA-------------------------------------------------------------------------------------------------------------</ns2:sequence><ns2:name>KY699105.1_Leishmania_guyanensis_strain_MHOM/BR/78/M5378_clone_M5378_84_minicircle_kinetoplast,_complete_sequence</ns2:name></ns2:Sequence><ns2:Sequence dsseqid="sq1208" id="sq1207"><ns2:sequence>TATTAAATTTTATTTTTACTGTGTTACATTGTGTAATTTAGATTTTGAATTTAATAAAACTTTAAAAATTAGGACCAAAATCGTACCACCCGACATGCCTCTGGGTAGGGGCGTTCTGCGAAATTCGAAAAATGGCATACAGAAACCCCGTTCAAAAATACCCCGAAAATCGCGTTTTTTGGCCTCCCCGTGCACAATTAGGGGTTGGTGTAATATAGTGGGCCGCGCACCTCGACTTGAGCTAGCTCTCACAAAACTAGGCCTCTTAGAGGCTTGATTTTTAATTTCTAACTAAACTCTGATTAATATTTATTATTTGATATTAAATTATTATTTATGTTGAACTGAATTATATTTGCTAATAATATTATTGTTTATTAGATATCAATACACTGTTCTATACTAGTCAATGATTAGATATTATACTAGTTTATTATACATATAGTTAGCCTGTGTTACATCTATACTATTACAACGTTGTTACTATGCTTATACTATCTCTAGAGCTACAATATAACTTCTCTTTAATATTAAACTAGTATATAGTCTTATATAGTTACTTACATTAGCTATACATTACACTCATAGTTGATAATAATATTGATATCTTATACATTGATATTAATGTTGTTACTATCACTAGCTTATAATATTTTTATTTCTTAACTTATGATTTCTCTCATTGTATTGTTAGATAATAATTTATACATTGGTTTGTTACTTTACTAATAGCATTAACTTTGTTC----------------------------------------------------------------------------------------------------------------</ns2:sequence><ns2:name>KY699106.1_Leishmania_guyanensis_strain_MHOM/BR/78/M5378_clone_M5378_85_minicircle_kinetoplast,_complete_sequence</ns2:name></ns2:Sequence><ns2:Sequence dsseqid="sq1210" id="sq1209"><ns2:sequence>ATTTAATTAGAAAATAAATTTAATTTTCACAGTGTTATGCCTCTAATGACTCATTATAAATTTTAAAAAATCGATTAAAATCGTACCACCCGACATGCCTCTGGGTAGGGGCGTTCTGCAAAATCGCAAAAATGGCATACAGAAACCCCGTTCAAAAATACCCCAAAAATCGCGTTTTTCGGCCTCCCCGTGCACAATTAGGGGTTGGTGTAATATAGTGGGCCGCGCACCCCGACTCGGGCTAGGATCATAAAAATATGGCCTCTAAGAGGCTTGTTTCTCGCGGATTAAGATTGTTTTGGAGATAATTTATTTTAGACTTTAATTTGATATTTATTTTGATTATTATAATTGATTAGATGTTATTTTATATTAATAGCTTTGATACGTTACTAATTAGACTATAATATTACTATATCTTGTTACTAGCTTGTTATTACATATAATTATTATTACTCTATATACAGTTCTATAATGTTCCGTGTATTATACTGATATAGCTCAAAATAGGGCTAACAATATAAGTTGTAACTAATATTAACTTGTATTATATAGTATTATATCGATTATAACTATCTATACGTTACTAGTTCCATTGAGCTAATATTTTACTATTATTGATTTATAACTATAACATTTTAATACTAGTCAGACTATAATTTATATTTTTATTAATATGATTCGAAACATTATATCACCTGTCGCTTATTATTAGAAATATTTAATTTGTTAATTTAATTATTTATGTTTATAATAAAAT--------------------------------------------------------------------------------------------------</ns2:sequence><ns2:name>KY699107.1_Leishmania_guyanensis_strain_MHOM/BR/78/M5378_clone_M5378_86_minicircle_kinetoplast,_complete_sequence</ns2:name></ns2:Sequence><ns2:Sequence dsseqid="sq1212" id="sq1211"><ns2:sequence>AGATAGATAATAAATAGTTTGTATTAGAACGGTAATGAGTGTTATGATGTTGTTAGAAAATATTAAAAATTCGATTAAAATCGTACCACCCGACATGCCTCTGGGTAGGGGCGTTCTGCGAAAATCGAAAAATGGCATACAGAAACCCCGTTCAAAAATAGGCCGAAAATCACGTTTTTTGCCCTCCCCGTGCACAATTAGGGGTTGGTGTAATATAGTGGGCCGCGCATCCCGGATTGAGCTGGCATTGAGAAAAAAGGCCTCTTGACCCGTATGTTTTATTGTTTCTAACTTTTCTGAATATAATTTAACTTTTAATTTTATTTTTTGTTTTGCTGTGTTAATATGTGTTTGGAAATATAAGCTTATTTAGTTTTTAATTTATTATAAATATTATTTTATTTTAGTTGCTAATGTTATACTCTTATTATTACTATTCATTGGAACTATATCTATTACTCTATGTTAGCTCTAACGTTGTAATGCTATGATAGTAATACATATAAGCTCCCTTTAATATATAATATATGTTATATTGTGGTAATTATGATATTACTCATTACTAGATAAAATTATAATACTAAGATAGGCTATAATGGTGCTGAGATTATATGTGATAGATTTATAATAATACTTTGATAATATATTATGTCTGTATAACTTTATTACATCTTGTATTACCTTACTCTAATTCTAGTTTTAATTATTAAATTATTTATTTTCACTCTATTAACTGCAATACAAGCATT-------------------------------------------------------------------------------------------------------------</ns2:sequence><ns2:name>KY699108.1_Leishmania_guyanensis_strain_MHOM/BR/78/M5378_clone_M5378_87_minicircle_kinetoplast,_complete_sequence</ns2:name></ns2:Sequence><ns2:Sequence dsseqid="sq1214" id="sq1213"><ns2:sequence>AAATGATAAATAAATAAATTTAAATTTTAAATAATTATTTTTCTGTTATTATGTGGTTATAGTGATAAATTCGAATAAAATCGTACCACCCGACATGCCTCTGGGTAGGGGCGTTCTGCGAAATCGCGATTTTGGCATACAGAAACCCCGTTCAAAAATCCTCGAAAAATGCCCATTTTTGGCCTCCCCGTGCACAATTAGGGGTTGGTGTAATATAGTGGGCCGCGCACCCCGACTTGGGCTAGAATCATAAAAACATGGCCTCTAAGAGGCTTGTTTCTCGCGTATTAAGATAGAATTGGAATTAAATATTTTATAACTTAAATTTGATATTAAAATAATATAGTTTTGATTAGCTAGATGTTATTAATATATTTACTAATCTAGTTTGATACTAACGTTATATAATATTGTTTCGTAACATTACTAGTTCATTGATATAGTCTAATTATAATAGTTCTAATAATTTTATATAACCTTACCTATATTATGCGTTGATAGTCAATATAGTGCTCCCAATATAAGTTACAACTAATATTAACTAGTATTTAACTATATTATATCGATAACACACACTCTATACGTTATAGTAACATTGATTTATTAAATTAGTAATGATAGAGTATGATATGTGTTAATTGTATATGATTTTTATAATTAATAATATTTTTACTAATATGATTTGAAATGTTACATTACCTGTCGCTTATATATAACTGTGACATAATAAATATTTTATTAATTAATAGTGTTAATGAGTT-------------------------------------------------------------------------------------------------</ns2:sequence><ns2:name>KY699109.1_Leishmania_guyanensis_strain_MHOM/BR/78/M5378_clone_M5378_88_minicircle_kinetoplast,_complete_sequence</ns2:name></ns2:Sequence><ns2:Sequence dsseqid="sq1216" id="sq1215"><ns2:sequence>TTAGTTAAATATAAATTTTAATTTTACTTCGGTGTTATGCCTAAGGAGTCGACTCCTTACCTCAAGAAAATGGGGGAAAATCGTACCACCCGACATGCCTCTGGGTAGGGGCGTTCTGCAAAATCGCATTTTTGGCATACAGAAACCCCGTTCAAAAATCCCCCGAAAATCACGTTTTTTGGCCTCCCCGTGCACAATTAGGGGTTGGTGTAATATAGTGGGCCGCGCTCCCGACTCGGGCTAGCTCTCGCGAAACTAGGCCTCTTAGAGGCTTGTTTTATGCGTTGAAATAATTTTACAACATAGACTTGATTTGCTAATTGAATTTATTATATTATATTATTGTTCTCACTTGTATATCATATGTAATACTAACGTTGAGTTGGTAATATTGTTTTGTATTGTTATTAATATGTAATGATATTGTATATTATCTCTATATTATAGACTAGCGTTGTTTCTATACTAGTGCTGTAATAGTATTGGATATAGTAACATTATTAGAAATATATTAGTTACAACTTATATTATATGCTATTTATACTATATTATTACTAATCTATTACATCATTATAACTCGCTATACATACTATTTAAATTGATATTATAATGTTGTTGATATGTAACTATAATGTTTCATCTATTTATATTTTTATTTAATTTTATTCTTTTCTCTTTCGCTTGTAATAGTTTGCATTACTAAATAATATTCTTTTTATTTGCTGTAATAATTTTACTTTA---------------------------------------------------------------------------------------------------------------------</ns2:sequence><ns2:name>KY699110.1_Leishmania_guyanensis_strain_MHOM/BR/78/M5378_clone_M5378_89_minicircle_kinetoplast,_complete_sequence</ns2:name></ns2:Sequence><ns2:Sequence dsseqid="sq1218" id="sq1217"><ns2:sequence>TTATCATTGTTCTACGTGAAGATAGAATTTAAAATAATATTTTATTAATTTCATAATAATATTTAAAATTTAGTCAAAAATCGTACCACCCGACATGCCTCTGGGTAGGGGCGTTCTGCAAAATCGCAAAAATGGCATACAGAAACCCCGTTCAAAAATCCCCCGAAAATCACGTTTTTTGGCCTCCCCGTGCACAATTAGGGGTTGGTGTAATATAGTGGGCCGCGCATCCCAGCTCAGGCTAGAACTCGATAAAAGTGGCCTCTTAGAGGCTTATAATTATGAAATTTAACTTTTCTCACTTAATAATTATATTTGATTACTATTCTTATACTCTCTTATCTATATTTTATTCTATACTAGTTCTCATGTTGCTATATTATTAGTGTTATAATTGTACTGTGTTATTACTATGATACGTTACATAATTAGCTCTATCGTTGGGCTATTATATTAGATTATAAATAGTTTTATATAATGTTATACAATTTTAATGTATTACTAGATTTTTCATATTTGAACTGCTTTCTGCATGCTTTGTTACATATTTTAGCTAGTTTCATTGATAATTATTTAATAATACTACTAGCTCAATACTATCATATACTTATACTATTACTTTATTGTTACTAAATATTATTGACTATTATCTATACAACTTTATATGTTCTAACTTAACTATTGATGTTCGTATATTACATTATACAGTTTGCTATTACATAAATAAAATTATACTCTTATTATAGGCTAA-----------------------------------------------------------------------------------------------------------</ns2:sequence><ns2:name>KY699111.1_Leishmania_guyanensis_strain_MHOM/BR/78/M5378_clone_M5378_90_minicircle_kinetoplast,_complete_sequence</ns2:name></ns2:Sequence><ns2:Sequence dsseqid="sq1220" id="sq1219"><ns2:sequence>TGGTGTTTTGTTATGCGCGTAACATTACATTTTAATTTTATTTTTCATTTTTATAAAATTGTCTGAAATTCGAGACAAAATCGTACCACCCGACATGCCTCTGGGTAGGGGCGTTCTGCAAAATTCGATTTTTGGCATACAGAAACCCCGTTCAAAAATACCCCGAAAATCACGTTTTTTGGCCTCCCCGTGCACAATTAGGGGTTGGTGTAATATAGTGGGCCGCGCACCCCGACTTGGGCTAGCTCCTCGGAAACTAGGCCTCTTAGAGGCTTGGAAATTGAATTCTAACTTTTACTGATTTAAATTTAACATTTGATTAATATATATTTATTGTTACACTCTGATATAACTATTCTTACTAGTGCTATATATGTTCATTGATTGTTATATTAATGATAGTAAATATTGTATACATATGTTTGTAATTATTTAATTATATGTGCTCTCTATTAGATGTCTGTTCAGTGCACTACATAGTATACTCCTTACCTAAGGAGTCCCACATAACTAATATTAATATTAGTTTGGTGGGTATTACCCTCATTATACAATGAATTGAATAAAATTATAGATATTAATAATAACTATATTATAACTAATAGTGTTACGTATGAATACAGAGATAGATTATATATAAATGATAGTTATAATAACTTTAATGTTGATTACTATAATATTATTACTCTGTTACATCTTACACAAACTATCATCGTTGTTATTAGTTTTATTTATTGCGT----------------------------------------------------------------------------------------------------------------------</ns2:sequence><ns2:name>KY699112.1_Leishmania_guyanensis_strain_MHOM/BR/78/M5378_clone_M5378_91_minicircle_kinetoplast,_complete_sequence</ns2:name></ns2:Sequence><ns2:Sequence dsseqid="sq1222" id="sq1221"><ns2:sequence>ACTATATAATTATTTAAATTTGTAATACGCGGTGTTACTGCGTTAATGAATTTATAAATTTCCTGAAATTGGGGATAAAATCGTACCACCCGACATGCCTCTGGGTAGGGGCGTTCTGCAAAAACCGAAAAATGGCATACAGAAACCCCGTTCAAAAATCCCCCGAAATTCGCGTTTTTTGGCCTGCCCGTGCACAATTAGGGGTTGGTGTAATATAGTGGGCCGCGCACTCCAGCTCGAGCTAGGGTCATTAAAATGTGGCCTCTTAGAGGCTTAAATTATTGAAATTAAATTTTATCGTTTGATTTGGAAATATTATTTAATAATAATTAATTTTATTTGCTATTCTAGTTCTAATTTAGCTTATAGATTGTTATGGTTAATAATGTGATATAATATTATGTTAATTAGATTTAATTTTATTGTTTAATTATAATACGTGTTATACTCGTTCATTACATAGTTTCATTATATCGATAGTTATTATATCATGGAGTAACAATATAGCTCCAATATAGAATATAATTGCTTTTGTAGTAATATCAGCGTATTATTATACTATCTTAATTAAGTTTATAATTTTATTCTAATTATACTGTCATTATACTGTTATGAGCTAGTGATGTTACGTATACATATAATAATAGTTTTATACTAGTGCATATATAATAATACTAGTCTATGTTATACTTATTGATGCGAGTAGATATTAACTTTATTATTAAATATAAATTTACTTGATACGTGCTC------------------------------------------------------------------------------------------------------------</ns2:sequence><ns2:name>KY699113.1_Leishmania_guyanensis_strain_MHOM/BR/78/M5378_clone_M5378_92_minicircle_kinetoplast,_complete_sequence</ns2:name></ns2:Sequence><ns2:Sequence dsseqid="sq1224" id="sq1223"><ns2:sequence>TAAAATATTTTATAATTTCAGTGTTACGCTGTGTCTATAGTTTATGATATTTAATAAAATTGTGAAAAATGGGGGTTAAATTTTACTCCCCGACATGCCTCTGGGTAGGGGCGTTCTGCAAAATCGCAAAAATGGCATACAGAAACCCCGTTCAAAAATACCCCAAAAATCGCGTTTTTCGGCCTCCCCGTGCACAATTAGGGGTTGGTGTAATATAGTGGGCCGCGCATCCCAGCTCAGGTTAGATTGGTGCGAAACTGGCCTCTAATGCCTTATAATTTTTAATTCTAGCTAAAGTTGGAATATAAGATTAATATTATGTTTATTTTAGATTAATCAAATTGATTTTAACATTATCTACTATCTAGTTCTTATCTGTTCATAATAGTATTGATTAGTAATAATTGTTATTGATGTTTGTTAATATAGTTACTATTATACTCTAATTATGATACTGTAATGTCGCTGTGATCTATACTATGTCAATGCTAGTAATGAGTCTAGAACAAGTTAATATTAATATAAGTTACGTATATTTCACGTAATATTATTAGATTATAATACTAGCATAGTTTAGTATAATTAGAGTATAAGGTTAGAGTAATGATATAGTTAATTGAATTATTTTATACTTATATAGTTTATATTTATATTTTTTACTTTTTATTTTGATTAAAACTAGTTGTTACTGATGTTTGCTATTACTACACTTTGCATATTACTTAACTAAATTTAATAA-----------------------------------------------------------------------------------------------------------------------</ns2:sequence><ns2:name>KY699114.1_Leishmania_guyanensis_strain_MHOM/BR/78/M5378_clone_M5378_93_minicircle_kinetoplast,_complete_sequence</ns2:name></ns2:Sequence><ns2:Sequence dsseqid="sq1226" id="sq1225"><ns2:sequence>TTATCGATAAACAAATTTTATTTTTACATTACACGTTGATGCTGCTATAATTTTATAAATTTGGGAAAATGAGGATAAAATCGTACCACCCGACATGCCTCTGGGTAGGGGCGTTCTGCGAAAATCGATTTTTGGCATACAGAAACCCCGTTCAAAAATTGGTCGAAAATCACGTTTTTTGGCCTCCCCGTGCACAATTAGGGGTTGGTGTAATATAGTGGGCCGCGCACCCCGACTCGAGCTAGCTCTGATGAAACTAGGCCTCTTAGAGGCTTACTTTTCATAAACTAAACTTTTCTCTTTTAAAATTAATATTAGATTGGCATAAAATTATTATATGATATTGCTGTGATTAGATTTAATATTTATTTTGAATATAGATTTGTTATTAGTATGTAATTAGTTTTTTATTTTAGTTTTATAATAGTTCTCATACGTTACGTTATAGTGCTAGCATTGTGCTGGCGTTGTATTAGATAGTGCATAGTGTTATACTACATGGAGCAATTAGATATTAATATAAATTGATATTAGAGTGGTTACATAATATTATAATACATTACTCTAATGAATAGCTCTATACACTGGCTAATGTTAGTATACTATAGTAATACATGATATAATTATAATTGCATAGTTACACTTTATAAATGTTATATTTAATCTCTTACTTTGAACTCTTGTCTATGTTAGATTATTATCTTGTTTATTTTAATTATTCATTTTATATCGTAACA-------------------------------------------------------------------------------------------------------------------------</ns2:sequence><ns2:name>KY699115.1_Leishmania_guyanensis_strain_MHOM/BR/78/M5378_clone_M5378_94_minicircle_kinetoplast,_complete_sequence</ns2:name></ns2:Sequence><ns2:Sequence dsseqid="sq1228" id="sq1227"><ns2:sequence>TTTAATTTATGAATAGTTTTGTTACGCGAATAATGTTATTCAAAATAATATTTATAATTTTTAATAAAATTGGGGGAAAATCGTACCACCCGACATGCCTCTGGGTAGGGGCGTTCTGCGAAATTCGAAAAATGGCATACAGAAACCCCGTTCAAAAAATGCCCGAAAATCACGTTTTTTGGCCTCCCCGTGCACAATTAGGGGTTGGTGTAATATAGTGGGCCGCGCACCCCGACTCGGGCTAGCTCTCGTGAAACTAGGCCTCTTAGAGGCTTATAATTCTAATTTTGAATTAAAATTGATTAAATTATATTTTTAAATAATAAAGTTAATTTTAGGTTTAATATGGAGCATAATGTTTAATAATTAGTGATAAATAAATTAGTTCTGATTAGTAAATTTAATAGTTATAGTTATTAATAGTTTTATTATTACTTGCATATTATCTATAAACTTTATTATTATGATTAGTATCGCTGTGTTATACTGTATATCATCAAAACTATGCTCTAACTGCTTTGTAATTGCTTTTATAATACTATTTTTGATAATATAATCAATAAAACTATAATTACACTGGTTACTATTACTTACAATTATACTACTATGATGTTACGTATTAGATACTAATGTGATATTATAATGTGTGCACTATAAATATATCTTTTATTCTAACTATATCAATCTCTGTGCGGATATTATTCATTAATAAGTAATGATTAGTTTATTAAATGTGATTCGTAATAAT--------------------------------------------------------------------------------------------------------------</ns2:sequence><ns2:name>KY699116.1_Leishmania_guyanensis_strain_MHOM/BR/78/M5378_clone_M5378_95_minicircle_kinetoplast,_complete_sequence</ns2:name></ns2:Sequence><ns2:Sequence dsseqid="sq1230" id="sq1229"><ns2:sequence>AAATAAAATTAATTATATACTGATAACGGTGTTACGTGTTGTTATAAATTCAAGTAATACCTCGAAAAATGGGGTCAAAATCGTACCACCCGACATGCCTCTGGGTAGGGGCGTTCTGCGAAAATCGATTTTTGGCATACAGAAACCCCGTTCAAAAAATGCCCGAAATTCACGTTTTTTGGCCTCCCCGTGCACAATTAGGGGTTGGTGTAATATAGTGGGCCGCGCACCCCGACTCGGGCTAGGATGTCGAGAAACTGGCCTCTAAGGCCTTATGTTTTAATAATTCTGCACTGAATATGGTTATTTATGATTTGAATAAATTTAAACTTATGATTTATTATTAATTTTATATATGCTCTGTTATATGTTTGATTAGATTTAATATTTTATTTATTGATTTTATTTTATACTATAATGTTGTTATGCTCTTATTAGAACTATTTGTTACTCTATAATAGACTATACTTGTAACCCTGTTATGGGTATGATAATACTATCAATTACATATTAATATTAATTACAATTGCTAATATAGTAGTAATGAGTAAACTATGGTTATTATTGATGATAAAGTTAACATTTTGATATAGAGTTATTAATAATACTTGTTATACTTTTGTTATTAATAATTTATCTTTTTATTAACTTTACTTATTCTTTGCGCTAAGTTTGTTATAATGTTAGAGCTGATAATTAATATTATAATTGTTCTCTTACATAGCTAATAAATAGATTTAA---------------------------------------------------------------------------------------------------------------------</ns2:sequence><ns2:name>KY699117.1_Leishmania_guyanensis_strain_MHOM/BR/78/M5378_clone_M5378_96_minicircle_kinetoplast,_complete_sequence</ns2:name></ns2:Sequence><ns2:Sequence dsseqid="sq1232" id="sq1231"><ns2:sequence>GCTAAACTGTTATTACTACTCTGTTACGCTCTGTTAGTAATAATATTTTTATTTATAAAATTCTAAAATTTGCTATAAAATCGTACCACCCGACATGCCTCTGGGTAGGGGCGTTCTGCAAAATTCGAAAAATGGCATACAGAAACCCCGTTCAAAAATCCCCCGAAAATCACGTTTTTTGGCCTCCCCGTGCACAATTAGGGGTTGGTGTAATATAGTGGGCCGCGCACCCAGACTTGGGCTAGCTCTCGTGGAACTAGGCCTCTTAGAGGCTTGTTTTTATAAAGTTAAATTGTTTTCGAATAAATTACTAATTTAGCTTTTGATTATAAATATTTATTTGTTTAATAACTTTGTTATGTTGTTTTCATTGTATAATTTAGTTATAATTAATTTATTGTTACATTGATTATTACTTATTAGATGTATCATTGAATAATAACGATACTGATATTGTAACTATGTATTACATGGTGTTATGGTTGTTATACATTATAGTAATAGTCTAGTTTGATATCAATATATATTGCCTTTTATTAGGCTTTAGTATACTTATCATTAAACTATAATGGTTACTAATTATAACGTAATAGATTTATTATTATTGATATTATACTATATGGCATTATATTTATTGTTTGTTATTATTCTCGTTGACATTGATATAATATTTACTATATTAACATTTTATACTTGTATGGTTATATAACTTGACTGTAATGTATTTAATAATTTTATTGGTTGTATCATTA----------------------------------------------------------------------------------------------------------</ns2:sequence><ns2:name>KY699118.1_Leishmania_guyanensis_strain_MHOM/BR/78/M5378_clone_M5378_97_minicircle_kinetoplast,_complete_sequence</ns2:name></ns2:Sequence><ns2:Sequence dsseqid="sq1234" id="sq1233"><ns2:sequence>TTACGTTGTTTTTATTATATGGTGTTACACGTGTGATGCTCGTTATAAATTTTATAAAATCAGTAAAAATGGGGGTCAAATTTTACTCCCCGACATGCCTCTGGGTAGGGGCGTTCTGCAAAATCGCAAAAATGGCATACAGAAACCCCGTTCAAAAATACCCCAAAAATCACGTTTTTTGGCCTCCCCGTGCACAATTAGGGGTTGGTGTAATATAGTGGGCCGCGCACTCCTCTCTGAGTTAGAATGCATCATTATAGGCCTCTTAGAGGCTTGTTTTGCTCATCTCTGCGATACTTCGCGTTTGATATTGATTTACTATATAATTAGACTAGTTTTTATTAATAATATACTATAATAGTTTAGAACTAGTGTTGTGCTAGTTAATATTATTAGTAACGTGATTAGACTGATTACTAGTTCCATAGAATAATAAATATTAATATAATGATTTGAATACGATTACAATACTATGTTATACATCCAAACTAGCATAATACCATGTCTCCCTTTAATATATATATTAGTTGTAGTTATGTAGTATTAGGATATAGATAATGAATATATAATACTCTATACGTAACTATGTCTGTACTGATTAGAACTAATTGTTTAACTTTGATAGATTGATAATAATAAACTATGTAATATGATATAATTATTACTTTAATTAGATTACAACTTTCACTCTTTTTATTTATTTATGTGTTTCGCGTTGTTACATTTATTAAAATAATTTTAT--------------------------------------------------------------------------------------------------------------------</ns2:sequence><ns2:name>KY699119.1_Leishmania_guyanensis_strain_MHOM/GF/2008/TD2008_clone_TD2008_1_minicircle_kinetoplast,_complete_sequence</ns2:name></ns2:Sequence><ns2:Sequence dsseqid="sq1236" id="sq1235"><ns2:sequence>AAATAATATTTTTAATTAACGCTAATATGCCTCTAATGGCTTTCTATTTTTATAAAATTATCTCGGAAATGGGGATAAAATCGTACCACCCGACATGCCTCTGGGTAGGGGCGTTCTGCGAAATTGCAAAAATGGCATACAGAAACCCCGTTCAAAAATACCCCAAAAATCGCGTTTTTCGGCCTCCCCGTGCACAATTAGGGGTTGGTGTAATATAGTGGGCCGCGCACCCGAGCTCAGGTTAGATTGGTGAAAAGTAGGCCTCTTAGAGGCTTGTTTTTTGATTTTGAAATTTAATAACTTGTTTGGAATATTATTTGATTGATAAATAGAATTTTAGTTATTGCTAGCTTGTGATATGTTAGCTAATTGATATAAAATATTTATTAAATTAGAACAGTGGTAGAATTAATATGAATGGTATTAGATAAGATATAGTTAGTTATAAAATTAATAATTCTATACCTTACCTTGCATATGCTATCTATTACATCTTTATTACCCTCTCTTTAATATTAATTGCCTTTTATATTGTATTCTAGTTAGTAATATTATAGTTATAATGCTAGTAATACCATTGAGCAAACTTTATTATCTAATCATTAACTATATGGTGGATTCAATGTTACTATTTATAATGTTATTATCATTTTACTAGTCAGTGATAAATTTATATTTTTATTAATAGTTATGCTCCATTACGTGTCTTATTAGTTTTATAATTTGAATAAAAACATTTAAATTAATATA------------------------------------------------------------------------------------------------------------</ns2:sequence><ns2:name>KY699120.1_Leishmania_guyanensis_strain_MHOM/GF/2008/TD2008_clone_TD2008_2_minicircle_kinetoplast,_complete_sequence</ns2:name></ns2:Sequence><ns2:Sequence dsseqid="sq1238" id="sq1237"><ns2:sequence>AGATTAGTGTGTTATCTGTTCATAAACTTTTTATTTTCAAAATAATATTTTTATTAAATTCATCAAAATTCGACATAAAATCGTACCACCCGACATGCCTCTGGGTAGGGGCGTTCTGCGAAATTCGAAAAATGGCATACAGAAACCCCGTTCAAAAATCCCCCGAAAATCGCGTTTTTTGGCCTCCCCGTGCACAATTAGGGGTTGGTGTAATATAGTGGGCCGCGCACCCCGACTTGGGCTAGCTCTCGTAAAAGTAGGCCTCTGAGCAGCCATATTTTTATTTTTTAACTTTGGAATGCTGTTATTGTTATTTTAATGTTATAATTATTTTGTTACTCTATCTTAGCTTATATATTCACTGTTGCTAGGTAATATGCTAGTTCTGTTTTAGTAATAATATTTAATTTGCACTATATCAGTTTTGTTATATATAAATTTTATAATAGCGCTATGTTATACGTGTATACAATGATGATACATAATGATAGTGTTATAATATGGCATAGAATATATTGCCTTTAATATGATAATAAAGGTATTACACTATATAACAATACTATACACTATATAATGGAACTATGAGTATTACTATACGTTGCGATGATAGAACTGAGTGGTATAGAATATAATATAATATGGCATGGATTGGGAATTATAATAATAATAAATTTAATTCTTTATCTCTTCTTCCAATGTTATGCTTAGTTAGCTCTAATAATTTTATTATATTAGTTTTA----------------------------------------------------------------------------------------------------------------------</ns2:sequence><ns2:name>KY699121.1_Leishmania_guyanensis_strain_MHOM/GF/2008/TD2008_clone_TD2008_3_minicircle_kinetoplast,_complete_sequence</ns2:name></ns2:Sequence><ns2:Sequence dsseqid="sq1240" id="sq1239"><ns2:sequence>ATTACTAAATTGTTACTAGTGTTGTTAACATCAAATTACTTTATAAATTTATTTATAATAGTTCAAAAATCAGCTCCAAATTTTACTCCCCGACATGCCTCTGGGTAGGGGCGTTCTGCAAAATCGCAAAAATGGCATACAGAAACCCCGTTCAAAAATCCCCCGAAAATCGCGTTTTTTGGCCTCCCCGTGCACAATTAGGGGTTGGTGTAATATAGTGGGCCGCGCACTCCGGCTAGAGTTAGAATGCCATGAAATAGGCCTCTTAGAGGCTTAAATTTTAATTTCTAACTTGGACTGATTTATATGGACTAATAAACTGGAATTAATATTGAATTTATATTATTTTATATTATTGCGCTACACAGTTCATATATTTATCTGATTGGGTAGTGTTATTAGTTCTGGTTAGTATAATTTTTATTTAATGTTTATAATTATAAATGTTGCGTTACTATTATGGTCTTATATGATAATGGTATAGTGTCGTGGAGCTAGTAATGTCTCTGATATAACATAATATATATTTATATTGTAACATATTAGCACTATTTTAGTATCTTATAACTATAGCTAACTTTATAAACTATAATTCAATTATACATCTATATCGTATTACATTATTATTAGATTTATTATTAAAGTTAATTTTAATTTTACTTAGATTAAATTTTATATTAATTTATTTTCTTTTACTCTTTGGTTTGATCTAATACGCACTGACATTATACTAAAATGATAAACTAATGTT-----------------------------------------------------------------------------------------------------------</ns2:sequence><ns2:name>KY699122.1_Leishmania_guyanensis_strain_MHOM/GF/2008/TD2008_clone_TD2008_4_minicircle_kinetoplast,_complete_sequence</ns2:name></ns2:Sequence><ns2:Sequence dsseqid="sq1242" id="sq1241"><ns2:sequence>TGTTATGAGTAAATAATATTTTAAATAAATTTATTTTAATTGCATTACTAGTTCATAAAATCATAAAAATGGGGTCCGAATTTTACTCCCCGACATGCCTCTGGGTAGGGGCGTTCTGCAAAATCGCATTTTTGGCATACAGAAACCCCGTTCAAAAATCCTCGAAAAATCGCGTTTTTTGGCCTCCCCGTGCACAATTAGGGGTTGGTGTAATATAGTGGGCCGCACACTCTGGATTGAGCTAGGATGTATAAAAATAGGCCTCTTAGAGGCTTGATTATTGTGGATTAAGATTGAACTGAATTGATATTTATTTTGAACTAATATTTGCTATCTCACTGTTCTAATATCTTTACTAGTGGCATACATTTAATTAAAACTGTAATATAATAATTTAATTGTATAGTGTTATGTGTTAATTGATAATATTAATTTTTATACTATCTATATTATAATGTATAGTTCCGTTCAGTGTATTACATAGTTAGCCTCGTATTAGGATAATATAGAATAACTTATTCTGTAATTGCTCTATATTGGTACTATTTTAGTAATACTTAGTAACATTGGGTAATACACGATAATATACATAGTTCAATCTTATTATATAATGTTATCTTACTTTTTAATAATATGCTCTCTAATGTTAAATATATTGATTTAAATAATATTACTAATACACTATCTTTATTAATTCTATGTTCTCTGCATTTTAACTTTATTAGTGCTGTATTAGCTTG----------------------------------------------------------------------------------------------------------------------</ns2:sequence><ns2:name>KY699123.1_Leishmania_guyanensis_strain_MHOM/GF/2008/TD2008_clone_TD2008_5_minicircle_kinetoplast,_complete_sequence</ns2:name></ns2:Sequence><ns2:Sequence dsseqid="sq1244" id="sq1243"><ns2:sequence>AATTGAAAATAATAATTCTGGCTAAACACGTTGTTATGATGCATTACGAATTAGATAAATATTATAAAATCTCGATAAAATCGTACCACCCGACATGCCTCTGGGTAGGGGCGTTCTGCGAAAATCGATTTTTGGCATACAGAAACCCCGTTCAAAAATTGGTCGAAAATCACGTTTTTTGGCCTCCCCGTGCACAATTAGGGGTTGGTGTAATATAGTGGGCCGCGCACCCAGACCTGAGCTAGCTCGATGAAATATAGGCCTCTTAGAGGCTTGAAATTATAATTCTAGAGTTTTAAGATTTGATTTGGAATATTGACTTATAATATTAGTTTATTTTAAATTATATTCGCTGCATACTTATTATATTATCTGTTCATTGCTAATATTATATTTTAATGCTAGTTCAATTGTAATAGCATGTGTTAGTTTAAATAATGATTATATAATTAACTCTATCTATGCGTTACTATGTTCACTATGATAATACTCTTGATAATAGCTCGTAACATATATTTATATTAGTTATATTAGTAATACTAGTGTTATATAATAGGATAGCTTAGTATTATTAGAATTTAATTTATAGTTATACACATTGTTTATATATTTATTTATTTACAGTTTTAATTGATTAATAACATTGATATTTATATATGATTAGTGTTGCTATAAATTATAATTTTTATTTACTACTATAGATTTATGTTTCGCGATTATTACTAAATTAATTTTACTA-----------------------------------------------------------------------------------------------------------------------</ns2:sequence><ns2:name>KY699124.1_Leishmania_guyanensis_strain_MHOM/GF/2008/TD2008_clone_TD2008_6_minicircle_kinetoplast,_complete_sequence</ns2:name></ns2:Sequence><ns2:Sequence dsseqid="sq1246" id="sq1245"><ns2:sequence>ATTTTAAATAAATTTTATTTTTAATACACGGTGTTACATCGCATTACCTCTCACTATGATTCATAAAAATGGGGTCAAAATCGTACCACCCGACATGCCTCTGGGTAGGGGCGTTCTGCAAAATCGCAAAAATTGCATACAGAAACCCCGTTCAAAAATCCTCGAAAAATCACGTTTTTTGGCCTCCCCGTGCACAATTAGGGGTTGGTGTAATATAGTGGGCCGCGCACTCTCGCTGAGGTTAGAACTCGATAAACTAGGCCTCTTAGAGGCTTGATTTTATTATTTCTAGATTTTAAAATATTATTTTGATTTAAATAATAGATTGGCTTTAATTTTTACTTATTAGCTGTGATAATGCTAGTTAAATAATTAGATTTTAATAATTAGTAATAATTAGATTGTTATTTAGATATAATTAATTAGTTTTATAAATTTACTATATTATACCATCTCTGCACTACATTGTTAATGGTTAGTAATGATACGTAATAATGAGCATAATAATACTAATATAACTAATTAATATATTATATTGTAGCCATACTATTACTATGATATTACTATCATTACACTGATAATAGCGCTGAGATAGAACTATGATATAGAGTTATGATAGTATTAATATTATACATCTTAATTATATATTTAACATCTTTTATCTTCTCTCTATACGATCTTTGTTCCGTCTCTAGTTTATGCAGTTTAATTATACTTCAATTTATAGTTTAATTCATTATAATAATTTT-------------------------------------------------------------------------------------------------------------</ns2:sequence><ns2:name>KY699125.1_Leishmania_guyanensis_strain_MHOM/GF/2008/TD2008_clone_TD2008_7_minicircle_kinetoplast,_complete_sequence</ns2:name></ns2:Sequence><ns2:Sequence dsseqid="sq1248" id="sq1247"><ns2:sequence>AATTAATTTTAATGATGCATTAGTCGGTGTGTTATGTGATGAGATAGATAATTTATATTTTTATAAAAATTCACTAAAAATCGTACCACCCGACATGCCTCTGGGTAGGGGCGTTCTGCGAAAATCGATTTTTGGCATACAGAAACCCCGTTCAAAAATCACCCGAAAATCACGTTTTTTGGCCTCCCCGTGCACAATTAGGGGTTGGTGTAATATAGTGGGCCGCGCACTCCGGCTAGAGTTAGAATTCATAAAAGTAGGCCTCTTAGAGGCTTGAAATTATATTTTCTGGGAATTGACTTTATAATGTGATTTAATTGAATAATATTAATTGATTTTAGAAATAAATTTTATTTAATACTAGTTTGACTTGGTTATTATGCTGTTGCATATCAATTTAATAATTTAATAGATTTATAATTATACTAATAGTAATAGTTTTATATAGTTAATCTATCTAGTATGTTCTCGCTGTATCTATATTGTTACATCATTATTACTACGATATTACTAGAATAACTAATATATAACTTATATTATGAGTATATACTAGCATTATACTAGCATTACTATAGATACACTGACATTATACTATGATGATTTATTATATATAAGTATGGTTATAATGATTATAAATATACGATACATGTTTGATATCTTTTATTTCTCTTCTATACAACTTTTGTTTTGCATATAATAAATTTAAATTAACTTTATAAGTAATGCTAGTATTGATGATAAAAATAATAA------------------------------------------------------------------------------------------------------------</ns2:sequence><ns2:name>KY699126.1_Leishmania_guyanensis_strain_MHOM/GF/2008/TD2008_clone_TD2008_8_minicircle_kinetoplast,_complete_sequence</ns2:name></ns2:Sequence><ns2:Sequence dsseqid="sq1250" id="sq1249"><ns2:sequence>TAATAATATAAAAATAATTTTATTAATTCGCTGTGTTACGACGTTATATGTTTCAAATTTATCAAAAAATAGGGTCCGAATTTTACTCCCCGACATGCCTCTGGGTAGGGGCGTTCTGCGAAATTGCAAAAATGGCATACAGAAACCCCGTTCAAAAATCCCCCAAAAATCGCGTTTTTCGGCCTCCCCGTGCACAATTAGGGGTTGGTGTAATATAGTGGGCCGCGCACTCCGGCTAGAGTTAGAATGCCATGAAATAGGCCTCTAAGAGGCTTAAAATTTAGAATTATGGTTGTTTTCGCTGATTAAATATTTAATGTTAAATTTATGTTTACTATTAGCTTTATTTTAATTAATAATCTATTATTTATATTTTATTATCTAATTGGAACTATATTTTATTTATTATTTGTTTACTAAATTTATATATGAATAGTTTATAATTATGTTACTATATTTATTCTAATACTTCACTGTTATTATTACTCTTACATACTCCATACTAGCTCCAATATAAGTTATATTTGATATTAACTAGTAATATGGGTAACATGGTATTATAGTATTATTAGCGACAACGTTGAACTATATTTATATAAAATTTGTGATATTGATAGATAATAACTTTATTAATAGTTTATAATTTAAATAATTAATTGATATATACTTATACGCACATAAACTTGTTCTACTTGGTTGCTGTTATTATGCTATACAGTTTTGGTAATTAGTAGACAATAGTTTTAA---------------------------------------------------------------------------------------------------------------</ns2:sequence><ns2:name>KY699127.1_Leishmania_guyanensis_strain_MHOM/GF/2008/TD2008_clone_TD2008_9_minicircle_kinetoplast,_complete_sequence</ns2:name></ns2:Sequence><ns2:Sequence dsseqid="sq1252" id="sq1251"><ns2:sequence>TTAGTATTACGTTGTATGCATGTGTTACACTAAAATAATTTTATAAATGTTTGTTATAAATTCAAAAATATCAGCCAAAATCGTACCACCCGACATGCCTCTGGGTAGGGGCGTTCTGCGAAATTCGAAAAATGGCATACAGAAACCCCGTTCAAAAATCCCCCAAAATTCGCTATTTTTGGCCTCCCCGTGCACAATTAGGGGTTGGTGTAATATAGTGGGCCGCGCACATCGGTTTGAGCTAGGATCGATAAAATATGGCCTCTAAGAGGCTTGTCTGCGCTATTACTGCGTTAAAATGAATAAAATTTGAATTAAACATAAAATTAATTTTAATAATTGATAGATAAACTAATTTAATATGTTCTCTACTATTACATCTATTCATACTAGTTTTGATATTAGTAATTATTATTATACACGTTAGTAATATTGTGTATTGATAGTAACTATTATATTTAATTTTATATAGTTCGATGTTAGACTAGTGTTATTATAGCTTGAGATACCATAATATAACTAATATGTAATATAAGTTGTGCTATTATAAGTCTATACTATTACTATTATATAATGCTACACTTACACTCTATTATATACTAATCACTCGCTAATGACATTACTAAATTATATTATATTATACATTGTGCACATATATTTAACTACATTAATATTATAATCTTTTCTATTCCTTATCTATTATTAATTCATCTCTATGTTTGATGTACTCGCTGTTATTAGTAATGAGTG------------------------------------------------------------------------------------------------------------</ns2:sequence><ns2:name>KY699128.1_Leishmania_guyanensis_strain_MHOM/GF/2008/TD2008_clone_TD2008_10_minicircle_kinetoplast,_complete_sequence</ns2:name></ns2:Sequence><ns2:Sequence dsseqid="sq1254" id="sq1253"><ns2:sequence>TAAATAAATTTTAAATGTTATTATTACGTGAAACATAATTCAAATAAACTTTTTAAAAATGTCTGAAATTAGAGTCAAAATCGTACCACCCGACATGCCTCTGGGTAGGGGCGTTCTGCGAAAACCGATTTTTGGCATACAGAAACCCCGTTCAAAAAATGGCCGAAATTCACGATTTTTGGCCTCCCCGTGCACAATTAGGGGTTGGTGTAATATAGTGGGCCGCGCACCCCGCTCTGAGTTAGGATTCCATAATATAGGCCTCTTAGAGGCTTGGAATTTAAATTCTAGATAAAATGGCTTTGTTAATGGTTAAATTAAATTGAAGATAAAATATTTTTAATTAATTATATGTTTCGCTGCCTTGATGTTATTATTAGTTTTGCACGTTATAATTATTATTTTTACTATTACTTTATATAATATTTTAACTTAATAGCTATTATGAACTAGGCTAATGTTGTATAATATAGCGTGGCATTGTGATATGGTATAATATGAACAATAACTAATATATAACTTGTTTTATTCTAATATATAAGCTAACAATACGATATTATAATGATGATATAACAACTATTACATTGACATTGCACATTATTTTAATCTTAGACTTAATGACACTTTGTTTTATTGTTATAATAGTTTATCATTACTATGTTTTTATTTATAACGTTTATACATTTTCTTTGCTATTACTGGCTTGATTATACACTAATACAGTTCAGTTAGGGCTAA------------------------------------------------------------------------------------------------------------------------</ns2:sequence><ns2:name>KY699129.1_Leishmania_guyanensis_strain_MHOM/GF/2008/TD2008_clone_TD2008_11_minicircle_kinetoplast,_complete_sequence</ns2:name></ns2:Sequence><ns2:Sequence dsseqid="sq1256" id="sq1255"><ns2:sequence>GGATGATGAATAAATAAATTTAAATTTTAAATAATTATTTTTCTGTTATTATGTGGTTATAGTGATAAATTCGATTAAAATCGTACCACCCGACATGCCTCTGGGTAGGGGCGTTCTGCGAAAATCGATTTTTGGCATACAGAAACCCCGTTCAAAAATTGGTCGAAAATCACGTTTTTTGGCCTCCCCGTGCACAATTAGGGGTTGGTGTAATATAGTGGGCCGCGCACCCCGACTTGGGCTGGAATCATAAAAACATGGCCTCTAAGAGGCTTGTTTCTCGTGTATTAAGATAGAATTGGAATTAAATATTTTATAACTTAAATTTGATATTAAAATAATATAGTTTTGATTAGCTGGGTGTTATTAATATATTTACTAATCTAGTTTAATACTAGCGTTATATAATATTGTTTCGTAACATTACTAGTTCATTGATATAGTCTAATTATAATAGTTTTAATAATTTTATATAACCTTACCTGTATTATGCGTTGATAGTCAATATAGTGCTCCCAATATAAGTTACAACTAATATTAACTAGTATTTAACTATATTATATCGATAATACACACTCTATACGTTATAGTAACATTGATTTATTAAATTGGTAATGATAGAGTATGATATGTGTTGATTGTATATAATTTTTATAATTAATAATATTTTTACTAATATGATTTGAAATGTTACATTACCTGTCGCTTATATATAACTGTGACATAATAAATATTTTATTAATTAATAGTGTTAATGAGTT-------------------------------------------------------------------------------------------------</ns2:sequence><ns2:name>KY699130.1_Leishmania_guyanensis_strain_MHOM/GF/2008/TD2008_clone_TD2008_12_minicircle_kinetoplast,_complete_sequence</ns2:name></ns2:Sequence><ns2:Sequence dsseqid="sq1258" id="sq1257"><ns2:sequence>AAAATAAAATTAATTCTATGTTAACATTGATGTTACGTGTTGTTATAAATTTAGTAATACCTCGAAAAATGAGGTTAAAATCGTACCACCCGACATGCCTCTGGGTAGGGGCGTTCTGCAAAATCGCATTTTTGGCATACAGAAACCCCGTTCAAAAATCCCCCGAAAATCACGTTTTTTGGCCTCCCCGTGCACAATTAGGGGTTGGTGTAATATAGTGGGCCGCGCACCCCGACTCGAGCTAGGATGTCGTGAAACTGGCCTCTAAGGCCTTACATTTTTATAATTCTAGCTTTGTTATGGTTGTTTTTGATTTAACTAGATTTAAACTTATATTTTATTATTAGCTTTCTATTTAGTTTATTATATGCTTGATTATATCTAATATTTAAATTAATAATTTTATTGCATACTATAATGTTGTTATACTCTCATTAAAACTATTTATTACTCTATCATATACTATACTTGTAACCCTATTATGGGTATGATAATACTGTCTAGTACATATTAATATTAATTGCAATTGCTAATATAGTGGTAATGAGTAAACTATGGATAATAATGAATGATAAAGTTAACATTATGATTATTGAATTTAAATAATACTTAATTTACTTTTAATATTAATAGTTTATCTTTTTATTAATTTTATCTACTCTTTGCGCTAAGTTTGTTACAATGTTAGAACTGGTTATTAAAATAATAATTGTTCTCTTACGTTACTAATAATTAGATTT----------------------------------------------------------------------------------------------------------------------</ns2:sequence><ns2:name>KY699131.1_Leishmania_guyanensis_strain_MHOM/GF/2008/TD2008_clone_TD2008_13_minicircle_kinetoplast,_complete_sequence</ns2:name></ns2:Sequence><ns2:Sequence dsseqid="sq1260" id="sq1259"><ns2:sequence>ATATGAACTAGATTTAGTTTCTAATTTTATAAATAATTAATTTATTAGATTTTATAATTTCATCAAAAATAGCCTTAAAATTTTACTCCCCGACATGCCTCTGGGTAGGGGCGTTCTGCGAAAATCGATTTTTGGCATACAGAAACCCCGTTCAAAAATTCACGAAAAATGCCGTTTTTTGGCCTCCCCGTGCACAATTAGGGGTTGGTGTAATATAGTGGGCCGCGCACTCCCCGCTGGGTTAGGATGTGTGAAATATGGCCTCTAAGGCCTTATGTTTATGAATTCTAGACTAAATTGGCTATTATGTGATAAAACAATTATTATTTTATATTATTGCTAAATGTTACTGATTAATTACACGCTAGTTTAGATTATATAATGATTTTATTTAAATATATTAATTATGTCTGCTCTGTTATCTTATGCTATACTTTCATTGATATTATCTATTATTTTAATAATTATATACTCTAATATCGCTGTGTTATGGCTGTCTCGAAAATAGCTAAAATATTCCCTTTTCTAGTTATATTATTACATATTTTATATCAATTTATAGCTTTTTAATAATAACACTTAGATAATATTATTATTGATATTATAACTAATGGTTACATATAAATTTATAAATACTATTACTATTATGATACTCTTATTAGACTGTCATATATACTTATATTATCTTCTATCTCTTGTAAACTTTTATTGTTTGTAATTATCTAGTAATATTAAATTGTTATTATATGTGTTACGT-----------------------------------------------------------------------------------------------------</ns2:sequence><ns2:name>KY699132.1_Leishmania_guyanensis_strain_MHOM/GF/2008/TD2008_clone_TD2008_14_minicircle_kinetoplast,_complete_sequence</ns2:name></ns2:Sequence><ns2:Sequence dsseqid="sq1262" id="sq1261"><ns2:sequence>ATAAATGTAACACTTAGAGATAATTATTATGAGTTTATAGTTTAGAAAAATATTTAAATTTATTAAAAATTCGATCAAAATCGTACCACCCGACATGCCTCTGGGTAGGGGCGTTCTGCGAAAATCGATTTTTGGCATACAGAAACCCCGTTCAAAAATTGACCATTTTTCGTGTTTTTTGGCCTCCCCGTGCACAATTAGGGGTTGGTGTAATATAGTGGGCCGCGCTCCCCGGCTGGAGTTAGAATTGCATAAAAGTGGCCTCTAAGGCCTTATAAAATTGGAATTGGAGTTATTATTGGATAATATGAATAATAAAACTGATTTGAACTTATATTATATTTATTTCAGCACTATATTTAAACTATTATTATTTGCTATAGATATTAGCTCTGTTGTAGTAATGTGTTCGTAACAATACTAGTTTATATATTTATAATATTTATAATGTTTATCTAATATGCATCTATAACGTTATGCTAGTCTATACTGATAATACTCAATATAATAGCAATTGCCTTTTATATTACACTATTATGGTATTCTAATACTATACTTTATTACAACTTTATACTATTACCGTTACATTATAATTTATAGTTTAACTTGCGCTGTTATATGTTCTTATAGTAGATAATAATTTTAAATTTAAATATTAATAAAATAATATAACTTTAATTTAATTTATCTTACGTTGATAGCAATGTTATTATCAGTTTGAATAAAATAATTTTATAAA-----------------------------------------------------------------------------------------------------------------------</ns2:sequence><ns2:name>KY699133.1_Leishmania_guyanensis_strain_MHOM/GF/2008/TD2008_clone_TD2008_15_minicircle_kinetoplast,_complete_sequence</ns2:name></ns2:Sequence><ns2:Sequence dsseqid="sq1264" id="sq1263"><ns2:sequence>CTATTATATAAGATTAGAATGTTACGTGATGTGATAATTATTTTAAAATATTTATAAAATTGTTAAAAATGGGGGTAGAATTTTACTCCCCGACATGCCTCTGGGTAGGGGCGTTCTGCAAAATTCGAAAAATGGCATACAGAAACCCCGTTCAAAAATCCCCCGAAAATCACGTTTTTTGGCCTCCCCGTGCACAATTAGGGGTTGGTGTAATATAGTGGGCCGCGCACCTCGGCTTGGGCTAGCTCCTCGGAAACTAGGCCTCTTAGAGGCTTGTTTTTAATTTTTTAATTTTATATTCGATGATTTCACTTTTAAACTTGATATTATAATTATTTTGTTTATTTTAGCAATAGTTTTTGTTATATACTAGCAATAGAACTAGTTTTAGATAGTTTTATAATTGTTAATATTACTAGTGATTGATATAGTTAATTTATTATAATTCTATACGTTACCCTGTGTTACGAGTATGATGATAGTTTATAATGAGTCATTACTGCACAATAGCAATTAATATATAAGTTATTCTATGTTAGTACTAACTTAGTAATACTAAACGTTATATAACTATACTCTATCTTTATACTTGACAATGTTACTTTATATAATAATAATTTTGTTTATTTATTACGTTGTTAATATGATGTTATATTTACATTTTAATTTTATTAATTCTCTTTTACATAGACTATATCCAGTTTCATTGGTTGCATTATTTAATTAATATTATTTAATAAAAATAAAA--------------------------------------------------------------------------------------------------------------</ns2:sequence><ns2:name>KY699134.1_Leishmania_guyanensis_strain_MHOM/GF/2008/TD2008_clone_TD2008_16_minicircle_kinetoplast,_complete_sequence</ns2:name></ns2:Sequence><ns2:Sequence dsseqid="sq1266" id="sq1265"><ns2:sequence>GTCTAAATTTGATTTAACGGTTTTATAATCTTTGTTATTATTTTGTTAAACTATAAAAATCATCAAAATTGGGCATTAAATTTTACTCCCCGACATGCCTCTGGGTAGGGGCGTTCTGCAAAATCGCATTTTTGGCATACAGAAACCCCGTTCAAAAATTCCCCAAAAATCACGTTTTTCGGCCTCCCCGTGCACAATTAGGGGTTGGTGTAATATAGTGGGCCGCGCACCCCGACTTGGGCTAGCTCCTCGTAAAGTAGGCCTCTTAGAGGCTTGTTTTTAATAATTCTAACTTGAAACTAATTTTATTTGTTATATTGATATTTAATTTAATTTAATAACTAATGATTAGCTTGTGTTAGTAGTTTTATTAGTTTGTGATTATTATAAATATTATTTAATAAATATACTCAATACAGTTCTCACTAGTTTATATTATAATGATGCTAACTATACTTTTGTGACATCTATACTATCATTATTATACTCTCATTATCGCTAATATCATATATAATATAACTTCTCCTTTATATTAATAGTATTATGTCTAGTATAATCATTGAACTATTTAATAATAACTATACAATACTGGTATTATTACTAATGATATACTGAGATAGAGTTAATAATAGACTTAATGATTATTATTTTATAAAATTAATTTATATATATTTCTATGTTTATGATTCGTGCTGTTACGTGAACAATAAACTTTACTAAATTGTTATTCTAATGTATA-----------------------------------------------------------------------------------------------------------------------</ns2:sequence><ns2:name>KY699135.1_Leishmania_guyanensis_strain_MHOM/GF/2008/TD2008_clone_TD2008_17_minicircle_kinetoplast,_complete_sequence</ns2:name></ns2:Sequence><ns2:Sequence dsseqid="sq1268" id="sq1267"><ns2:sequence>ATTATTTTTCATTACATAGCTTAATAATAAATTTAAATTTAGTGTCTTACGTGTTTATTTTTTATAAAATGGGGTCAAAATCGTACCACCCGACATGCCTCTGGGTAGGGGCGTTCTGCGAAATTCGAAAAATGGCATACAGAAACCCCGTTCAAAAATACCCCAAAATTCGCGTTTTTTGGCCTCCCCGTGCACAATTAGGGGTTGGTGTAATATAGTGGGGCGCGCATCCCAGCTCAGGTTAGAACTCGATAAAAGTGGCCTCTTAGAGGCTTAAAAATTAAATTCTAACTTAAATGAAATAGTTTTGATTTAAAGTTAACTATAAATTGAAATTTAGATTATTAATGTGGAATAATATTATTTATTTTGATTAATTCTATTTTAATTTAATTTATCGGTAGTTAATTTATTTATGTTCTACGTTGTTACTCTATGTATGAGAACACAATGATATCTATAACTAGCTCAACTATGTGTTAATATGGTATAAGATAGGACAGTATTACTACATATTAATATATAATATATATTGGAGCTAATATTGCTCTATTATCAGTGTATTACGCGATAACATTGACAATAATATAATTTTAATTATTAATAATTTTATTTTATAACTACACTATACATATAACTTTATTGATAATGTTACTGTGTTATTGTGCTGGATAATTACATATAATACGCTATACTTTATATTTATCTTACAGTGTTTGACTAGTTTTATAATATAGTTCAATTTAGTAAAT----------------------------------------------------------------------------------------------------------</ns2:sequence><ns2:name>KY699136.1_Leishmania_guyanensis_strain_MHOM/GF/2008/TD2008_clone_TD2008_18_minicircle_kinetoplast,_complete_sequence</ns2:name></ns2:Sequence><ns2:Sequence dsseqid="sq1270" id="sq1269"><ns2:sequence>AGTAACACTATAAATTAATTTTGTTAAGCTGTTCATGATGTTATTAAATTTTAATAAAATGTTGAAAAATGGGCATCAAATTTTACTCCCCGACATGCCTCTGGGTAGGGGCGTTCTGCAAAATCGCAAAAATGGCATACAGAAACCCCGTTCAAAAATTCCCCGAAAATCACGTTTTTTGGCCTCCCCGTGCACAATTAGGGGTTGGTGTAATATAGTGGGCCGCGCACCTCGACTCGGGCTGGATCCTCGGAAACTAGGCCTCTTAGAGGCTTGATTTTTAAATTCTAAAATAATTTCACTTTGATTTTGATAATAGGCTTATAATATTGTTTTATTGCTTGATATTAAATATATTTTTATATTAACTATTATCTCGTTTTATTACTGGGCTATTACGCCGATATATTAGCTCATTGATTAGTAATGTTAGTATTGATAATGATAATTTATAATAATTTATCGTATTACATCACTATACTTGGTTATATGCTAAATCTATAAAAATATATGTTTTCCTTTAATATAAATAGCAGTTGTAGCATTATTTTATATGTTTTTAATAAATTTAATAACTTTGATAAAACTATGCTCATACTTATATATAACTAACTATTACACTCAATGTTATGCTGAATTAATATTACTAGTTTGTTTAATATAATATACTAATAATTATACTTATCATAGTTCTTATATGCATGTTTGTCTGGCTAGTAGTTATATGTTCTGTTATAATTAATAAATATT------------------------------------------------------------------------------------------------------------</ns2:sequence><ns2:name>KY699137.1_Leishmania_guyanensis_strain_MHOM/GF/2008/TD2008_clone_TD2008_19_minicircle_kinetoplast,_complete_sequence</ns2:name></ns2:Sequence><ns2:Sequence dsseqid="sq1272" id="sq1271"><ns2:sequence>TAAATAATTTTTATAATTTGATTATGATATTTTAATATTGAAATTAAATTTTAATAAAATCTAGAAAAATGGGGTCCGAATTTTACTCCCCGACATGCCTCTGGGTAGGGGCGTTCTGCAAAATCGCATTTTTGGCATACAGAAACCCCGTTCAAAAATACCCCGAAAATCACGTTTTTTGGCCTCCCCGTGCACAATTAGGGGTTGGTGTAATATAGTGGGCCGCGCACATCCTCTCGGGCTAGAACGTGGTGGAACAGGCCTCTTAGAGGCTTAGTTTTTAAAATTTAAATGTTTCTCGAATAATAACTTGATATTGACTTTAATTTTACTTTTATTACTACTATGATGCTAGTTTATATATACTTATCTAATACTAGTTTCATTACTGCTCTGTATTAGAACACGTTAGATTGATTATTATAACTTTAATATAAATTATTTTATTATAATATTTGCGCTAACTATATACTCATTATTACTGTGTTATGATAGTATACATTGAGCAATTAGATATTAATATAAGTTAGCATATATTTAGTATTATTTAGTATACTTGGCTATAACTATAACTTTACTAATGATAGTGATACTAGTGTATGATATGGTAATATGAATAGCAATAATTAGTGTTTAAATTATTTATAATATTACATTTAACTTTCTATTCTAAACTTTTATTTATGCTATCTTATGTGATTAGCTCAATTGAATTTAAATTTATAAGTTTATGTTTAGA-----------------------------------------------------------------------------------------------------------------------</ns2:sequence><ns2:name>KY699138.1_Leishmania_guyanensis_strain_MHOM/GF/2008/TD2008_clone_TD2008_20_minicircle_kinetoplast,_complete_sequence</ns2:name></ns2:Sequence><ns2:Sequence dsseqid="sq1274" id="sq1273"><ns2:sequence>ATGATATAATAAAATTAATTTTAATATTTTGTTAAATTATTGTGTTACCCGCTATGACATCATCAAAAATTGGTATAAAATCGTACCACCCGACATGCCTCTGGGTAGGGGCGTTCTGCGAAATCGCGATTTTGGCATACAGAAACCCCGTTCAAAAATCCCCCGAAAATCACGTTTTTTGGCCTCCCCGTGCACAATTAGGGGTTGGTGTAATATAGTGGGCCGCGCACCTGGACTTGAGCTAGCTCTCACAAAACTAGGCCTCTTAGAGGCTTGATTTTATGAATTTAGACTTGGATTGGATTATATTATTTTTATATTTGAATTTGATATTATTATTTACGATTACATTGTTATTATTAGCTTATATTTTTGTTACATTATAAATAACATTAGTATTGCATTAGTTGTGTTATTATGGTGTTAGATTAGTAATAGATTTTGATAATTATAATTACACCGCTTGCGTTGTTACTATGTATAATATGGGTAACATTGACTAGATACTAATATAACTTATATTGTAATATAACTGCTCCATTACTAAGTTAATACTAGTCTATTACATCTCTACGATAACATTAGCTTTACTATAAAGTTTGAATATAATAACTTCACTGTATTGTGTTACATTCTTTTAACTATTAAATCTTTTTTATAATTTTTACTTTTAACTTTACTCTTGCTTGGCATTGCATCATTTAGTTGTTATTATCTTTGTTATAGCTAATTGTTACTCTGC--------------------------------------------------------------------------------------------------------------------</ns2:sequence><ns2:name>KY699139.1_Leishmania_guyanensis_strain_MHOM/GF/2008/TD2008_clone_TD2008_21_minicircle_kinetoplast,_complete_sequence</ns2:name></ns2:Sequence><ns2:Sequence dsseqid="sq1276" id="sq1275"><ns2:sequence>TGTTTTGAGTAAATAATATTTTAAATAAATTTAATTTAACTGTGATACGTGAGCATAAAATTATAAAAATGGGGATAAAATCGTACCACCCGACATGCCTCTGGGTAGGGGCGTTCTGCGAAATTCGATTTTTGGCATACAGAAACCCCGTTCAAAAATTCCCCAAAATTCACGTTTTTTGGCCTCCCCGTGCACAATTAGGGGTTGGTGTAATATAGTGGGCCGCGCTCCCCGACTTGGGCTAGCTCTCGTGAAAATAGGCCTCTTAGAGGCTTGATTATGGTTATTTGAGATTAAACTGGAATGATATTTATTTTAAACTAATATTTGTTATCTAAATGTTCTGATATCTTTACTAATGGCATACAATTGATTAGATCTATAATATTATTATTTAATAGTATAATGTTTTGTATTCGTTTTAAATATTAACTTTTATTATATCTATTTTATGCTATATAGTTTCGTTCGCTGTGTTACATGATTAGCCTCGTATTAGGTTAATATAGAATAAGTTATATTGTAATTGCTCTATATTATCACTATTTTAATAATACTCAATAACACTGGGTAATACACTATGTTATACATAATTTAATCTTATAATATAATACTATTAGACTTTATACTATTATGCTCTCTTATTATAATTATTTTAGTTTGAATAAAATTATTGATACATTATCTTTACTAATTCTATGTTCTCTGCATTTTAGATTTATTACTGTGATGTTAACAAT----------------------------------------------------------------------------------------------------------------------</ns2:sequence><ns2:name>KY699140.1_Leishmania_guyanensis_strain_MHOM/GF/2008/TD2008_clone_TD2008_22_minicircle_kinetoplast,_complete_sequence</ns2:name></ns2:Sequence><ns2:Sequence dsseqid="sq1278" id="sq1277"><ns2:sequence>TATAATTTGATTTACCATGACATTATTAATGTTGATTTGCCTAATACCTCGACTCATTACCTCCAAAAATAGGCATAAAATCGTACCACCCGACATGCCTCTGGGTAGGGGCGTTCTGCGAAAATCGATTTTTGGCATACAGAAACCCCGTTCAAAAATACCCCGAAAATCACGTTTTTTGGCCTCCCCGTGCACAATTAGGGGTTGGTGTAATATAGTGGGCCGCGCACCCGGACTTGGGCTAGCTCCTCGGAAACTAGGCCTCTTAGAGGCTTGTTTTTTTATTTTTATTTTTATTTCACTTGTTTTAGATGTTTTATTTTTAATTTGGATAATTTGTTTTCTAATTTGATTAATTGTTGCATATAATGTTTGATTATTTAATATTACAGCTTTGATTTATATGTTTAACTGTTAATTGATTGATATAGCATTGATTGTTATAACTATGATATAACCTGCTCTATTATACTGTATAATGCTAGTTTTGATAGTATTACTAAATTATATAAAATAACTAATATCTCCTTTGCTTTGTTCTGATAATATCGATAATTTAGAGCTAATAGAACATTATAATATTGGCTGTTATGATACAATAATATTAAATACTTATAATAATATATTTAATGATTAACTTAATTATACTTTTGTATTACTAATCTTTTTACTAAATTGATATTACTATAATGTTATCTAATTATGTTACTAGCTTGGTACTAATAATATTTATTTTATTTTAGCTGAACAATATTTT-----------------------------------------------------------------------------------------------------</ns2:sequence><ns2:name>KY699141.1_Leishmania_guyanensis_strain_MHOM/GF/2008/TD2008_clone_TD2008_23_minicircle_kinetoplast,_complete_sequence</ns2:name></ns2:Sequence><ns2:Sequence dsseqid="sq1280" id="sq1279"><ns2:sequence>AGATAAATATAATAATTTTAGTAACGTGTTGTCTTGTGATGTTATGTGATTTGAATTTTATCGAAAAGTGGGCACAAAATCGTACCACCCGACATGCCTCTGGGTAGGGGCGTTCTGCGAAAATCGATTTTTGGCATACAGAAACCCCGTTCAAAAATACCCCCGAAAATCACGTTTTTTGGCCTCCCCGTGCACAATTAGGGGTTGGTGTAATATAGTGGGCCGCGCACCTCGACTTGGGCTAGCTCTCGTGGAACTAGGCCTCTTAGAGGCTTGAATTTATTATTTTAGAGTTTTATGATTGTTATTGATTAATAAATTTTAAATATTACTTTTATATTACTAGTTTCGTTGCTGCTCTATTGTATTATCTAATAATTATATTTTGATATTGCTATTTAATGTTCGTGTTATATGAGTTTAATAATTAGTAATAAAATATTATAATCTTAATTTTATATCTTGTTACTATAGTTATCATAGTTATACTCAATATTATACTCTACAACATATATTTATATTAGTTATATGTATGATATTATCAATATTTTAATAAGATAAGTTTATAAATACAATTTTAATAATATAGCTTATTATATAGATAAATGATATGATGCTAACTATACTTGTGCTATAATATTATATACTGTATAGATATTATTTTATACTTTATATTAAACTTAATTTTTACTTGTTAATATAGATCTATGTTTCGCGGCTGTTACTAAATAACACTGTT-----------------------------------------------------------------------------------------------------------------------</ns2:sequence><ns2:name>KY699142.1_Leishmania_guyanensis_strain_MHOM/GF/2008/TD2008_clone_TD2008_24_minicircle_kinetoplast,_complete_sequence</ns2:name></ns2:Sequence><ns2:Sequence dsseqid="sq1282" id="sq1281"><ns2:sequence>TCTAATACGTGTTAAGTTTGTGTTACACGTGAGATATTTTATTTTTAAAGTTTAATAATTTCTTAAAATTTCGATCAAAATCGTACCACCCGACATGCCTCTGGGTAGGGGCGTTCTGCGAAAATCGAAAAATGGCATACAGAAACCCCGTTCAAAAAATGCCCGAAAATCGCTATTTTTGGCCTCCCCGTGCACAATTAGGGGTTGGTGTAATATAGTGGGCCGCGCACCCCGTCTGGAGTTAGAGTGTTGGAAAAGTGGCCTCTTAGACCGTATGTTTTTAATTTTTAATTTAAACTTTGATTTTAATTATATTTTTGATTTAATATTAAATTTTATTTTGTTATTTGCTATTACGCTGCTTCGATAGTTAAACATTTTATTTTTAATTAGTTAAATATAAGTTTTGATAATATTAAATTAATTCTAGTTTAGTTATGTGATAATCAATAATAACTTTTAATAAAACTATGTTATTGAGTTTATAGTGTTACGATATTATCATAATTAGACTATAACTTATATTTATATTAGTTGCGCTGATAATAGATACTATTTAATGATACTATATGGAACTATAATGATACTATACTACTCGGAACTATGAATAGTATAAATTTGATATACAATGGTAATACTGGTTAATAATATAGTATACGATTAGCCCTAGACATAGTTTCATTATAACTTTATCTCTTTTTTCTTTTCTTTACAACTTGTGTTTATTAAATATTAATAATAATTTAGCC-------------------------------------------------------------------------------------------------------------</ns2:sequence><ns2:name>KY699143.1_Leishmania_guyanensis_strain_MHOM/GF/2008/TD2008_clone_TD2008_25_minicircle_kinetoplast,_complete_sequence</ns2:name></ns2:Sequence><ns2:Sequence dsseqid="sq1284" id="sq1283"><ns2:sequence>TATGATTTTATTGATTTAATAATATTTTAATTTTATGTTTTTAATAGTTTTGTTTTAAAATCTAAAAATTAGTGATAAAATCGTACCACCCGACATGCCTCTGGGTAGGGGCGTTCTGCAAAATCGCAAAAATGGCATACAGAAACCCCGTTCAAAAATCCCCCGAAAATCGCTATTTTTGGCCTCCCCGTGCACAATTAGGGGTTGGTGTAATATAGTGGGCCGCGCTCCCCGACTCGGGCTAGCTCCCGTAAAAGTAGGCCTCTTAGAGGCTTGGATTTTATTTTCTGCGTTAACGTTACATATAATTGATAAATTGATAATTAAATTGTTTTAATATGTTGTAATATGACTGGTTATAATTATATTTAGTAATGATTATCTATAAACTATATTTGTTCTCGCTAATATAATATTAATTTGACTATGTTATTATTAATTATTATAACTCTATTACAGTTCTATACAGTTCCATCATAGTTTTGATAATGATACTAGAGGGTTACTAGAATAGAATATATTGTAATTAGTAATGAGTCTATAATGATACATACTAATACTAAACTTTATAACCATACGCTAGACACATACTATATAAAATTAATATACATAGTTTTATTGTTGTAATGATGTTACTATTATCTATAAATATTATTTACATTTACACTTCAGTTCTCTTGCATACGATGTTATATCTCTCATTAGATAATAAATTTAGTTTTGTATTGTAACACGTTAAT----------------------------------------------------------------------------------------------------------------------</ns2:sequence><ns2:name>KY699144.1_Leishmania_guyanensis_strain_MHOM/GF/2008/TD2008_clone_TD2008_26_minicircle_kinetoplast,_complete_sequence</ns2:name></ns2:Sequence><ns2:Sequence dsseqid="sq1286" id="sq1285"><ns2:sequence>TTTAAAATTATTAGTCTAACGTTGTTATGAGTTTATAGTTTTATTATTTTTTATTATTTTTCTCAAAATTGGCTATTAAATTTTACTCCCCGACATGCCTCTGGGTAGGGGCGTTCTGCGAAATTCGATTTTTGGCATACAGAAACCCCGTTCAAAAATACCCCGAAAATCACGTTTTTTGGCCTCCCCGTGCACAATTAGGGGTTGGTGTAATATAGTGGGCCGCGCACTCCGGGTAGAGTTAGAATTGGTGGGAAGTGGCCTCTAAGAGGCTTAGTTTTTAGAAATTAAACTTTTGTGGAATATAATTTGAAGATAACAATTAAAATTTAATATTAGATTGGAATAATGTCAATATTAGATTAGATTTATTATTTTATCTATATTTGTTCTCTGTATGCAGTGTTATCAATAGTATAGTTATTTATTATTAATTTATATAGTTTGCATTGAAGCTATTAGTATTATACTATGGTGTAATGTGTATGCTAATTATATCGTAATATTAGTACAGAATAAGTTATATATGTAATATGAGTAATAAGATAGTAATACTAGAGTAGACACTATAACTATATTATATAACATTAACTATTATTACGTGTTACATACTATTATTAGAATTGATTACGTTACAATAAAATATATAAATACTATCTATACTTACATTTTAGTTTCTTTGTATGCGCATATTATATTTACTGAGCAATGCTAGTTATATTTTATTGTAATAAATAAAT----------------------------------------------------------------------------------------------------------------------</ns2:sequence><ns2:name>KY699145.1_Leishmania_guyanensis_strain_MHOM/GF/2008/TD2008_clone_TD2008_27_minicircle_kinetoplast,_complete_sequence</ns2:name></ns2:Sequence><ns2:Sequence dsseqid="sq1288" id="sq1287"><ns2:sequence>TTTTAATTTGTATTTTATGATGTTACGCTCTATTAGATGTGTCATTATAATTTATAATTTTGCAAAAAATTGGCTTCGAATTTTACTCCCCGACATGCCTCTGGGTAGGGGCGTTCTGCAAAATCGCAAAAATGGCATACAGAAACCCCGTTCAAAAATCCCCCAAAATTCGCGTTTTTTGGCCTCCCCGTGCACAATTAGGGGTTGGTGTAATATAGTCGGCCGCGCATCCCAGCTCAGGTTAGGATTACGTGAAACTGGCCTCTAAGGCCTTATGTTTTTAACTTTTAACTTTGAATTGAGATTTAATGTTATTTTCTAATTAAATTATTTTTAAAATTAGATTTTATATTAGACTAGCTTGAATAAAATTATTATGTTGTTTGGTAATAAATAGTTTTGATTTAATTGAATTTATATTTACTAATTTTAAATTATTTATTATATCAACTATCGATAATAATGATTAGCTCTGAACTTTATAAATTCACTGTATTACATCGTATATATTAGCATAGAATAAGTTTATATTAGATATATATTAGACTAGATACTAGCTTTTACTATAACATTGATAAACATACATAATACTAATGATACTATATTTAACTATAAACTATACGGTGATATAATGTTATACGAATAGATAGAGTTTGTTATAAATATATAAATTGACTGTTATTAATATTCGTGTTCACAATAATTATTCTCTGCGTTTCTATTTCATTAATTTTTATAATTGTAATATAA------------------------------------------------------------------------------------------------------------</ns2:sequence><ns2:name>KY699146.1_Leishmania_guyanensis_strain_MHOM/GF/2008/TD2008_clone_TD2008_28_minicircle_kinetoplast,_complete_sequence</ns2:name></ns2:Sequence><ns2:Sequence dsseqid="sq1290" id="sq1289"><ns2:sequence>TAAATAAAAATATAATTTGTTTCGCTATAAAGTTTTATTGTTGCATTAGAATTTATAAAATCTAAAAATTATGGTCAAAATCGTACCACCCGACATGCCTCTGGGTAGGGGCGTTCTGCAAAATCGCAAAAATGGCATACAGAAACCCCGTTCAAAAATTCCCCGAAAATCACGTTTTTTGGCCTCCCCGTGCACAATTAGGGGTTGGTGTAATATAGTGGGCCGCGCACTCTCCGCTGGGCTAGGATCATTAAAATGTGGCCTCTTAGAGGCTTAGTTTTTGAATTCTAACTTTAACATGATTGCATTGAATGTTATTTATTATATTTTTATTATTGATAGTTATTTGACTAATATTGTTGCTATGATAGTATCTAATCAGTACTGATAATAGTAACGTTGATAGTATATTGATTTAATTATAATAGTTAATACATTAATTAATTTATTGTATTCTATTATCTGTGGTTACTACATCATACACTATCTCATCTCACTCTAATAGTTCCATAATATAATATAAATAGCAGTTATATGAGTATTTTGGATAATATATAGAGTTTATAAACATTAATGATAATTATTGATAATATTTATAATGTATACTATTCGATGATATTACTAACTAGCTCTGGTAATAGAACTATTACTGTTATGTTATGTTTGCTATTGTGTAATTTATATTAAACTTTTATTTAACAACTTTAATTACTGGTGTTACATGCTATCTGTTACTAATTTTATAAA---------------------------------------------------------------------------------------------------------------</ns2:sequence><ns2:name>KY699147.1_Leishmania_guyanensis_strain_MHOM/GF/2008/TD2008_clone_TD2008_29_minicircle_kinetoplast,_complete_sequence</ns2:name></ns2:Sequence><ns2:Sequence dsseqid="sq1292" id="sq1291"><ns2:sequence>ACTATAATGTTATATTAAAGTTGTATGCGCTTATATTAATTTTAAAAATATTTATAATTCCTCGTGAAATTAGCTCAAAATCGTACCACCCGACATGCCTCTGGGTAGGGGCGTTCTGCAAAATCGCAAAAATGGCATACAGAAACCCCGTTCAAAAATACCCCAAAATTCGCGTTTTTCGGCCTCCCCGTGCACAATTAGGGGTTGGTGTAATATAGTGGGCCGCGCACATCTCCTCGAGCTAGAACTCTATAAAAGTGGCCTCTTAGAGGCTTATAAATTCGAAATTAAATATTTTTCTTTTAAATATTATTTTTGTTTTGATTTTGATATAAATTTAGATTGGAACTAGATTAGATTAATATTATAGCTTTACTTGTTACATACAATGCTAGATAATATAATTTTATCTATTGACTAGTTTGATTACTAGTTCTAAATTTAATAATACTATGATAGTTAAATAAAGATACTGTGATACTGGTATGATATCATCAATATTAGAAAATAGCCTTTTGAACTGCTTTCTGCATGAATATTTCGATAATTTAATGATTATAAGCTAATAATAGGATAAATGATTATAACTATACCATACTTGTATTATTATGCTCTCACTATACTTATCTATTACTCTTATTACATATTTATATAATTCTATACACACTAACTTAACTATTAATGCTCGTTGTATTATAATATTGTATAGAGCAGTGCTAACATTGTCGTACTAATTAATAAAATAAATTT------------------------------------------------------------------------------------------------------------</ns2:sequence><ns2:name>KY699148.1_Leishmania_guyanensis_strain_MHOM/GF/2008/TD2008_clone_TD2008_30_minicircle_kinetoplast,_complete_sequence</ns2:name></ns2:Sequence><ns2:Sequence dsseqid="sq1294" id="sq1293"><ns2:sequence>TAAAATTAATTTAACTCTGCTCTGTTATAAGTTTTATTTATCATCAAATAATATTAATTTTTTATAAATTCGAGATAAAATCGTACCACCCGACATGCCTCTGGGTAGGGGCGTTCTGCGAAATTCGATTTTTGGCATACAGAAACCCCGTTCAAAAATACCCCGAAAATCACGTTTTTTGGCCTCCCCGTGCACAATTAGGGGTTGGTGTAATATAGTGGGCCGCGCTCCCCGACTCGGGCTAGGATGGCATGAAAGTGGCCTCTAAGGCCTTATAAAATTGGGAATTAAAATTTACAACATATAATTATCTTTTAAATTGATTTTATGATGTTTTTTATTTATTAATTTATTTATAATTCAGTTTTGATTTTATTTTATTAATATAATTTTATTTTATGATTTATTGAATTAATATTGTGCTAGATTAGAACATTGATGATAGTATCGCATACAGTTTCGTTGTTATATGCTAGTAATACTATAAGATACTGGTAATAGCTCAATATATAGAATAAGTTAGATATGTGTTATTAGATAATAGTATACTTACACATTAACTTTATAATGATTAACTTTATGATACACTGACGATAATATTATTATTTATAACAGTGAATTAATATACTAGTTACTCTTAAATATAAATGTATTGACTTGCTTGATTACTAGCTATACACTGTTCTGATAATGTTACTAAATTAGTTCTTACTTATAAACTTAATAATAATATTTATT------------------------------------------------------------------------------------------------------------------------</ns2:sequence><ns2:name>KY699149.1_Leishmania_guyanensis_strain_MHOM/GF/2008/TD2008_clone_TD2008_31_minicircle_kinetoplast,_complete_sequence</ns2:name></ns2:Sequence><ns2:Sequence dsseqid="sq1296" id="sq1295"><ns2:sequence>ATTTACAAATAATATTTTATAAGTTTGTTAATGTGTTGCCTAATGAGTCGACTCCTTACCTCGCAAAATTAGGGTCAAAATCGTACCACCCGACATGCCTCTGGGTAGGGGCGTTCTGCGAAATCGCGATTTTGGCATACAGAAACCCCGTTCAAAAATCCCTCGAAAATCACGTTTTTTGGCCTCCCCGTGCACAATTAGGGGTTGGTGTAATATAGTGGGCCGCGCTCCCCGGCTGGAGTTAGAAACTCTAAAACTAGGCCTCTTAGAGGCTTGAATTTAGAATTTTAAATATTTCTAACATGAATTAATAAATTTAAATAAAATATGTTCTAATTAATGCTGACTTAGTTAATATATAGTTATGATTATTAATTTAATTGTTATGATAATATAATTAGATTTAATTGTTACTAGTTTGATTAGAGTATAGATTTTATATAACATTATTAACTATGTTAGTTCCATTGTTATACTCTATGTCTATAATATCGCTAATACTAGTACAATATATATTCCCTTTGCTTTGTTATATGATAGTAATAGTGTTATATCTATATGAGTGCAATACAATTATAAATTTTAATTAACTATTGATAAAGTTTAATATTATAATGTTATAATAGCATTACTACACTTTAACTATAAATTCTTTTTCTTGTGATATTACTAAACTAAGTGATATGATATTATACTGACATGTGTTAATAGCTAGCACAATTACTTTATTAATAATAGTTTT--------------------------------------------------------------------------------------------------------------------</ns2:sequence><ns2:name>KY699150.1_Leishmania_guyanensis_strain_MHOM/GF/2008/TD2008_clone_TD2008_32_minicircle_kinetoplast,_complete_sequence</ns2:name></ns2:Sequence><ns2:Sequence dsseqid="sq1298" id="sq1297"><ns2:sequence>TACTATTATTTTATACTAGTATACGGTTTGAATAATATTTTGTTTGCAGTGTTATGAGATTGAGAAAAATGAGGATAAAATCGTACCACCCGACATGCCTCTGGGTAGGGGCGTTCTGCAAAATCGCAAAAATGGCATACAGAAACCCCGTTCAAAAATACCCCGAAAATCACGTTTTTTGGCCTCCCCGTGCACAATTAGGGGTTGGTGTAATATAGTGGGCCGCGCACCCCAGCTCAGGTTAGAATGTTGCGGAAGTGGCCTCTAAGGCCTTATAATTTTAAATTCTAGCCTTGTTATGCTTATTTTAGATTTAATATTATTTAATAATTTATTTTTATAATATATTTCTGCTCGTTACTATTATTGACACTGATTAGCTCTAGATATAATTATTTAAATAGTTAATATAATTTGTGTTATAATGTTACTAATACTATTTTATAATTTAACTATAGCTGTTCCATTACTGTGTTATTATGTGTCATTAGCGACAATACTAGATAATACTAATTAGTACTAATATATATTCTATATTGGGCTATTATATGACACTAATAGATTACTATGATTGTTTAACGTTATCGATATTATAATAATAAAACTATACATTAACTATGTGATATAATGATGTGACTAGAGTATTACTATGTTAGAACATTATAAGTTTGTTAATAAATAATTTAACTTTTAATCTATCTCTTTATAATTATGCGCTAGATATATTCTAATTTTATTTTAACATTAGT-------------------------------------------------------------------------------------------------------------</ns2:sequence><ns2:name>KY699151.1_Leishmania_guyanensis_strain_MHOM/GF/2008/TD2008_clone_TD2008_33_minicircle_kinetoplast,_complete_sequence</ns2:name></ns2:Sequence><ns2:Sequence dsseqid="sq1300" id="sq1299"><ns2:sequence>TTTGAATATAAATAAATTTTTATTAACACAGTGTTACACCGCTAATGTCACGCAATGATATCGATAAAATTTGAATAAAATCGTACCACCCGACATGCCTCTGGGTAGGGGCGTTCTGCAAAATCGCAAAAATGGCATACAGAAACCCCGTTCAAAAATCCCCCAAAATTCACGTTTTTTGGCCTCCCCGTGCACAATTAGGGGTTGGTGTAATATAGTGGGCCGCGCACTCCGACTCGAGCTAGAATCATAAAAATATGGCCTCTTAGAGGCTTGTTTCTCGCGTGTTAAGGTAGAATTGGAATTAAATGATTTTAAACTTTAATTTAATATTATATTTTATTTTGGATAATTATTTATATATTTTTATTATGTTATTAGTTCTAATCCGTTACTTGTTAGTTCTAATATTACTATACTGTGTTACTAGTTCAATGATATGTATAATTATTATAAATTTAGATAATACTATATGCTGTTCCGTGTATTACATGATAATAGCTAAAATAGTGCTCGCAATATAACTTATAACTAATATTAAAGTATATTTATTGTATTATATCTCTTATAACTATCTATACATTACTAGCTTTAGTGAGATAATAGTTTTAATATAATTTAATGATGATATGTGCTGATAGTAACGATAAGAACACTAATAATATTTTTATTAATATGATTTAAAACATTATACTACCTGTCGCTTGTTATTAGACTAGATTAGATAAATTTATTATTACTATTTGTTCTCTATAAATTAT-------------------------------------------------------------------------------------------------</ns2:sequence><ns2:name>KY699152.1_Leishmania_guyanensis_strain_MHOM/GF/2008/TD2008_clone_TD2008_34_minicircle_kinetoplast,_complete_sequence</ns2:name></ns2:Sequence><ns2:Sequence dsseqid="sq1302" id="sq1301"><ns2:sequence>TTTAATAGAGGCTAAATTGCGCTGTTATGGTGTTATGAGTTTAATCAGATTTAATGAATTTATTAAAAATTTGATATAAAATCGTACCACCCGACATGCCTCTGGGTAGGGGCGTTCTGCGAAAATCGATTTTTGGCATACAGAAACCCCGTTCAAAAATACCCCGAAAATCACGTTTTTTGGCCTCCCGTGCACAATTAGGGGTTGGTGTAATATAGTGGGCCGCGCATCCCGACTCGGGCTAGCTCTTGCGGAACTAGGCCTCTAAGAGGCTTGTTTTTTAAATTCTAAATTAAAATTGGATATATGTGGGAAATTAATATCTAAATTATAATAATCCATTTAAATAATAATAATTTTAATATTATATTTGGTTGCTATTAATATAGTTGAGATATACTTTATATCTTAATTATTTATATTATTTATTTTAATAAATTTAATTTTATAATGCTATAATGGTGGGTTATATGATGTTATACGTTTTAATGATTATATTCAAAAATATAGCAATTTATATTAGTTATAACATATATTGTGGCTATTATAATCAATAAAATCAATAATATTCTTAAACTATAATAAACTATAATAATTCTATAATTAACTATCTATAACGTTATTATGTTGTCTTGATTGTTACTCTAATGAGATAATATTTGATTTGAATTTAATTATGATATGTCACTAGTGTTATTATTGATTTGACAGTAGTGCTGCATTTTGTTTTAAATAAAAATAAATAAA---------------------------------------------------------------------------------------------------------------</ns2:sequence><ns2:name>KY699153.1_Leishmania_guyanensis_strain_MHOM/GF/2008/TD2008_clone_TD2008_35_minicircle_kinetoplast,_complete_sequence</ns2:name></ns2:Sequence><ns2:Sequence dsseqid="sq1304" id="sq1303"><ns2:sequence>AATTTTAATTTTAATGTTTGATAATGTTGCACACATAGTTTTGAATAATCTTCAATAAAATTATAAAATTGGGGATAAAATCGTACCACCCGACATGCCTCTGGGTAGGGGCGTTCTGCGAAAACCGAAAAAACGCATACAGAAACCCCGTTCAAAAAATGCCCGAAAATCGCTATTTTTGGCCTCCCCGTGCACAATTAGGGGTTGGTGTAATATAGTGGGCCGCGCACATCGTCCAGAGTTAGAACACGTGGGACTAGGCCTCTTAGAGGCTTGATTTTTAAAATTTAAAATATTTAACTTGTTATTGACTTTAAATTGATTTATAATTGAATATTTTTATTAATGATATTATATTTTAATTAATGTGTTCGCTAATCTAGTTCTCAATTAGATAATATATAGTTTAATTATTAGATTGTTATAGTTTGTTATTATAATCAATATTACATAATCATCGCTATACATTTTTGTTATTACCCGTGTATTATGGTGTATATGGTTACAATAGCAATTACAACTTATTCTGTACTAATATGATACTAACTATATTACTCTATGTTACACTATGATATTACTACATTAGATTAATAATATTGATAGACTAGCATTGTTACGTATGAATAAATATAAATTTAATTTAATTAATAATATGATTATCTATAATCTCTTTGTTAAACTTTTAGAACTCTTCTATTAAATCTTTATATGCTAGTTGATATTTAAATTTATAGTTTGGT----------------------------------------------------------------------------------------------------------------------</ns2:sequence><ns2:name>KY699154.1_Leishmania_guyanensis_strain_MHOM/GF/2008/TD2008_clone_TD2008_36_minicircle_kinetoplast,_complete_sequence</ns2:name></ns2:Sequence><ns2:Sequence dsseqid="sq1306" id="sq1305"><ns2:sequence>TTAGTTAAATATAAATTTTAATTTTACTTCGATGTTATGCCTAAGGAGTCGACTCCTTACCTCAAGAAAATGGGGGAAAATCGTACCACCCGACATGCCTCTGGGTAGGGGCGTTCTGCGAAATTCGATTTTTGGCATACAGAAACCCCGTTCAAAAATTCCCCGAAAATCACGTTTTTTGGCCTCCCCGTGCACAATTAGGGGTTGGTGTAATATAGTGGGCCGCGCACCCGACTCGGGCTAGCTCTCGCGAAACTAGGCCTCTTAGAGGCTTGTTTTACGCGTTGGAATAATTTTACAGCATAGACTTGATTTGCTAAATGAATTTATTATATTATATTATTGTTCTCACTTGTATATCATATGTAATACTAACATTGAGTTGGTAATATTGTTTGGTATTGTTATTAATATGTATTGACATTGTATATTATCTCTATATTATAGACTAGCGTTGATTCTATACTAGTGCTGTGATAGTATTGGATATAGTAACATTATTAGAAATATATTAGTTACAACTTATATTATATGCTATTTATACTATATTATTACTAATCTATTACATCATTATAACTCGCTATACATACTATTTAAATTGATATTATAATGTTATTGTTATGTAACTATAATGTTTCATCTATTTATATTTTTATTTAATTTTATTCTCTTCTCTTTCGTTTGTAATAGTTTACATTACTGGATAATATTCTTTTTATTTGCTGTAATAATTTTACTTTA---------------------------------------------------------------------------------------------------------------------</ns2:sequence><ns2:name>KY699155.1_Leishmania_guyanensis_strain_MHOM/GF/2008/TD2008_clone_TD2008_37_minicircle_kinetoplast,_complete_sequence</ns2:name></ns2:Sequence><ns2:Sequence dsseqid="sq1308" id="sq1307"><ns2:sequence>TTGTTAAATAATAATTTATTATATGTTAAATGTTTTAATTTAGATTTAAATGATGTTATACCTCAAAAATGGGGTCGAAATCGTACCACCCGACATGCCTCTGGGTAGGGGCGTTCTGCGAAATCGCAAAAATGGCATACAGAAACCCCGTTCAAAAATAGGCCGAAAATCACGTTTTTTGCCCTCCCCGTGCACAATTAGGGGTTGGTGTAATATAGTGGGCCGCGCACATTCTCCCGAGCTAGGATTATAAAAATAAGGCCTCTTAGAGGCTTGTTTCTCGCGTATTACGTGTTTTTCTGATAATAAATATTTTAAACTTAAATTTAATATCTGATTTGTTATAATGATTGATTTTATTAATAATTGAATAATGTTTAGATTGAGATTAATATTTATGATATATGTTTTTAATTTTATTACTGATACTGCACTGTTACATACTAATCTATACTATCTATATGTTCTATCTCAGTGCTGATAATATGTCATTGACTAGTATCTAGATATCAACTTATAACATGTTTAATATATAGTATATTACTAGTTTTAAATAGTTACTCTATGTAATACTTTGATAATAACATTTTATAATAACTATAGTTAGATAATAGTTTTATATATAATTGATATACTTGTTATTTTATTATTCATTGACATATAATAATATTTAATTTATTTCTACACATACTTTTTATATTACGCTACTTTGGTTAATAATATTATATGTGCTGATAGAGTTTATAATAT------------------------------------------------------------------------------------------------------------</ns2:sequence><ns2:name>KY699156.1_Leishmania_guyanensis_strain_MHOM/GF/2008/TD2008_clone_TD2008_38_minicircle_kinetoplast,_complete_sequence</ns2:name></ns2:Sequence><ns2:Sequence dsseqid="sq1310" id="sq1309"><ns2:sequence>TTATAATTTTGTTAATTAATAAGATTTTAATTTTATGTTTTTAATAGTTTTATTTTAAAATAACAAAAATGGGGGTTAAATTTTACTCCCCGACATGCCTCTGGGTAGGGGCGTTCTGCAAAATCGCAAAAATGGCATACAGAAACCCCGTTCAAAAATTGCCCGAAAATCGTGTTTTTTGGCCTCCCCGTGCACAATTAGGGGTTGGTGTAATATAGTGGGCCGCGCACTCTGGATTGAGCTGGGATAGATAAAACTAGGCCTCTTAGAGGCTTGAATTTTATTTTCTACACTACCACGGAATATTATTTATAAATTGACAATTAAATCATTATATAAAGTTGTGTTATGGTTATTTATAATTTTATTTAGTGATGATAATTTATAAACTATATTTGTTCTCGTTAGTATACTGTTAGTGTCGCTATATTATTACTATTGATTATAATTCTAATACGTATCTATACAGTTCCATCATAGTTTTAATAGTATTACTAGAGGGTTACTAGAATAGAATATATTGTAATTAGTAATGAGTCAATAATACTATATAATAATAATAAACTTTATAACTATGAGCTAGATATACACTAGATGAGATTGATATGTATAGTTTTATTGAGTTAAACAGTATTACTGTTATATATAAATATTATTTACATTTATACTTCAGTTCTCTTATATGCGATGTCATGTCTCTCATTAGATAATATATTTAGTTTTTCTTTGTAATACGTAAA----------------------------------------------------------------------------------------------------------------------</ns2:sequence><ns2:name>KY699157.1_Leishmania_guyanensis_strain_MHOM/GF/2008/TD2008_clone_TD2008_39_minicircle_kinetoplast,_complete_sequence</ns2:name></ns2:Sequence><ns2:Sequence dsseqid="sq1312" id="sq1311"><ns2:sequence>TAGAGGCATAAATAAAGTTTGTCTTACACGTGATATACTGCATCATGAGAAATAAAATTTATTCAAAAATGGGGATAAAATCGTACCACCCGACATGCCTCTGGGTAGGGGCGTTCTGCGAAAATCGATTTTTGGCATACAGAAACCCCGTTCAAAAATACCCCGAAAATCACGTTTTTTGGCCTCCCCGTGCACAATTAGGGGTTGGTGTAATATAGTGGGCCGCGCACCCCGACTCGGGCTAGCTCTCGTGAAACTAGGCCTCTTAGAGGCTATAATTTTAGTTTTGAGTTTAATTTTATTTTATAACTAGATTTTGTCTATTAAATTATAATAATGTTAGCTTTATGTTAGAATTGATTTAGAATAATATTAGTTTTAAATTTTATTATATTAAATGATTTGGGCTGGCTATATTATTGTATTGTTGTTATTAATTTATACTATCATATTAATATTATTAGTTCTCTATCTTGTTACTACATAGTTGCTCCATATTAGCTCGATAATAACATATAACTTGTTTTAATATTAGTTACACGTATAATATCTATGATTATTAATACTCTATTACTATCATTACGCTAGTTTGACTTTTATATTATTATACTATACATTAGATTGTTCTGATATTGGTGACTGTGTTACTAGTTGTGTTAATGTTATAGATATTTAATCAATGTTATAATTTTATTTTCTCTTTTCTCTTTTTATAATTTGTGTTTATTTAGTTTTATTATTTTAGTCAT-------------------------------------------------------------------------------------------------------------</ns2:sequence><ns2:name>KY699158.1_Leishmania_guyanensis_strain_MHOM/GF/2008/TD2008_clone_TD2008_40_minicircle_kinetoplast,_complete_sequence</ns2:name></ns2:Sequence><ns2:Sequence dsseqid="sq1314" id="sq1313"><ns2:sequence>TATACAGTGACATAACATTAATAATACTCGTGTGTTACTGCTTCATAAATTTATAAATTCTCTATAAAAATCCTATAAAATCGTACCACCCGACATGCCTCTGGGTAGGGGCGTTCTGCAAAATTCGATTTTTGGCATACAGAAACCCCGTTCAAAAAATGCCCGAAATTCACGATTTTTGGCCTCCCCGTGCACAATTAGGGGTTGGTGTAATATAGTGGGCCGCGCACATCCGGCAGAGCTAGAACTCGTGGAACTAGGCCTCTTAGAGGCTTGAAAATTGAATTACTATATTATTTTAAATATTATTCTAATTTTAGACTATAATTTATTTTCTAGTTCGCTGTTCTCATAATATTACTTGTTATTAGATTATTAATAGCACTAGTTTGTATAACTATAATATAATAGTTAATATTAGTTCTCTATTATCGTAATAATACATCTATCTAATACTATGCTCCACTGTGTTATATGATGTTACTCAATAATGCTAATAATAGCTCACAATTGCTTTGTAACTTGTTTTATATTGATGTTTCGGGGTAATACAGCTAATAAAGTTTAATAATACGTGGTTAGGCTTATGATAGAGTTAAATTTTAATATAATATTGATTCATTACACATCTTATTAATACTATTATTGTTACATACTTGCACTAGTTATGTTCTCTGTAGTATACTAATATTAGAACTGTTATGTGCATGTATGACTTGTATTTAGATAAATAATATTATAA--------------------------------------------------------------------------------------------------------------------</ns2:sequence><ns2:name>KY699159.1_Leishmania_guyanensis_strain_MHOM/GF/2008/TD2008_clone_TD2008_41_minicircle_kinetoplast,_complete_sequence</ns2:name></ns2:Sequence><ns2:Sequence dsseqid="sq1316" id="sq1315"><ns2:sequence>AATAAAATATATAAATTAACGTTGTTATGCCTCTAATGACTTGATGTTTTTATAAAATTATCGTGAAAGTGAGAACAAAATCGTACCACCCGACATGCCTCTGGGTAGGGGCGTTCTGCAAAATCGCAAAAATGGCATACAGAAACCCCGTTCAAAAATCCCCCGAAAATCACGTTTTTTGGCCTCCCCGTGCACAATTAGGGGTTGGTGTAATATAGTGGGCCGCGCACCCCGACTCGAGCTAGCTTCAATAAAAAGTGGCCTCTGAGGGCTTATAATTTTAACTTTGAGTTTTATGGTTGATTTAGAATATTATTTTTATTAATAATTAAATTTTATTCTATTACTAGTTTGGATTAGCTTGTTTGACTAGTATAAATATTTTATTGATATATGATAACATTATTTAATATATAGTGGATGTTATATTGAATTAGTTTTAGATATAGTTTAATAATTTTATCTATTACGCTCACTACACTGTCTATTACATGGTTACTACTCTCATTATAATATCAATTGCTTTTATATTGTAATCTAATTAGTACTATTATACGCTAAATGATACTATAACATTGAACTAACTTTATTAACTATTTTATAATTATATGATAAACTTTATTTAATTTGTATTAATTTGATTATAGTTTTTAATAATTTATTTAATTAATATTTTTATTTACACTTATGATTCGTTGCGTATTTGAATAGTTAATTGATTTGAATAAAATGTTATTGTTAAGGATAA--------------------------------------------------------------------------------------------------------------</ns2:sequence><ns2:name>KY699160.1_Leishmania_guyanensis_strain_MHOM/GF/2008/TD2008_clone_TD2008_42_minicircle_kinetoplast,_complete_sequence</ns2:name></ns2:Sequence><ns2:Sequence dsseqid="sq1318" id="sq1317"><ns2:sequence>TTAGTAACATTAAATATTTTTTATTAAAACTGTGTTACGCGTCTATGATGTTTATAAAATTGTGAAAAATAGGGTCTAAATTTTACTCCCCGACATGCCTCTGGGTAGGGGCGTTCTGCAAAATCGCATTTTTGGCATACAGAAACCCCGTTCAAAAATCCCCCGAAATTCGCGTTTTTTGGCCTCCCCGTGCACAATTAGGGGTTGGTGTAATATAGTGGGCCGTGCACCCCGAGTTGAGCTAGCTCGATGAAATATAGGCCTCTTAGAGGCTTATTTTTTAGAATTTAAACTTTTCTCGTTAATATAATTTTTAATCTTAATTTTAGACTAATAATTTGTTATGCTAGCTTTAATGTTATTATTTAATTGATATTATTTTGTTTAATAGTTAGAATATATAAATTTAGTTCTATAATAGTTCCATACTTGCGCTGGTTATGATGTGATGAGTTATATTTATAGATTTAATAATGTTTAATGCATATCGATAAAATAGTGGAATAATATCAATTATAACTAATATTAGAATATATTATTAGCTCATATTTATAACTTTTATTAAACACTGTTACACTACTATAACTATATAGACACTAGTGATAATACTAGTTAAATGATAAGATAACGGTATATTAAAATGATGTTACAATTATTTAATTATATACTTTACCTTGTTATACTCTATGCATTCGAACAGACTATGTGATACTGTTAGAACATTGATATAAAATTGTTA-----------------------------------------------------------------------------------------------------------------------</ns2:sequence><ns2:name>KY699161.1_Leishmania_guyanensis_strain_MHOM/GF/2008/TD2008_clone_TD2008_43_minicircle_kinetoplast,_complete_sequence</ns2:name></ns2:Sequence><ns2:Sequence dsseqid="sq1320" id="sq1319"><ns2:sequence>CAATAGATAAAATAAAATTTAGAAATTAAATAATAACAATTTTAGATTATTGTCTTATAACGTTAAAAATCTGCATAAAATCGTACCACCCGACATGCCTCTGGGTAGGGGCGTTCTGCGAAAATCGATTTTTGGCATACAGAAACCCCGTTCAAAAATTGGCCATTTTTCGCGTTTTTCGGCCTCCCCGTGCACAATTAGGGGTTGGTGTAATATAGTGGGCCGCGCACCCCGGCTAGAGTTAGAAACTATAAAATGTGGCCTCTTAGAGGCTTAATTTTTAATTTTTAATATTTTTAAATTAAATTTAGATTTTAAATTATGATATTGCTTGTTGACATTGATTTTATTTATATTTTTAATTTATAGTTCTAGTTTGGATATATTATTTGTTTTATTAGTGATAGACTAGTTTTAATATTAGAATGATTATAATTATACGTTGACTATCTCATTACTATACATAGCTGCTCTATACGTTACTATGATGTATTCTAATGGTTACATAACAAGTACAACTTATATTAGATATATTCTATAGTATATTATTAGCTCATCTTAGACTATACAACTATGATACTATTATAGTTACTAACATTGAATATAATTATAGTTAATATATAAAATTAATTTAGTAACGTAGCTGTTCATATACAATTAACATTATGTTTAATATTATACTTATTTAACTGATTAGTTTTAATAATTAGATAGTAATATTGCTGTATGAGAATTTAAATTTGATTAA--------------------------------------------------------------------------------------------------------------</ns2:sequence><ns2:name>KY699162.1_Leishmania_guyanensis_strain_MHOM/GF/2008/TD2008_clone_TD2008_44_minicircle_kinetoplast,_complete_sequence</ns2:name></ns2:Sequence><ns2:Sequence dsseqid="sq1322" id="sq1321"><ns2:sequence>ATTTAATTAGAAAATAAATTTAATTTTCACGGTGTTATGCCTCTAATGTCTCATTATAAATTTTAAAAAATCGATTAAAATCGTACCACCCGACATGCCTCTGGGTAGGGGCGTTCTGCGAAAATCGAAAAATGGCATACAGAAACCCCGTTCAAAAATCCCCCAAAATTCGCGTTTTTTGGCCTCCCCGTGCACAATTAGGGGTTGGTGTAATATAGTGGGCCGCGCACCCCGACTCGAGCTAGGATCATAAAAATATGGCCTCTAAGAGGCTTGTTTCTCGCGGATTAAGATTGTTTTGGTGATAATTTATTTTAGACTTTAATTTGATATTTATTTTAATTATTATAATTGATTAGATGTTATTTTATATTAATAGCTTTGGTTCGATACTAATTAGAATATAATATTACTATATCTTGTTACTAGCTTGTTATTAAATATAATTATTATTACTCTATATACAGTTCTATAATGTTCCGTGTATTATACTGATATAGCTCAAAATAGGGCTAACAATATAAGTTGTAACTAATATTAACTTGTATTATATAGTATTATATCGATTATAACTATCTATACGTTACTAGTTCCATTGAGCTAATATTTTACTATTATTGATTTATAACTATAACAATTTAATACTAGTCAAACTATAAATTATATTTTTATTAATATGATTCGAAACATTATATTACCTGTCGCTTATTATTAGAAATATTTAATTTGTTATTTTAATTATTTATGTTTATAATAAAAT--------------------------------------------------------------------------------------------------</ns2:sequence><ns2:name>KY699163.1_Leishmania_guyanensis_strain_MHOM/GF/2008/TD2008_clone_TD2008_45_minicircle_kinetoplast,_complete_sequence</ns2:name></ns2:Sequence><ns2:Sequence dsseqid="sq1324" id="sq1323"><ns2:sequence>TATAAAGTTTGTTATATGCGTGTTATATGTGAAATTAGTTTTTATAAAAATAATAAATTTTCTCAAAATTGGGCATTAAATTTTACTCCCCGACATGCCTCTGGGTAGGGGCGTTCTGCAAAATCGCATTTTTGGCATACAGAAACCCCGTTCAAAAATCCCCCGAAAATCACGTTTTTTGGCCTCCCCGTGCACAATTAGGGGTTGGTGTAATATAGTGGGCCGCGCACCCTAGCTCAGGTTAGGATTGCATAATATAGGCCTCTAAGAGGGGATATTTTTATTTTCTAGCCTCTAATAGGCTGTTTTATTTGGTTTGAGTTTTATTTTGATTTATAATTATTATTTGTTATTTATATTTATAATAATACTGTTCTAATCTGTTCTGGTTTATTACTAATATGCACTATATCAGAACATATAATAATATTATATCTAGTTTGTGTAATAGCTATTATTTTTAACTATAATTATACTATAACGACTCATTACCCTAGTATTATAAATATTCCCTTTTGTAACTGCTTTTATATGATATTTTACTATAGTTTTAATAGATAATAGCATTATAGTATTGAGCTAGCTTTGATATAATAACGTTACTATGATTAGATAATATGTGCACTGATAATTAATTAAATAATATATAATGTTTATTACAATGTTAATATGAATAACACTTTTTATTTTCTATGTTTACTTGCTATCTAGTTATTACATTTAATTAATTATATTTTTAT----------------------------------------------------------------------------------------------------------------------</ns2:sequence><ns2:name>KY699164.1_Leishmania_guyanensis_strain_MHOM/GF/2008/TD2008_clone_TD2008_46_minicircle_kinetoplast,_complete_sequence</ns2:name></ns2:Sequence><ns2:Sequence dsseqid="sq1326" id="sq1325"><ns2:sequence>ATTAGATTGAGATAAAATTTAAAATTAGTTTATTAATAGAATTGTGATAATATTGAATTTCGTCGAAAATGAGCATAAAATCGTACCACCCGACATGCCTCTGGGTAGGGGCGTTCTGCGAAAATCGAAAAATGGCATACAGAAACCCCGTTCAAAAAATGCCCGAAAATCGCTATTTTTGGCCTCCCCGTGCACAATTAGGGGTTGGTGTAATATAGTCGGCGCGTCACACAGTTTTGGGCTAGCTCCTCGGAAAGTAGGCCTCTTAGAGGCTTGTTTTTATATTTTTAAATCTTTTTCTAATAAATAATTTTTAATTTAGATTTAATATTAATTTGATGTTAATTTGAATTAATGATTAGATATAATTAGTTCTATATAGTTAATAAATTAGTAATACTATGTTAGACTATATTTTATTATTTAAGTTTTATTATTTATTTTATAATTTTACTTTATTGAACTGTATAGACGCTGTTAATGTAGTATTATATGTGCTCTGAGATACGTAGAATAACTTGTAATATAATATATTCTATAATGAGTCAATACTAATTCATATAACGCTACATTATAGTAATGATGAGTGACAATAATAGTTTTAATTATAGTATTATATATTTTATTATTATATGATAACTTTGATTGCTTATATACAATTAATACTATGTCTAACACTAGAACATTACTATAATAAAATTTGATTATTAAGTTAGTAATATACTGTTAGTAACGATAAAATATAATT--------------------------------------------------------------------------------------------------------------</ns2:sequence><ns2:name>KY699165.1_Leishmania_guyanensis_strain_MHOM/GF/2008/TD2008_clone_TD2008_47_minicircle_kinetoplast,_complete_sequence</ns2:name></ns2:Sequence><ns2:Sequence dsseqid="sq1328" id="sq1327"><ns2:sequence>TGACTTGATAAAATTAAATTATTAAATTATTATGTTACTCTTGCTTAACTTTATAAAATTCTAATAAAATATCAATAAAATCGTACCACCCGACATGCCTCTGGGTAGGGGCGTTCTGCAAAATCGCAAAAATGGCATACAGAAACCCCGTTCAAAAATCCTCCGAAAATCACGTTTTTTGGCCTCCCCGTGCACAATTAGGGGTTGGTGTAATATAGTGGGCCGCACACCCCGACTTGGGCTAGCTCTCGTGAAACTAGGCCTCTTAGAGGCTTGTTTTTTAGAAATTAAATTTTTCTCTTTTATAAGCTGGATTATAAGTTAATAATTATTTATATTTAATTTATTTTAATAGCTAATTACTGTTCTCGTTAATGGTAATGCATTTGAACTTGATTGTAATAGATTAGATTGTATTGTATTGTAACGTGTTTGTTATATTATTAGACTACTCGTATAACACTGTCTATCGCTGTTACTTGCATCATTGGGTGACATTACTAGCTCTTATTAGTTACAATATATTCTGATATGTAATATGTTAGCTTATATAACACTATAATTATAATATTTAATGATTACGTTATAACGATACTACTCTATTGTAGTTTATAAATTTATATTTTGATGATTAGATAGTTTTGTTTTGCGTTGAATATTACTTGTTCTTTTTCTTTTTATTATTCATTAACATGATTTTATCTTTTAATATTACTAATAGATTGTTATCAATAGATTGTTAGCTACAC-------------------------------------------------------------------------------------------------------------</ns2:sequence><ns2:name>KY699166.1_Leishmania_guyanensis_strain_MHOM/GF/2008/TD2008_clone_TD2008_48_minicircle_kinetoplast,_complete_sequence</ns2:name></ns2:Sequence><ns2:Sequence dsseqid="sq1330" id="sq1329"><ns2:sequence>TAGAGGCGTTCTGTTATAACGCTATTACGTGCTAAATTGTTTTTATAAATTTATAAATTTTCATAAAAATGGGGGTCAAATTTTACTCCCCGACATGCCTCTGGGTAGGGGCGTTCTGCGAAAACCGAAAAATGGCATACAGAAACCCCGTTCAAAAATCCCCCAAAATTCGCGTTTTTTGGCCTCCCCGTGCACAATTAGGGGTTGGTGTAATATAGTGGGCCGCGCACTCCGGCTAGAGTTAGAATGCCATGGAATAGGCCTCTTAGAGGCTTAAATTTTAATTTTTAAATATTTTTAAACTTATTTTTGATTTTAGATTATCTTTGTTATTAATTTTATTAGTGCTATCTAGTTTGATAAATTTTATTAATTAGTTTAGATATAGTTTGTTATTGTAATGTTATTTTATACTAATCATAATTATAACTATATATTACTCATCTTAGAACACGCATAGCGGTATAATATGGATATGGAACTAGCATTATGATATAATATGGAACAATATCAATTACAATATATATTATACTAGTAATACTATGAATACACTAACAATAATACTATACTCTCATGGCTATAATTATATAAGATAGTGTTATACAATTTTAATATGATAGTACATTTAATAAAATATTTCTCATAGTTCTCTTTATAGTCATAAGCTTGTTTCGTTATTAGTTTACATGATATACTCGCATTACTAGTAATATATTTAATTTTATTTAATAAAGTTTGCCT---------------------------------------------------------------------------------------------------------------------</ns2:sequence><ns2:name>KY699167.1_Leishmania_guyanensis_strain_MHOM/GF/2008/TD2008_clone_TD2008_49_minicircle_kinetoplast,_complete_sequence</ns2:name></ns2:Sequence><ns2:Sequence dsseqid="sq1332" id="sq1331"><ns2:sequence>TCGTGACGATAATAAATTTTAGTTCTGCAGCGTTACGCGCCTAAGGAGTCGACTCATTACCTGCAAAAATGGGGGCAAAATCGTACCACCCGACATGCCTCTGGGTAGGGGCGTTCTGCGAAATTCGATTTTTGGCATACAGAAACCCCGTTCAAAAATACCCCGAAAATCACGTTTTTTGGCCTCCCCGTGCACAATTAGGGGTTGGTGTAATATAGTGGGCCGCGCACCCGGGTTTGAGCTAGCATTATCAAAAACTGGCCTCTAATGCCGTATAAAATTGGAAACTAACTTTTATGGTTTATTATTTGATATTTAAATAATTAATTTTAGTTTTAAATAAATTTTTATTCTAACGTTGTTATATCTGATTAGCTGTTCCGTGATAAATAATAATTTAGTTAGAATTAGAATTGATATTGTATTGTTATGTATTACATTGATTTAAATTTTATAATTTTATTTATCGATAGTTTTGCGCTGTTATGAGTAGATACTAGCACTATATCATATTAGATATTAATTATATTCTATATTAGCTAATAACACTATCTTACACTATACATTTGGTTAGATAATAACGATAGATGTGATAATATAGTAACTATAAATAAATTTAATGTATACTTTGGATAATAATTATAATATACTTTACTAATTACATTACTTTGATTTTACTAACTGAGACAACCATTGCTAGTTCTAATAGTTACTAATTAATAATTTAATTTACTAGCTCAGTATTAGTT-------------------------------------------------------------------------------------------------------------</ns2:sequence><ns2:name>KY699168.1_Leishmania_guyanensis_strain_MHOM/GF/2008/TD2008_clone_TD2008_50_minicircle_kinetoplast,_complete_sequence</ns2:name></ns2:Sequence><ns2:Sequence dsseqid="sq1334" id="sq1333"><ns2:sequence>AATTTAATTTTATATTTCTTTTTAATAATGTTTTATATGCTGCCTTACTATTATTAATTTTTATAAAAAGTGGCATAAAATCGTACCACCCGACATGCCTCTGGGTAGGGGCGTTCTGCAAAATCGCGATTTTGGCATACAGAAACCCCGTTCAAAAATTCCCGAAAAATGCCCATTTTTGGCCTCCCCGTGCACAATTAGGGGTTGGTGTAATATAGTGGGCCGCGCACCCCGACTCGGGCTAGCTCTCGTGGAACTAGGCCTCTTAGAGGCTTGATTTTAATTTTCTGGCTAAACTGGCATTATATTGAATATAAATTAGATGATTATAATACTAGATGATAAATATTAATATTATTATTTTATTTCTATTACATCTATTAGTTCTCTTGATTATATGATATCACTGTTCTCCTATTAGCTCTAATACTTAGTTCATTTTATTATTTAATGTTAGTATGTCTCATTACGCTACTATGTGTATATCGTTCGAGTTAGAACACAATATAACTAATATTAATATTAGTTTATATTGTAGTATTACTACTAACACTTACGATATTGGAACTAGATGATAGTTATATGAACATGATAGTTATGATATGAGTGATATTATATATAATGTTGATAACTTTAATAACTTTATTTTTATTTTAATCTTATATCTAAATACACGGTTACTAAGCTCTAACTTTGATTTAATAAATGTTTTAATTTGCTTTAACGTTGTAACACTTAATA---------------------------------------------------------------------------------------------------------------------</ns2:sequence><ns2:name>KY699169.1_Leishmania_guyanensis_strain_MHOM/GF/2008/TD2008_clone_TD2008_51_minicircle_kinetoplast,_complete_sequence</ns2:name></ns2:Sequence><ns2:Sequence dsseqid="sq1336" id="sq1335"><ns2:sequence>TTATTTTATAGATAATTATAATAATTGTGGTGTTAGAAATAATTTATTTTGTTTATGGATAGTGAAAAATAGGTTCAAAATCGTACCACCCGACATGCCTCTGGGTAGGGGCGTTCTGCGAAAATCGATTTTTGGCATACAGAAACCCCGTTCAAAAAATGCCCGAAATTCACGATTTTTGGCCTCCCCGTGCACAATTAGGGGTTGGTGTAATATAGTGGGCCGCGCACCCCGGCTAGAGTTAGAAACTCTAAAACTAGGCCTCTTAGAGGCTTGAATTATGATGTTCTAGATAAACTGACATATAAATAGAATTATAATATATTTAACTAGTTATGTTCTCTATTTTGTTACTATTATATTTACTATTCGCTACTATTACATTCTAATATAGTTTATTATACCAGTTCTAATATTATACTCATTATTAGCTCTATCATTGCACTATTATATAACTATATAACCTTAACGTTATTATGTCGTAATACTATCGAATTTGGCTAGAATATATTAATTGTAACATATATTATTACATATTAGCATCAATTTAATGATACTATAGCTTACTATACTTAGACTATTGCTATACTATAAATTTATTAATATTATAATTATACTAATGCTATCATACTGGTAATACACTTATCTATACTCTTACTCTTTTACTTGGATTCGATGTAATAAATATTTAACGTTGATAGTTTTATAATTTTAATGTTGTAATGAGTGACATTGATTT-----------------------------------------------------------------------------------------------------------------------</ns2:sequence><ns2:name>KY699170.1_Leishmania_guyanensis_strain_MHOM/GF/2008/TD2008_clone_TD2008_52_minicircle_kinetoplast,_complete_sequence</ns2:name></ns2:Sequence><ns2:Sequence dsseqid="sq1338" id="sq1337"><ns2:sequence>TAAAATATTTTATAATTTCAGTGTTACGCTGTGTTTATAGTTTATGATATTTAATAAAATTGTGAAAAATGGGGGTTAAATTTTACTCCCCGACATGCCTCTGGGTAGGGGCGTTCTGCAAAATCGCAAAAATGGCATACAGAAACCCCGTTCAAAAATACCCCGAAAATCACGTTTTTTGGCCTCCCCGTGCACAATTAGGGGTTGGTGTAATATAGTGGGCCGCGCATCCCAGCTCAGGTTAGATTGGTGCGAAACTGGCCTCTAATGCCTTATAATTTTTAATTCTAGCTAAAGTTGGAATATGAGATTAATATTATGTTTATTTTAGATTAATTAAATTGATTTTAACATTATCTACTATCTAGTTCTTATCTGTTCATAATAGTATTGATTAGCAATAATTGTTATTGATGTTTATTAATATAGTTACTATTATACTCTAATTATGATACTATAATGTCGCTGTGATCTATACTATGTCAATGCTAGTAATGAGTCTAGAACAAGTTAATATTAATATAAGTTACGTATATTTCACGTAATATTATTAGATTATAATACTAGCATAGTTTAGTATAATTAGAGTATAAGATTAGAGTAATGATATAGTTAATTAAATTATTTTATACTTATATAGTTTATATTTATATTTTTTACTTTTTATTTTGATTAAAACTAGTTGTTACTAATGTTTACTATTACTACACTTTGCATATTACTTAGCTAAATTTAATAA-----------------------------------------------------------------------------------------------------------------------</ns2:sequence><ns2:name>KY699171.1_Leishmania_guyanensis_strain_MHOM/GF/2008/TD2008_clone_TD2008_53_minicircle_kinetoplast,_complete_sequence</ns2:name></ns2:Sequence><ns2:Sequence dsseqid="sq1340" id="sq1339"><ns2:sequence>TTAATGTTGTTCTATAATCTTAATAATTTTGTTTTACATTTTAATTTTCATTTTATGTTTTCTCAAAAATAGCGATAAAATCGTACCACCCGACATGCCTCTGGGTAGGGGCGTTCTGCAAAATCGCAAAAATGGCATACAGAAACCCCGTTCAAAAATCCCCCAAAATTCGCGTTTTTTGGCCTCCCCGTGCACAATTAGGGGTTGGTGTAATATAGTGGGCCGCGCACCTCGCTCTGAGTTAGAACTAGCAAAACTAGGCCTCTTAGAGGCTTAAATTATGGAATTGAATATGAAATTGAAGATAATGAATAATTTAGATTAATAAATTTATTGGTTACTAGTTTATTAGCTAGTTTGTTATTTAATTTGTTTCTAATCTTAGTTCTAATATTGTTCACTTACATTTAATGATATTTAATTTTAGTTTTAGTTTAGATTGTATACCATTGTGTTATGATGTTATAATGATAGCGCTGATAATGTTAGTGTTAGCTCTTAGATATAGAATAACTTATATTACAATTGCTCTAATATAGCACTATTATCATGATATTATAATACTTGGGCTAATACAGCTTGATGATTATAATAATAAAGTTGGATTATATAATTTTATTGATTCGCTATATACTTGATAATGATTATTAATTATTACATTGCTCTATTACTAATATACTATCTTTACTAATTTTATGTTCTCTGCATTATTACTTAATGATGTTGCTGTTTTAGAGT------------------------------------------------------------------------------------------------------------------------</ns2:sequence><ns2:name>KY699172.1_Leishmania_guyanensis_strain_MHOM/GF/2008/TD2008_clone_TD2008_54_minicircle_kinetoplast,_complete_sequence</ns2:name></ns2:Sequence><ns2:Sequence dsseqid="sq1342" id="sq1341"><ns2:sequence>TAATTTTATGTATCATTTTGTTATGGTGTTGAATATTGTGAGATTATATTTTTTAAATTTTATTAAAAATCAGATCAAAATCGTACCACCCGACATGCCTCTGGGTAGGGGCGTTCTGCAAAATCGCAAAAATGGCATACAGAAACCCCGTTCAAAAATCCCCCAAAATTCGCGTTTTTTGGCCTCCCCGTGCACAATTAGGGGTTGGTGTAATATAGTGGGCCGCGCACTCCAGCTCAGGTTAGGATGGCGTGAAACTGGCCTCTAAGGCCTTATAAAATTCAATTTTAACTTTAGATTGGCATTTAATGTTATTTTAGACTTGATAATATATTTATTTTTAGAATTTAATTTAATTTGGTTAATTGCGTTGATTAATATGTGTGATTAGTTTAATATTTAATTATTCTTTTTATATTTATATTTATTCATATTATATTCATCATGCTCTATCTTAGCTTTAGTGGTTAGCTCGATTATACATAGCTCCACGGTGTTATACCGTATACTCTAATATAGAATATATTCTATATTAGATATATAGTAGTATTGAGTTACTATTATTACTATTATTGAATACATACATAGACTTATAACTATACTGATAGAGAACTATGATAGAGTATATAATAGAGTAACGATATGGACTGAATAGTATTATAAATATATTATTACAATGTTATTAGCATCTATATTCGTGACAATAACTCTCTGCGTCTTTATCTATTACATTTATTTACATTTTAGTTAATT---------------------------------------------------------------------------------------------------------</ns2:sequence><ns2:name>KY699173.1_Leishmania_guyanensis_strain_MHOM/GF/2008/TD2008_clone_TD2008_55_minicircle_kinetoplast,_complete_sequence</ns2:name></ns2:Sequence><ns2:Sequence dsseqid="sq1344" id="sq1343"><ns2:sequence>AAAAATATTTTGTCTTAACAGTGATAAGCTGTGTCTATAGTTTTTAATTTTTTATATTTTTGTTAAAATTCAGCTTAAAATCGTACCACCCGACATGCCTCTGGGTAGGGGCGTTCTGCAAAATCGCAAAAATGGCATACAGAAACCCCGTTCAAAAATAGGCCGAAAATCGCGTTTTTTGCCCTCCCCGTGCACAATTAGGGGTTGGTGTAATATAGTGGGCCGCGCACCCGACTCGGGTTAGGATGTGTGAAATATGGCCTCTAAGGGCTTATGTTTTATGGATTCTAAATAAAATTGACTTGTGTTGCATATATTAAATTAATAATTAGAATTTATATTTATTTTCTTATTTATAGCAAACTAGTTTATATCTGTTCTGACTAGTGCTAACTATTGTTAATTAATTTTATTATATTTAATGTATAGTTACTATTAGATACTGATTATGATACTATTACATCGCTATACCCAGTACTATAATAATGCTGGTAATGAGTCTAGAATAAGTTAATATCAATATAAGTTACGTATAATTTAGCTAATATTATTAACTTTAACATTAAGCTAGTTAGACATTATAATAGCATTGAATAAAGTTTATTATATTGATAACATTTTAGTTTTTCATTTATATAATTTATATTTACATTTTCTATTTTTTATTTTGATTATTACTAAACGTTACTAGATCATTACTGGCTATACACAGTGCACATTGATTTATAAATTAAATAAT-----------------------------------------------------------------------------------------------------------------------</ns2:sequence><ns2:name>KY699174.1_Leishmania_guyanensis_strain_MHOM/GF/2008/TD2008_clone_TD2008_56_minicircle_kinetoplast,_complete_sequence</ns2:name></ns2:Sequence><ns2:Sequence dsseqid="sq1346" id="sq1345"><ns2:sequence>ATTAGTGTTGCATTATTAGATAAACTTTTTATTTTATAAAATAATATTTTTATTTAAATTCGTGAAAAATGGGGGATAAATTTTACTCCCCGACATGCCTCTGGGTAGGGGCGTTCTGCGAAAATCGATTTTTGGCATACAGAAACCCCGTTCAAAAAATGCCCGAAAATCACGTTTTTTGGCCTCCCCGTGCACAATTAGGGGTTGGTGTAATATAGTGGGCCGCGCACACAGGCTGGAGCTAGGACTGCATAAAAGTGGCCTCTAAGGCCTTACATTTTTAATTTTCTAACTTTACATTAATGTTATTGTTATTTTATGTTTAATTTTATTTTACTAATCTATATTAACTCGTGTGTTCTCTGTTATTAGATAATATACTAGCTCTGTTCTAATAATATGTAATCTATGTGTACTATATCAGTTCCGTTATATATAATTTTATAGTAACACGCTGTTACACGCGTAGATAATGATAATACACGATGATATAGAGTTAATATGGCATAGAATATATTGCCTTTAATATGATATTAGAGGTATTACACTATATAATACTATTATACACTATACATCGGAACTATACTTATTACTAAACTATACAGTGTTATGGTAGAATAGAGAAGACTATACATGTATTATAATATGATATGAATTTAAAATAATAATAAATTTAATTCTTTACCTCTTCTCTCAATGTTATGTCTAGTTAGCTCTATTAATTTTATTAAATTTAGTTTAT--------------------------------------------------------------------------------------------------------------------</ns2:sequence><ns2:name>KY699175.1_Leishmania_guyanensis_strain_MHOM/GF/2008/TD2008_clone_TD2008_57_minicircle_kinetoplast,_complete_sequence</ns2:name></ns2:Sequence><ns2:Sequence dsseqid="sq1348" id="sq1347"><ns2:sequence>TAATTTTATTAATAAACGTTAGTAATACTATTTTAATATTTAGATTATATTTATAAAAATTCATAAAAATGGGGTCTAAATTTTACTCCCCGACATGCCTCTGGGTAGGGGCGTTCTGCGAAATTCGATTTTTGGCATACAGAAACCCCGTTCAAAAATTCACGAAAAATGCCCATTTTTGGCCTCCCCGTGCACAATTAGGGGTTGGTGTAATATAGTGGGCCGCGCACTCCAGATTGAGCTAGCTTCGATGAAAAGTGGCCTCTAAGGCCTTATAGTTTTATAATTCTGGCTAAATAGAATAATTATTTAGATTATAATTTAAAATTAATATTTGTTCTCTGTTATACTGATTTATAATACTAGATTAGCACTATTATAGCACTGTGTTAGTAATGTTACTAGCTTTATATGTAGTAATAGATAATAACTATAATTATAATTCTATGTTACTCGTATTGAATAGTGTATGGTTAGTATGATAGTATTAGCCTCATTATAGCTCCAATATGTAATATATTCTGTAATTGCTCAGTAATATCACTATAATCTTATAATTGTATACCATAATGATATACTAGCATTGAATAATATTATTTATAATAGTTAGAGTTGTATGCGTTACGAATTATAATTATTTAATTAATATAACTTTATTATTTATCTTATTACATATCAGTTCTCGCTATTACTATGTTATGCTAATGTCTGCACTGTGATTAGTTCTAACTTTAAATAAA----------------------------------------------------------------------------------------------------------------------</ns2:sequence><ns2:name>KY699176.1_Leishmania_guyanensis_strain_MHOM/GF/2008/TD2008_clone_TD2008_58_minicircle_kinetoplast,_complete_sequence</ns2:name></ns2:Sequence><ns2:Sequence dsseqid="sq1350" id="sq1349"><ns2:sequence>ATTAAACTTTATTAAAATTCTATAACACGTGTCTTACATGTTTTTAGTTTTTATAAAAATACGTAAAATTGAGGATAAAATCGTACCACCCGACATGCCTCTGGGTAGGGGCGTTCTGCGAAATTCGATTTTTGGCATACAGAAACCCCGTTCAAAAAATGCCCGAAAATCACGTTTTTTGGCCTCCCCGTGCACAATTAGGGGTTGGTGTAATATAGTGGGCCGCGCACCCCGACTCGGGCTAGCTCTCGTGGAACTAGGCCTCTAAGAGGCTTGATTTTTAAAATTTAACAAGATAATTTATTTGTTTTATTATTTAGATTGATATTTAGATTTAGTTTAGTTTTGATTTTATTAGATTAGATTATTTAGCTTTTAAGTTAGATAATAAATTAATTTTTTATTTTGTTATACAGTTTTAATCTAAGTTAATAATTGTTTTACTATATAGTTACTATCACTGCACCGATTAGATAACTTTAATGTGTTACTATGGTTAGATACTAGACTAATACTAATATCAATTTATATTGTAATATGATACAGCTCCATTACGATAATAACACTATGATACTACACTATGAGAACTTAATGATAACTATATTATAATAAAATTTAATAACACTATACATACGTTACTATCCTATTAATAGCTGATCTATACTTTTATATTTTTATTTACACTTATATCTCGCTGTGTAATATTATCTGTTCTCTTAGATAGACTTTATTTTATTTTATTGTTTAA--------------------------------------------------------------------------------------------------------------</ns2:sequence><ns2:name>KY699177.1_Leishmania_guyanensis_strain_MHOM/GF/2008/TD2008_clone_TD2008_59_minicircle_kinetoplast,_complete_sequence</ns2:name></ns2:Sequence><ns2:Sequence dsseqid="sq1352" id="sq1351"><ns2:sequence>TATTGTTACGTAACGATGCTAGATAAAAATATTATTACTCGTGTGTTACTATGTCATAAAATTTAAAAATAACCATAAAATCGTACCACCCGACATGCCTCTGGGTAGGGGCGTTCTGCAAAATCGCAAAAATGGCATACAGAAACCCCGTTCAAAAATCCCCCGAAAATCACGTTTTTTGGCCTCCCCGTGCACAATTAGGGGTTGGTGTAATATAGTGGGCCGCGCACCCCGGCTAGAGTTAGACTGGCGTGAAATAGGCCTCTAAGAGGCTTGATTTTTAAAAACTAACGCTGGAATGGGAATATTATTATTTTAAACTAGAATTAGATGTTATATATTTATTTTGTTAACTGAATTTTACTATACATTATATCTATACTAGTTCTGTTACGTGATAATGCTGGTTATATGTATTATATTAAATCTAGTGTATATAAATTTTAATGATAGTTTATTATCTGGTCAATACTAGTAATGGTTTTGATTTTAGCTCTAATACCACATAATATATATTGCCTTTAATATGATATCTAATGTATTACCCTCTATTACGTATCTATAAAGTTTATAATATTATTATTTTAATTATAAGATACATTTATAGTTCTCGTTGTGTTATGTGATTGAATAGATTTTAATTTATAAGTTTATTAATTATTTAATATTAAATTTAACTTTTTATTTTTCTCTTTAGCGTTGTGATTAGATGGTGTTATTAGAACTAATAATTAGACTA-----------------------------------------------------------------------------------------------------------------------</ns2:sequence><ns2:name>KY699178.1_Leishmania_guyanensis_strain_MHOM/GF/2008/TD2008_clone_TD2008_60_minicircle_kinetoplast,_complete_sequence</ns2:name></ns2:Sequence><ns2:Sequence dsseqid="sq1354" id="sq1353"><ns2:sequence>TACGTAACTCTATTAGGCTAGTAATGATGTGAATTTTATTTTTATAATTTATATAATTTTCTCGAAAAATGGGGGTTAAATTTTACTCCCCGACATGCCTCTGGGTAGGGGCGTTCTGCGAAATCGCGATTTTGGCATACAGAAACCCCGTTCAAAAATCCTCGAAAAATGCCCATTTTTGGCCTCCCCGTGCACAATTAGGGGTTGGTGTAATATAGTGGGCCGCGCACCTCGACTTGGGTTAGGATGTCGTGGAACTGGCCTCTAAGGCCTTATAATTTTATAATTTGGGGTTTTAATATTGATTTTGATAATAAACTTAATTTATAATTTATTTTTAAACTTGTATTACGATATGTTCTAAATTATTATAATATTTGAAATTAAATTTATGATATTACTAGTGCACTACTATCTATTGATTACATATAATAATAATTTAATATAGTTCCATCATATAGCTTATCTATAACGTTGTAATGGTGTGTAATAATATGGATACTATATAATATTAATTGCCTTTTATTCTATATTAGTATGATACTACTCTATACACTGGTCTATTACATTATAATACTGATGATGCTAGATAGAACTAGTATCGTGATAATAATAACTATTTAGTTTAATAAACTGATAATATACTTTTATACTATTAGCTTAATTATATAATTCTAATTTAACTTGTTTCACATTGATAGCATTGTTATTACTTTACTAATAAATAATAATTTAGAAACTA--------------------------------------------------------------------------------------------------------------------</ns2:sequence><ns2:name>KY699179.1_Leishmania_guyanensis_strain_MHOM/GF/2008/TD2008_clone_TD2008_61_minicircle_kinetoplast,_complete_sequence</ns2:name></ns2:Sequence><ns2:Sequence dsseqid="sq1356" id="sq1355"><ns2:sequence>AATAAATTGTTTGAAATAAAAATATTGTTACGCTATGATGTGAGATAAAACTATAAATTTTATTAAAAATAGGGTCCGAATTTTACTCCCCGACATGCCTCTGGGTAGGGGCGTTCTGCGAAATCGCATTTTTGGCATACAGAAACCCCGTTCAAAAATCACCCGAAAATCACGTTTTTTGGCCTCCCCGTGCACAATTAGGGGTTGGTGTAATATAGTGGGCCGCGCACTCGGAATTGAGCTAGCTTTGATAAAACTAGGCCTCTTAGAGGCTTGATTTTAATTTTCTAGATAAAGTTGGGATATGTTTTAGAAATTAATATTTATTTTATTAATATAGCATTGATTAGTAATAATATGGTTAATTAAATTTAGCTATTACAGTTTTATTATGTTATATTTTAATAATTAGTTTGATATATTTTGATTTATAAATTTTATTATCTAGTTTCATTGACTAGTTTGTTATACGTTATTACATCGTGTCTATAATTTAGACATTACATATTAGATATCAATTGCAATTAGTAATATATTAGTAACACTATCATAAGGTTACATTATTTAACTTTATAATTATTTTAATAACAATAAACTTTTAATATACTGATTATGATAATTGATTATATTGAACTAATGTATTACATTTTTAATATTTACTTATCTGCTGGTCTATCATTGGTTACTAATATTGTTTATTATTTTTAATTTTATTGTATGCTAATGTGTCACTAATA-------------------------------------------------------------------------------------------------------------------------</ns2:sequence><ns2:name>KY699180.1_Leishmania_guyanensis_strain_MHOM/GF/2008/TD2008_clone_TD2008_62_minicircle_kinetoplast,_complete_sequence</ns2:name></ns2:Sequence><ns2:Sequence dsseqid="sq1358" id="sq1357"><ns2:sequence>TATTAAATTTTATTTTTACTGTGTTACATTGTGTAATTTAGATTTTGAATTTAATAAAACTTTAAAAATTAGGACCAAAATCGTACCACCCGACATGCCTCTGGGTAGGGGCGTTCTGCAAAATTCGAAAAATGGCATACAGAAACCCCGTTCAAAAATAGCCCGAAAATCGCGTTTTTTGGCCTCCCCGTGCACAATTAGGGGTTGGTGTAATATAGTGGGCCGCGCACCTCGACTTGAGCTAGCTCTCACAAAACTAGGCCTCTTAGAGGCTTGATTTTTAATTTCTAACTAAACTCTGATTAATATTTATTATTTGATATTAAATTATTATTTATGTTGAGCTAATTTATATTTACTAATAGTATTATTGTTTATTAGATATCAATACACTGTTCTACACTAGTCAATGATTAGTTATTATACTAGTTTATTATACATATAGTTAGCCTGTGTTACATCTATACTATTACAACGTTGTTACTATGCTTATACTATCTCTAGAGCTACAATATAACTTCTCTTTAATATTAAACTAGTATATAGTCTTATATAGTTACTTACATTAGCTATACATTACACTCATAGTTGATAATAATATTGATATCTTATACATTGATGTTAATGTTGTTACTATCACTAGCTTATAATATTTTTATTTCTTAACTTGTGATTTCTCTCATTGTATTGTTAGATAATAATTTATAAATTGGTTTGTTACTTTACTAATAGCATTAACTTTGTTC----------------------------------------------------------------------------------------------------------------</ns2:sequence><ns2:name>KY699181.1_Leishmania_guyanensis_strain_MHOM/GF/2008/TD2008_clone_TD2008_63_minicircle_kinetoplast,_complete_sequence</ns2:name></ns2:Sequence><ns2:Sequence dsseqid="sq1360" id="sq1359"><ns2:sequence>ATAATTTTGTTATTAATTTGTGTCATTATGCGGGTAACATTTAGTTTTTATTTTTTAAAATTCAAAAATTCACGATAAAATCGTACCACCCGACATGCCTCTGGGTAGGGGCGTTCTGCGAAAATCGAAAAATGGCATACAGAAACCCCGTTCAAAAAATGCCCGAAAATCACGTTTTTTGGCCTCCCCGTGCACAATTAGGGGTTGGTGTAATATAGTGGGCCGCGCACCCCGACTCGGGCTAGCTCTTCGAAATATAGGCCTCTCAGAGGCTTGTTTTAATAGTTTTAAACTGAATTGACATAATATTAGAATTTAAATTTAGAATATATAATTATTATTTGTTATGCTTGTTTATATTACTATACTAGCTCTAATATAGTTCTGTGTTAGTAATATTAGTGGTTATATGTAATAGATTTAGTAATAACTATGATAATAATACAATGTTACTAGTATTAGACACTGTTCCGTTACTATGCATGTATTAGCCTCGATATAGCTTCAATATATAATATATTCCTATTTATATTGTAATTGCTCGATATTTTAACTATAATTTTATAATTGTATCACTAAGAGTAACATTGATGTATAATGATAGCATTGACTATAACTTAATGATGTGTTTGTTATGAATTTAAATAATTTGATTGACATAACTTTATTATCTATCTTGTTACATATCAGTTCTCGCTATTAACTATTTATGTTACTATATGCACTAGACATAGTTCTATTATAAGTTAA------------------------------------------------------------------------------------------------------------</ns2:sequence><ns2:name>KY699182.1_Leishmania_guyanensis_strain_MHOM/GF/2008/TD2008_clone_TD2008_64_minicircle_kinetoplast,_complete_sequence</ns2:name></ns2:Sequence><ns2:Sequence dsseqid="sq1362" id="sq1361"><ns2:sequence>TTGTTAAATTTATTTTCGTTTGCAATATTAAATTTTAATTGTTTTCATTTTATTAAATTTCATCAAAAATTGGGTCGAAATCGTACCACCCGACATGCCTCTGGGTAGGGGCGTTCTGCGAAATTCGATTTTTGGCATACAGAAACCCCGTTCAAAAATACCCCGAAAATCACGTTTTTTGGCCTCCCCGTGCACAATTAGGGGTTGGTGTAATATAGTGGGCCGCGCACTCTGGCTGGGGTTAGGATTGTATAAAAGTGGCCTCTAAGGCCTTATAAAATTAAAATTTAACTGGTTAGAGGGGTGTGTTATTATATTTTAGATTTAGACTTATTTTTAACTTTAAATTTAATATTACTATTACTAGTCAACATTATTTGCTCTATTACTTGGCATAATAATATTAGTTCCGTGTTGTTATGTATGTTTAGTAATAATTTATAAAATTTATTGATAACTATAATAGCTCTATACTAGTGTTGTTATATGCTCTAGATACGATAAAATAACTAACTTGTAACTAATATTAATATATGTTATATGCTAGTTTAACTATTATCATTATTAGAGCTAACCTTATACTATAATAGAACTGTATCATTGATACTAATTATATTAAATGTTATTATACACAATAATTATATTTTATTCAATACATACATTATATCTAACTCTGTGCACTGCTTGTTCTAATGTTGTTACTAATGATGTGATATTATTTTGTAACGTTAGCATTAATAATTTATTTTTG-----------------------------------------------------------------------------------------------------------</ns2:sequence><ns2:name>KY699183.1_Leishmania_guyanensis_strain_MHOM/GF/2008/TD2008_clone_TD2008_65_minicircle_kinetoplast,_complete_sequence</ns2:name></ns2:Sequence><ns2:Sequence dsseqid="sq1364" id="sq1363"><ns2:sequence>ATATTTAATTTTGTTTCGACATAGTTATGTGTTTATTGCCTAAGGAGTCGACTCCTTACCCCACGAAAATGGGGGCAAAATCGTACCACCCGACATGCCTCTGGGTAGGGGCGTTCTGCGAAATCGCGTTTTTGGCATACAGAAACCCCGTTCAAAAATCCTCGAAAAATGCCCATTTTTGGCCTCCCCGTGCACAATTAGGGGTTGGTGTAATATAGTGGGCCGCGCTCCCCGGCTGGAGTTAGAAACTCTAAAACTAGGCCTCTTAGAGGCTTGATTTTATATTTTTACTCGTTTGTTGATATAATACTAATTTGTAACATAAATTTAACTTTACTTATTCGTTACTTGATAATATACTTGCATAGTTACATTTAATTATTATAATATATAAATTATTTTAATATTGTGTTATTATACTCAATTATATTTATTATTTTAGTTAATATAGTTTATAATATTGTTCCGCTATCGTATACTATGTTATAGGTTAGATAATAGGCTAGAAGTTATATTACAATTGCTTTTATTCTAGTATTTTATAATATTACATCATACTATACGTGTCAAGCTTATAATAGTTTATTATTTTAAATAATTATTATTACGTTACTATGTGTTCTATGTTATTGCTAATTTATATCTAATCTTATTACTGCTATGTTCTCGTATTATTACACTAGCTTGTTACTAGTATGATATAATGTTACATCACTTGATATAATTTATTTATTAGATATA---------------------------------------------------------------------------------------------------------------------</ns2:sequence><ns2:name>KY699184.1_Leishmania_guyanensis_strain_MHOM/GF/2008/TD2008_clone_TD2008_66_minicircle_kinetoplast,_complete_sequence</ns2:name></ns2:Sequence><ns2:Sequence dsseqid="sq1366" id="sq1365"><ns2:sequence>GATAGTCTGTTAGTGATAATGTTATTATTGTGTTACATGTTTTTATAATTTTCAAAAATATATTAAATTTCGCGACAAAATCGTACCACCCGACATGCCTCTGGGTAGGGGCGTTCTGCAAAATCGCAAAAATGGCATACAGAAACCCCGTTCAAAAATCCCCCAAAATTCACGTTTTTTGGCCTCCCCGTGCACAATTAGGGGTTGGTGTAATATAGTGGGCCGCGCACCCCGACTCGGGCTAGCTCTCGTAAAAGTAGGCCTCTTAGAGGCTTAGTTTTTAAATTTTAAATGATTTTAACTTTAAATATAAAATTCTAACTTATTAAAATTGATTTATTGTTATTATGCTAGATAGAGATAAATATTTATTTTGATTATAAAGATATATGTTATTTTATTAATATATTTTGTTTATCTATAATTTAATAGTAATACGCTGGTTTCATAATTTTATAACTATGCTGTGCTATGATGTAGTATGGTGTTAGAACTATGTCTAGAATGTAATATATATTAATTGTAATTGATATTAGTGCATTACTATTACTATTACTATCTATAACGTTACTAACGCTGTACTATCTTGTTACTATATAGTTTATAAAATTATTATTACTTTGAATGTACTGATTATATTTACGTATTATACTTCTAATATTTATTTACTCATTGGCTTATATGATTGCTATTAATAAATTTAATTACTACTAATCAATGTATTATTAGAATTTAATTATA---------------------------------------------------------------------------------------------------------------------</ns2:sequence><ns2:name>KY699185.1_Leishmania_guyanensis_strain_MHOM/GF/2008/TD2008_clone_TD2008_67_minicircle_kinetoplast,_complete_sequence</ns2:name></ns2:Sequence><ns2:Sequence dsseqid="sq1368" id="sq1367"><ns2:sequence>TTTTATTTTTAGATGATGTCTTAGAGGTGTGTTATATGTTTCATTACGTAATCTATAAAATCATGAAATTGGCTATAAAATCGTACCACCCGACATGCCTCTGGGTAGGGGCGTTCTGCGAAAATCGATTTTTGGCATACAGAAACCCCGTTCAAAAATCTCCCGAAAATCACGTTTTTTGGCCTCCCCGTGCACAATTAGGGGTTGGTGTAATATAGTGGGCCGCGCACCCCAACTCGGGCTAGCTCTCGTGGAACTAGGCCTCTTAGAGGCTTGATTTTATGTTTTTCGCTAGAGAACATTTATTTTAATATTTATTCGGAACATGATTTGATTTTAATATTAAATAATCAGTTAGGGCTAATTATAGTTTATTATGTTAGCTATAAATAAGTTTGTTGATTGATTTATTAATTTAATTATAATTTTATTATTAGTTTTGGTATACTATTATTGAATTGGATGTGTTCTCTATTGTTACGTATATGGCACAGTATTATCATAGTATTACTAGAATAAGTTATATTATATTACTAATACCATACTAACTCTATTACTAACTCTATACTTAATGCTACTATACTGTTCAATGATAGATTATATAATATCTTTATTAAAGTTATAATTGTATTCAATACGTTTAATATTCTTTATCTTCTTTTTATACAACTTTTGTTTCGCCCCTACTGAATTTGATTTAGCCTGTTATTAATGCTAAGTTTTATTAATTAATATAACAA----------------------------------------------------------------------------------------------------------------------</ns2:sequence><ns2:name>KY699186.1_Leishmania_guyanensis_strain_MHOM/GF/2008/TD2008_clone_TD2008_68_minicircle_kinetoplast,_complete_sequence</ns2:name></ns2:Sequence><ns2:Sequence dsseqid="sq1370" id="sq1369"><ns2:sequence>ATTTTGATTATTTTTAATTTAGATAATTTTATTTAAACTATGATATGAGATGATATAATTCGCGAAAATTAGGGTCTAAAATTTACTCCCCGACATGCCTCTGGGTAGGGGCGTTCTGCAAAATCGCAAAAATGGCATACAGAAACCCCGTTCAAAAATCCCCCGAAAATCACGTTTTTTGGCCTCCCCGTGCACAATTAGGGGTTGGTGTAATATAGTGGGCCGCGCACCTCGACTCGGGCTAGCTCTTGTGATAATAGGCCTCTTAGAGCGTTAAATTTATGATTCTAGCTTAAATTGACTTATATTATTATTTCTTGTTTATAATTTGCTTATTACACTAGATTAATATCATTTAGGGCTAGTTTATTTAATTATATCTTTGTTATGCTCATATTACTACTATTATTAGATATTTATTTTTAATTATAATAGTTTTATACGTTACGCTTATGTATACTATTGTGTTACGTGATGTTACTAGTGGTTACCGCCATAATAGGTGGTATTATTAGTTATAACTTGTTTTATATTGTAATATGTAATACTAATTTTATAATTCTAATGGTTACTATGATAGAGCTAGGTTAGTACTATATAGAGCAACGTTAGTTTATAAAATAGTAAATAATATAATAACTGTAATAATATTAATTATGATAACTCTTGTTTATTTTATTTATAAGATTAGCCCCTAATGAATTTAATAATTTAGTTTATCATGTTGTTATGCTTATGTCTTATCTAATAA-----------------------------------------------------------------------------------------------------------</ns2:sequence><ns2:name>KY699187.1_Leishmania_guyanensis_strain_MHOM/GF/2008/TD2008_clone_TD2008_69_minicircle_kinetoplast,_complete_sequence</ns2:name></ns2:Sequence><ns2:Sequence dsseqid="sq1372" id="sq1371"><ns2:sequence>GCTAAAATATTATTTATGACTGTAATACGTGGTGTTACTGCGTTATATTATTTATAAAAGTTCGAAAAATGGGGGTTAAATTTTACTCCCCGACATGCCTCTGGGTAGGGGCGTTCTGCAAAATCGCAAAAATGGCATACAGAAACCCCGTTCAAAAATACCCCGAAAATCACGTTTTTTGGCCTCCCCGTGCACAATTAGGGGTTGGTGTAATATAGTGGGCCGCGCATCCCGGGTTGAGCTAGGTTCGATAAAAATAGGCCTCTTAGAGGCTTAAATTATTGGATTCTAATTTAATAGCTTTATTTAGAAATATTATTTGTTAATAATTAATTTTATTCGTTACTATAGTTATTATTTATTTGCTAATCATGATTTATTATTATATTACTGCACTAGTTTATTTATTAGAATATATATAATTATATTTTTATTATACGTAATATACACTTATCTTATATAGTTCCATTAGCTCATTAGATAGTATAACATTGGGTAACATTATCTCTTCTATATAGAATATAATTGCTTTTGTAGTATAATTAGGGTAATACAACGTTACATCTATTGACTTGATATTATTAAATTTATAAAACTGTTATTATACTAGTATTGGATAAGATTGTTACGCATACATTGACTAATATCATTGCACTGGTTATATAATAATTATACTGATCTATATTATACTTATTGATGCGAGTGAATATTAAATTTAACATGGTATACAATTTTATTTTATATGTGCAC------------------------------------------------------------------------------------------------------------</ns2:sequence><ns2:name>KY699188.1_Leishmania_guyanensis_strain_MHOM/GF/2008/TD2008_clone_TD2008_70_minicircle_kinetoplast,_complete_sequence</ns2:name></ns2:Sequence><ns2:Sequence dsseqid="sq1374" id="sq1373"><ns2:sequence>ATTTTAAAATAAAAATATTTTTATACTAGAGTGTTATTATGTTTATGATGCAACGTTATAATTTCGAAAAATGCTATAAAATCGTACCACCCGACATGCCTCTGGGTAGGGGCGTTCTGCGAAAACCGAAAAATGGCATACAGAAACCCCGTTCAAAAATCCCCCAAAATTCGCGTTTTTGGCCTCCCCGTGCACAATTAGGGGTTGGTGTAATATAGTGGGCCGCGCACCTCGGCTAGAGCTAGGATTGGAAAAATATGGCCTCTTAGAGGCTTGTTACGCGTGTTTCTGACTAAAGTTGCTTTGGAATGAATTTAATATTATTTTTTAAACTAGTAATTTAATTAATTATTAAACTTTACTTATTAATATGCTAGTTTAGTTACGTTATCTTATTGCTAATCTATAGTGTTCATCGCTAGTATAAATATTGTTTTAGTATCTTTATAGTTTTGTAATTATTGATAATATTATATTCATTACAGTGTTACTCATTATATCTATAATATGCTCCTTTTATATTAATATTAATTGCTATTACGAGGATAATATAGTATTAGAGTTAGTAACAATGTATGTAATGATATAGTTCTAATGATAGCAATGATTTTATTATAATAGATATACAATTAAAGTTTATAAATATTATTATTAATTTAATTAGAAATAATTTAACGATACACTGAATTAGCTATAATTAGGATTAAAATTGTTTTGCATTTAGAACTGATTAGCTGCAATATAGTTTA-------------------------------------------------------------------------------------------------------------</ns2:sequence><ns2:name>KY699189.1_Leishmania_guyanensis_strain_MHOM/GF/2008/TD2008_clone_TD2008_71_minicircle_kinetoplast,_complete_sequence</ns2:name></ns2:Sequence><ns2:Sequence dsseqid="sq1376" id="sq1375"><ns2:sequence>TTTTTTATTTTGATAAATTTATTTTACTCCGATGTTATGCCTAAGGAGTCGACTCCTTACCTCGTAAAAATGGGGGAAAATCGTACCACCCGACATGCCTCTGGGTAGGGGCGTTCTGCGAAATCGCATTTTTGGCATACAGAAACCCCGTTCAAAAATCCTCGGAAAATCGCTATTTTTGGCCTCCCCGTGCACAATTAGGGGTTGGTGTAATATAGTGGGCCGCGCACCCGGGCTGGAGTTAGAATGGTGGAAAAGTGGCCTCTTAGAGGCTTAGATTTTGAATTACTATAATTTTAGAATTTAATTTGGTTTAATATATTTATTTTCTATATTGTTATGCTCCTATTAGCTAATTAAACTATATTATTACTCGTGTTGTGCTATTAAACTAAATCTATGTTAGTGTTATTTGATTGTACCACTATGGTATATAAATGTTCTTATAATAATAATTTTATCGATGTTAGTACGTGGATAGTATAGTTATAGTGCTGTTATTAGAAACATATTAGTTGTAATATATATTATATGTATATTTAGTTATTACTAGCTTAACTCTTACGTATTACTAGACATAGATACACTGAGCTAGACTATAATAATATTTTTAATGTTGATTGATAAAGTTATAATTATTGTAATACATATTTTTATTTAACTCTATTCTTTTCTCTCTCGCTTGTTACTATTAATGCATATTATCTTTTAATCATAAAATTTATTTGTTAGTTTTCATTAG--------------------------------------------------------------------------------------------------------------------</ns2:sequence><ns2:name>KY699190.1_Leishmania_guyanensis_strain_MHOM/GF/2008/TD2008_clone_TD2008_72_minicircle_kinetoplast,_complete_sequence</ns2:name></ns2:Sequence><ns2:Sequence dsseqid="sq1378" id="sq1377"><ns2:sequence>ATTACGATGTTTGATTAACAACGAAATAAATTTATATTTTTAATATTCAATGTTATGATTATCTAAAAAGTGGGGGAAAATCGTACCACCCGACATGCCTCTGGGTAGGGGCGTTCTGCAAAATCGCAAAAATGGCATACAGAAACCCCGTTCAAAAATCCCCCGAAAATCACGTTTTTTGGCCTCCCCGTGCACAATTAGGGGTTGGTGTAATATAGTGGGGCGTGCATCGCGACTCGGGCTAGCTCTTGCGGAACTAGGCCTCTTAGAGGCTTTAAAATTAAAATCTAGGCTGAGATTGAAATAAATGATTAAAATAAAGTTAATATTGAATTTGAATATATTATTATATTGATTTATTGTTATATCAGCTATGTTATCAGTTCCATTACTATTTACTAAACTAGCTTATGTTAGATTGTAATATTGTTTATAATGCATAACTATTTTAATTATAATACTATCACTAGCTCTATTATATGATAGGTTGGATAATCATTAAATATTACCAATTTATACTAATATATATTCTATATTACAGCCTTATGATATAGTTTTGATATAGTTTTAATGATAGCATATAATTTTATAATTTACTACTATCAATGATTATATATAAACTTTACTAAATATACAGTTGTTATTATTTATTGATTACACTAGATTTATAATATTTAGTTTAGTTTTTAATTTACTTTTCTATAATTATGCGTTAGCTAGTTAATAAAATTGTTTTACTTAGAGGC----------------------------------------------------------------------------------------------------------------</ns2:sequence><ns2:name>KY699191.1_Leishmania_guyanensis_strain_MHOM/GF/2008/TD2008_clone_TD2008_73_minicircle_kinetoplast,_complete_sequence</ns2:name></ns2:Sequence><ns2:Sequence dsseqid="sq1380" id="sq1379"><ns2:sequence>AACTATGTTCTATACTAGTGTGTGTTAATGTGTGATAAAATTTATGACATTGATAAAATATCGTAAAAATTAGGTTCAAAATTTACTCCCCGACATGCCTCTGGGTAGGGGCGTTCTGCGAAAATCGAAAAATGGCATACAGAAACCCCGTTCAAAAATACCCCGAAAATCGCGTTTTTTGGCCTCCCCGTGCACAATTAGGGGTTGGTGTAATATAGTGGGCCGCGCACCCGACTCGGGCTAGCATCACACAAAACTGGCCTCTAAGGCCTTATATTTTTTAATTTTGACATTGGATGGGAATATTAATTATATTTTATCTTTAAATTTAAATTTTTATTTAATAATCAATGCTAGTAATGATTAGTTTTATAATTTGTAATGAGTTGACTTACGTAATAAATTAATTTTAGTTTTTATTTTATAACTATGTTTGATGGTGGTTGTTATACTCAATGTTACTGGTGCATTATGAGTAACGATTATAGACTATGATATTAGCTCCAATATATATTACAATTGCTTTTGTAGGGTAATGTGTCTAGTAATGATATAATATAAATAATTTTATAAAGTTTGTTAACTATCTATAATTACATACTATACTTATCTATACTATACTGTTCTAATACGTGACACACTATTACTCTATAATAATATTTATTATTTAATTTAAACTTGTTAATACTACTATGTTCTTCGATAATATATTTAATTATAACTTGACTAGATAAAGCT------------------------------------------------------------------------------------------------------------------------</ns2:sequence><ns2:name>KY699192.1_Leishmania_guyanensis_strain_MHOM/GF/2008/TD2008_clone_TD2008_74_minicircle_kinetoplast,_complete_sequence</ns2:name></ns2:Sequence><ns2:Sequence dsseqid="sq1382" id="sq1381"><ns2:sequence>ATAATAATTTTAATTTTGTGTTATACGTGTTAATAATTGCCTAAGGAGTCGACTCATTACCCCACAAAAATGGGGGAAAATCGTACCACCCGACATGCCTCTGGGTAGGGGCGTTCTGCGAAATCGCGATTTTGGCATACAGAAACCCCGTTCAAAAATCCACGAAAAATGCCCATTTTTGGCCTCCCCGTGCACAATTAGGGGTTGGTGTAATATAGTGGGCCGCGCACTCCAGGTCGAGCTAGGATTGATAAAATGTGGCCTCTTAGAGGCTTGGATTATGGTTTGGAAATAAAATTGAGATTATATTGATTTAGAAGTTAAATTTATTTGTTAATTTGGATATTATTTAATAAATATATCACTAGCTTTGTTCTCTATTAAATTAATATTAGTTATCATTAGTTTATTTAATTGTTTTTAATTTTAGATGATTAATAACTATAATAGATAATACTATGGACTATGATATAGAGCTAATGATGTTACTATGTTAGCCTGTTCATTGCATAGAATAACTTATATTATAATATATTCTGTATAGTATTATAGTGTTAGTAATTATAACTTTAATGAATACATAAATTTATATACTTATATAGTTCCATCGTTGTTCTAATATTGTCGCTGACATTAAATAATATTATTACGTATAAGTTTATAATTATTTATACTATCTTTACACTGATTAACTCTTTGCTGGTAATGATGCTAGTTTGTTACTCTCTAGCTATATACTTTTTGTGTTAG------------------------------------------------------------------------------------------------------------</ns2:sequence><ns2:name>KY699193.1_Leishmania_guyanensis_strain_MHOM/GF/2008/TD2008_clone_TD2008_75_minicircle_kinetoplast,_complete_sequence</ns2:name></ns2:Sequence><ns2:Sequence dsseqid="sq1384" id="sq1383"><ns2:sequence>TTAAAATTTTATTAAATTGATGTAACACGTGTCTTACATGTTTTTAGTTTTTATAAAAATACGTAAAATTAGGGTCTAAAATTTACTCCCCGACATGCCTCTGGGTAGGGGCGTTCTGCAAAATCGCAAAAATGGCATACAGAAACCCCGTTCAAAAATCACCCGAAAATCGCGTTTTTTGGCCTCCCCGTGCACAATTAGGGGTTGGTGTAATATAGTGGGCCGCGCACCCCGAGTTGAGCTAGCTCTCGTAAAAGTAGGCCTCTTAGAGGCTTGATTTTTAAAATTTGACTTAATAATTTATTTATTTTATGATTTAGATTAATAATTAAAATTTATCACTGTTATGCTCATGTTAGCTTCATTGAATTAGTTCTAATCAATAAATAATAAATTAATTTGTATAGTTGTATAATATTACGTTATTAGTTTATAAATATTTGACTATATAGTTACTATCACTGCACCGATTAGATAACTTAGATGTATTACTATGAGTAGATACTAGACTAATACTAATATCAATTTATATTGTAATATGATACAGCTTCATTACGATAATAGCATTATGATACTATACGATTGGAACGTAATAAGAACTATAATATAATAAAATTTATTGATGCTAATGTATACTTATTATGGTTTTAATAATTAAACTTTACAATTATATTTTTATTTACATTTATGTCTCGCTGTGTATTGCTATATGTTCTCTTAGATATACATAAATTTATTTAAATGTTCTAA------------------------------------------------------------------------------------------------------------</ns2:sequence><ns2:name>KY699194.1_Leishmania_guyanensis_strain_MHOM/GF/2008/TD2008_clone_TD2008_76_minicircle_kinetoplast,_complete_sequence</ns2:name></ns2:Sequence><ns2:Sequence dsseqid="sq1386" id="sq1385"><ns2:sequence>AAATTAAATTTAAATTATTGTCTAACATTAACGCTGTTACGGCATTATAGATTTTAAAATTTAATAAAATTCGTCAAAAATCGTACCACCCGACATGCCTCTGGGTAGGGGCGTTCTGCGAAAATCGATTTTTGGCATACAGAAACCCCGTTCAAAAATTCCCCAAAATTCGCGTTTTTTGGCCTCCCCGTGCACAATTAGGGGTTGGTGTAATATAGTGGGCCGCGCACCCCGGCTTGAGTTAGAATGCCATGAAATAGGCCTCTTAGAGGCTTAAATTTATGAAATTAAAATTATTTTGCTTTATGATATTTAAATTTGATTTTTAATTTAATTTTACTCTGTTATCTGCTATATTGGCTTACGTTATACTAGTTTAGCTTTGTAATATAATAGTTATGGTAATAGTATTAGTGATAATGTAGTAATATATAGTTTTAAATATAATTATACTATATTCACTATAACGATGCTATTATGTCAATGGTAATACCTAAACTAGCTCCATAACTGCTTTGTAACTAATATATAATATGAATTTTACTAGTATTATACATTATAGACTATTATGAATATAAACTTTATGACACTAGTAATGAACACTATTATTGTTGTATTTAACATTGAAATTAATAATTACTCTGATTATATAATAATACTATTACTTGATTATATCTCATACATAGCTGTTAGTATACTCTTGCGTCACTAGTATAGCACAATTGAGAACATAATTAGTAA---------------------------------------------------------------------------------------------------------------------</ns2:sequence><ns2:name>KY699195.1_Leishmania_guyanensis_strain_MHOM/GF/2008/TD2008_clone_TD2008_77_minicircle_kinetoplast,_complete_sequence</ns2:name></ns2:Sequence><ns2:Sequence dsseqid="sq1388" id="sq1387"><ns2:sequence>AATATTATCTATAAATAAACTATAACAGTTTTTAATTTTATTTGTCTTATACCTTATAGTCAGTGAAAATTGGTATAAAATCGTACCACCCGACATGCCTCTGGGTAGGGGCGTTCTGCGAAAATCGATTTTTGGCATACAGAAACCCCGTTCAAAAAATGCCCGAAATTCACGATTTTTGGCCTCCCCGTGCACAATTAGGGGTTGGTGTAATATAGTGGGCCGCGCACCTCGACTCGGGCTAGCTCTCGTGAAACTAGGCCTCTTAGAGGCTTGATTTTATATTTTTAAATTCTCTCTTTATTATTTTGCTTTTAAATTTATGTTTTTCTGATTTTTAATTATTTTGATTTTAATTAAATGTTTTAATAGTTGATAAATAATTTTATTTGTTTGGATTGATATTATTAATTTAATAGAATTGTTATTTAATGTATTGATAAGTTTTATATAATTATAAGATAACATAGCTCTATACACTGTGTTGTTATAGTATGGCTAGAAACTATCAATTTGATATAATATATAACTGCTTTAATATTAGATTTCGGGGTAATACATGGTTATACGTTATAATACAATATTATAAATTTTTAGATAACATAATTTTATAAGTTTAGTTATAGTGTGTTATATGTGTAGTGATAGTTTAATTATAAGTATATATTTATTTTCTCTATTTATGATTACTATATAATGTGCTGTTATTATTACTAATACGTTACTAATATTATACTGACTTTGTGCTATCATAGTTTT---------------------------------------------------------------------------------------------------</ns2:sequence><ns2:name>KY699196.1_Leishmania_guyanensis_strain_MHOM/GF/2008/TD2008_clone_TD2008_78_minicircle_kinetoplast,_complete_sequence</ns2:name></ns2:Sequence><ns2:Sequence dsseqid="sq1390" id="sq1389"><ns2:sequence>TACTTTGCTGTAGTATGGTGTTATAACTTTGATAATGTTTTGTTAAATGTTTTATATAAATTCAAAAATATGACATAAAATCGTACCACCCGACATGCCTCTGGGTAGGGGCGTTCTGCAAAATCGCATTTTTGGCATACAGAAACCCCGTTCAAAAATCCCCCGAAAATCACGTTTTTTGGCCTCCCCGTGCACAATTAGGGGTTGGTGTAATATAGTGGGCCGCGCACCCCGTCTCGAGCTAGGATGCTGCAAAAGTGGCCTCTAAGAGGCTTGTCTGCGCTATTACTGCGCTAAACTGATATAACTTTAGTTTTACTATTAATAAATGTTATTTGAACTATAATAATTTGTTTATAATATTGTTCTCTACTTGTTTATATCTATGCTAGTTTCATTTTAAATTATAATATAAATAGTTTGTAATAGTTTGTGTGTAATTAATATAATACAATTATTTTTACTATTATACTATGTCATACAACGTTATACTGATTAGCTCGATATTACGTAATATAACTAATATATAACATATGTTGTATACTATTTAGATACACTATTACCACTTTATAATACTACTATATACTTTGACATAATGTTACACTATACATACTCGCTTGCGAATAATGTTGCTAATGTTAGACTTTATATTAGTGTTATTGTATTATAATATTTAATTCTTTTTATTTTTTATTTATTACTGACTTACTTCTATGCTTGACTTAATAATTTTAATTAACTTTAAATTT-------------------------------------------------------------------------------------------------------------</ns2:sequence><ns2:name>KY699197.1_Leishmania_guyanensis_strain_MHOM/GF/2008/TD2008_clone_TD2008_79_minicircle_kinetoplast,_complete_sequence</ns2:name></ns2:Sequence><ns2:Sequence dsseqid="sq1392" id="sq1391"><ns2:sequence>ATGATTAGTTTTATTTTGGTTTTATTATGTGTGATGAACTTTTATAAAATTTAATAAAATCTTTAAAATTAGCGACAAAATCGTACCACCCGACATGCCTCTGGGTAGGGGCGTTCTGCGAAAATCGATTTTTGGCATACAGAAACCCCGTTCAAAAATTCCCCAAAATTCGCGTTTTTTGGCCTCCCCGTGCACAATTAGGGGTTGGTGTAATATAGTGGGCCGCGCACTCCGGCTGGAGTTAGAATGATGGAAAAGTGGCCTCTAAGGCCTTACATTTTTAAATTCTAAATGAAACTAACATAAAACTAAATTTATTTGTTGATAATAGATTATTATATTTAATTTATATTAATTTAACTTTAATTATCACTGTTATAAGCTTAGTTTGAATAATTATTTATTTATAGTTTTTATTTTGTAATTGAATAGTATAATTTTAATAAACTTGATATAATATTATAGATTTGATGTGTTACCAGTTTTATATGATATAAGTGCTCTCTAACTAATATGTAACTTGTTTTGTTCTATATCTAGTAACCCTATAATAGCACTATAATGAGTTAATAATGATTATTACTAACTTTGATACTAACGATATAATTATAAATAATATACTGTTATAGTTGTAATACAGTTTCGGTACATATTAACTATATCTTTATTCACAATGATTATACATTTCTCTTGTATACATTTTGTTTATTGTCTTACTATATGCTCATAGTTAGGGCTA-----------------------------------------------------------------------------------------------------------------------</ns2:sequence><ns2:name>KY699198.1_Leishmania_guyanensis_strain_MHOM/GF/2008/TD2008_clone_TD2008_80_minicircle_kinetoplast,_complete_sequence</ns2:name></ns2:Sequence><ns2:Sequence dsseqid="sq1394" id="sq1393"><ns2:sequence>AATTATGAATTATAAAATTGATGTAACACGTGATATTATATTTTATTGAATCTATAAATTTGTCAAAATTAGCCATAAAATCGTACCACCCGACATGCCTCTGGGTAGGGGCGTTCTGCGAAATCGCGATTTTGGCATACAGAAACCCCGTTCAAAAATTCTCGAAAAATGCCCATTTTTGGCCTCCCCGTGCACAATTAGGGGTTGGTGTAATATAGTGGGCCGCGCACCCCGACTTGGGCTAGCTCTCATGAAACTAGGCCTCTTAGAGGCTTGTTTTTAAAATTTAATATTGAATTTGGAATAGAACTGAATAATTATATTTATTTGCTTAAATTGTTTTATTAGATTGCATATTATTACCGATTGGATTACTATAATTGCATACTTAGGTGTTACGTATATGGTTGATTATAATTATTATAGTTTTATTTGAATAAGATTATATCTATCTAGCTCACGTTATTATCTCTGGTTATAGTAATGTGTCTGTGTGGTTACCCCGTAATATCAATTGTAACTAATATTAGCTTTATATGTAATAGTATTATCTATAATATTACTAAATTAACTCTAACATTATTATTATTAACTTTTAAATTATTTTAATTGATTATAATTTTTATTTTATTGTGTTACACTAGTTTTGATTATAAATTAATGTTACTAGCTTTGATTGATATAATATTTGCTATACTAGAACTTTATACAGCTATCGTTACTTAATAATATTATTAC------------------------------------------------------------------------------------------------------------------------</ns2:sequence><ns2:name>KY699199.1_Leishmania_guyanensis_strain_MHOM/GF/2008/TD2008_clone_TD2008_81_minicircle_kinetoplast,_complete_sequence</ns2:name></ns2:Sequence><ns2:Sequence dsseqid="sq1396" id="sq1395"><ns2:sequence>GATAAGCTTGATTATGTTTTGATAATAAAATGTTATTGATGCTTAACGATATTCAAATTATCTATAAAAATCGATTAAAATCGTACCACCCGACATGCCTCTGGGTAGGGGCGTTCTGCAAAATCGCAAAAATGGCATACAGAAACCCCGTTCAAAAATAGGCCGAAAATCACGTTTTTTGCCCTCCCCGTGCACAATTAGGGGTTGGTGTAATATAGTGGGCCGCGCACATCCTCTCGAGTTAGAACTTGGTGAAACAAGCCTCTAGACCCTTATAATTATGATGTTCTAGAATTATTGCTATTTAATATCATTTTTAAATTTATATTTTATATTTATTCTAATATTGTCGCTAATTTGTATCTAATCTGTTCTGATACTAGACTAATTAATATAGTTTTAGTTTTTATAATAATATCATATTAAATATATAAATTTATACCATGTGTATTTGATATAGCTCTATGTTATACGGTGTCTATGCTAGTAACCACTCATTACTCAATTTTAGATATTATATATTAGTTGTAACTTGTTTTATTACAGTATTATATCACTATAATGTTACTCATTCTATACTTATATAGCTCTCTCTAACTTTGATAGTAATGTTATGATACTAGTTATATTTATGTATGTTATTATGAATTTAATTGATAATATTTGTTACGTTATAATTCTATTTTAATATTCTGATTGCACTGATATGAGACTAGCATTACATAAAATTAATTTAATAGTTTAATGGTTA-----------------------------------------------------------------------------------------------------------</ns2:sequence><ns2:name>KY699200.1_Leishmania_guyanensis_strain_MHOM/GF/2008/TD2008_clone_TD2008_82_minicircle_kinetoplast,_complete_sequence</ns2:name></ns2:Sequence><ns2:Sequence dsseqid="sq1398" id="sq1397"><ns2:sequence>TTTTTGATTAGAACATAAATTAATTTTTTATTTGCATTACGTTGGTATATTGCGTTAGAGTAGCGAAAATATCCATAAAATCGTACCACCCGACATGCCTCTGGGTAGGGGCGTTCTGCGAAAATCGATTTTTGGCATACAGAAACCCCGTTCAAAAATTAGCCATTTTTCGTGTTTTTTGGCCTCCCCGTGCACAATTAGGGGTTGGTGTAATATAGTGGGCCGCGCACCCCGACTCGGGCTAGCTCTCGTAAAAGTAGGCCTCTTAGAGGCTTGATTTTTAATTTTGAAATATTTAAACTTATAATAGACTTTTAATTTATATTTTATTGATAAACTTAATTTGATTTGACTAATGTGTTACTAAATTGAGCTAATTAATAATAATAACGTTGTAATGTGAATGTAATACGAGTTAGATAATGAATTTATAATATTTTATAATTATGAGTATACACTGTTCAATAGTGTTATGGTTATAGTGGAACATAGTTATAACTAGCCTCATTACTAATTGTAACTTATTCTGTACTAGTAATACACTATCTATAATACATCATAATACTATACGTTACTATTCATACTCTAATACGTTACATTTATAAAGTTTAATTTTAATTTTAATATAATAGTTTTATCGATACTATAAGCTTATCTATTTTATAATATTAAATTTAATTCAATTATTAATTTTATTTTATCTTGTTAATATGGGTTAGACACGATAGTTTTAAATATTA----------------------------------------------------------------------------------------------------------------------</ns2:sequence><ns2:name>KY699201.1_Leishmania_guyanensis_strain_MHOM/GF/2008/TD2008_clone_TD2008_83_minicircle_kinetoplast,_complete_sequence</ns2:name></ns2:Sequence><ns2:Sequence dsseqid="sq1400" id="sq1399"><ns2:sequence>TCTAAATAAAAATAAAAATTATTGTTACACGTGGTTACAGCGTTATAAAATGATATAATACTTCAAAAAATGGGTTAAAATTTTACTCCCCGACATGCCTCTGGGTAGGGGCGTTCTGCGAAATCGCATTTTTGGCATACAGAAACCCCGTTCAAAAATTCACGAAAAATGCCGTTTTTTGGCCTCCCCGTGCACAATTAGGGGTTGGTGTAATATAGTGGGCCGCACACTCCGGCTAGAGTTTGGATGTCGTGAAATAGGCCTCTTAGAGGCTTAAAATTTAGAAACTAACTTGGGTCGGAATATAAAGTTGGAATTAAACTTATAATTGATGTTATATTATTTTAGCTGCACTATTTTATTAATTATTTAAATCTATAATAGTTTCTAACCTGTTCCGTGTTAATATAATTATTAGATAATGGTTTAGTTATAATATTGTTCGTGTTATATAATCTTATAGTTGTAATAATGTTAGCTCCTCTGTGTTACATATAGTAATAGCTCCATATTAGTTACAACTTATATTAGATATCTAACATTACGATATTATTATACTCATTAGACTATCATTAGACTATCATTAGTTTAATAAATTTATAAAATGATTATTTAAATGATATTAATAGTAATTTGAATTTATGTTTACTTTTATTTTTATTTTCTTACTTGGACTTGATTTACACTAGTTTCGCATTTAGATAAAATAATACTTGCATTGTTAGATTAATAAAATTAGTT---------------------------------------------------------------------------------------------------------------------</ns2:sequence><ns2:name>KY699202.1_Leishmania_guyanensis_strain_MHOM/GF/2008/TD2008_clone_TD2008_84_minicircle_kinetoplast,_complete_sequence</ns2:name></ns2:Sequence><ns2:Sequence dsseqid="sq1402" id="sq1401"><ns2:sequence>TAAAATTATTTTACATTAGCCTGTTATGCTGCATTACCATTGAGATAAATTTATAAAAATCTATAAAAATGGGGGTTAAATTTTACTCCCCGACATGCCTCTGGGTAGGGGCGTTCTGCGAAATCGGAAAAATGGCATACAGAAACCCCGTTCAAAAAATGCCCGAAATTCGCTATTTTTGGCCTCCCCGTGCACAATTAGGGGTTGGTGTAATATAGTGTGGGGTGCGCTCAGTTTTAAGCTAGCTCGATGAAATATAGGCCTCTTAGAGGCTTAGTTTTTAATTTTTAACTTTTTATTTACAATTTTGATTTTAATATTGATAATTAACTTGAATTTAATGATATTGGCTGATTGGTTTGTTATTTAGTTTGAATATTTATTTTATATTAAATATAATTTTAGTTTGATTATTTTATCTCATATATACTACCATTGTTACATCATTATACTAGCTCAATATAGTTATATAGTTAGTGTTGTTATGATAGTATGAGTAATGAGTAAAGCATAGAATATATTGATATTAAGTTATATTGTGCTATATTAATACTATTTTATAATACTTTAATAATTTTATAGCTTGACATACTCTAATACTATTTAATGGTTGTGATTATAATTTATTATGTTCTAGTTTTTATTTTATAGATATACACACTTACACTAGCTTTATCTTTTTATTTATGCTATAGATTATAGACTGGATTGTTACTAATTGATTATTACTAATGGCTACTAACGTGTCAA------------------------------------------------------------------------------------------------------------</ns2:sequence><ns2:name>KY699203.1_Leishmania_guyanensis_strain_MHOM/GF/2008/TD2008_clone_TD2008_85_minicircle_kinetoplast,_complete_sequence</ns2:name></ns2:Sequence><ns2:Sequence dsseqid="sq1404" id="sq1403"><ns2:sequence>TTTATCGTAATACATCTTTTAATTTTATTTTTAAAATTTTATAATATGTCAGCGTTATGCTAGTGAAATTTGCATCAAAATCGTACCACCCGACATGCCTCTGGGTAGGGGCGTTCTGCGAAATTCGAAAAATGGCATACAGAAACCCCGTTCAAAAAATGCCCGAAAATCGCTATTTTTGGCCTCCCCGTGCACAATTAGGGGTTGGTGTAATATAGTGGGCCGCGCACATTCTCTCGAGCTAGGATTATAAAAATAAGGCCTCTTAGAGGCTTGTTTTATGGGTTTCTAAATTTTATTCAACTGTTAATTAATTTTTGACTTATAAATAGTTTATTTGGCTATGTTATATCTAATTTAATTATAGAATTTAATTTATAAAATATAATTAGTTTATTGTTGTAATAGTTTAATTAGTTTTAATATAGTTCATATAATTTTACATAATATTAGAACATTGTTAGACTATAGGTTAGATCATAGATAGTGCTGATATAATACTGTTATAATAGAATATAATATATATTACACTTGTTACATTACTAATATCTACTAACTTTATAATATTTATAACTCTACTCTTACACTATTACATCTATTGAATAATTATTATACTTGATGGTACTATGTGTGCTACTATGATAGACAATAGTTAGTAATGTTAAATATATAATACAATTACACCTTATACTTACTCTATAGCATTTGATCTAGTGATGTTGATGATGTTGTTTACTAAA----------------------------------------------------------------------------------------------------------------------</ns2:sequence><ns2:name>KY699204.1_Leishmania_guyanensis_strain_MHOM/GF/2008/TD2008_clone_TD2008_86_minicircle_kinetoplast,_complete_sequence</ns2:name></ns2:Sequence><ns2:Sequence dsseqid="sq1406" id="sq1405"><ns2:sequence>AAATAACATTATAAATTATTTTTGTTATCTAGTGTTACACGTTTTTAGTTTTATGAATTTATCGTTAAAATGGGTTAAAATCGTACCACCCGACATGCCTCTGGGTAGGGGCGTTCTGCAAAATCGCAAAAATGGCATACAGAAACCCCGTTCAAAAATCCCCCAAAATTCGCGTTTTTTGGCCTCCCCGTGCACAATTAGGGGTTGGTGTAATATAGTGGGCCGCGCACTCCGACTCGGGCTAGCTCTCGTGAAACTAGGCCTCTTAGAGGCTTGATTTATCGTTGCTAACGTGGAACAACATAAAATTAATTATTTGGTTAGGATTGGAATATATTTATTAATAGATTGCATATAAATTATATTTTGATAACAGTTTTAATACTACACTGTACCGATTAGTTTTCTGTTTATGATTATTGATTAATGCTATTACGTTACGTATATTGACAATGATAGAATTATAATGTTATCTAATAGTTCTCGCTGTGTTATATACGATAATACTAGCAATTACAATATATTCTGATATATGTTACACTCATTACTATAGTATTACATTAGCTATCTATAAAGTTTAGACTAGTGATAATAATTTTGTTATTACATGATTATAATTAATTTAACTTTTTGTTTACAATATAATTTTTATTTTACTAGATTTTATTTACTATATGCTTTATCTAAATTTGAACTGAGTTAGTGCTAATTAATGTTACTATGTGTTCTAATCAATATTAAATTAAT---------------------------------------------------------------------------------------------------------------</ns2:sequence><ns2:name>KY699205.1_Leishmania_guyanensis_strain_MHOM/GF/2008/TD2008_clone_TD2008_87_minicircle_kinetoplast,_complete_sequence</ns2:name></ns2:Sequence><ns2:Sequence dsseqid="sq1408" id="sq1407"><ns2:sequence>TTTAACTTTGAACTTTATTATTTTATATTTAGTTAAAAATTTAATTTAATTGTGTTACTCCGCACAAAATTGGATTAAAATCGTACCACCCGACATGCCTCTGGGTAGGGGCGTTCTGCAAAATCGCGTTTTTGGCATACAGAAACCCCGTTCAAAAATTCCCGGAAAATGCCCATTTTTGGCCTCCCCGTGCACAATTAGGGGTTGGTGTAATATAGTGGGCCGCGCACCCCGACTCGGGCTAGCTCCTCGTAAACTAGGCCTCTTAGAGGCTTGATTTTATAAATCTAAACTTAAAATGAGACTATTTGAATAAATAATGATTTTATATGAGACTAATGTTACGTTTTGATATCTGGTTAATTATATAATTATAATATTGTTTAATATATCGCTGTTCTAGTATATGGTTGTTATTACTATAGTGTTTGATTTAGTTTATAATAATTTTTGTATATTGTTAGTAATAACGTTGGTATAACGTTTGTGTTAGAATTAGCCTAATATTAGCAATTACAACTTATATTGGAGCATATTTAGACATAATACTATACTATTATAATGTTAGCCGTTAGACACATAATATTGATGGTAATGATATGATATTATCTTATAGTGTTACATATTAAAGTTATAATTTTTATTTTATTAGATCTTGCTTATTATATGCTTTATATGTTCTCGATAATAAAACTATAATTGCGCTAACTTAGTTCTATTATGTGCTGATAAATATAA------------------------------------------------------------------------------------------------------------------------</ns2:sequence><ns2:name>KY699206.1_Leishmania_guyanensis_strain_MHOM/GF/2008/TD2008_clone_TD2008_88_minicircle_kinetoplast,_complete_sequence</ns2:name></ns2:Sequence><ns2:Sequence dsseqid="sq1410" id="sq1409"><ns2:sequence>CAATGTTAGACTATAATGTTAGTATTACGTTGTGTTATGCTCGTATAGAATTTATAAATTTATCAAAAATGGGGATAAAATCGTACCACCCGACATGCCTCTGGGTAGGGGCGTTCTGCGAAAATCGATTTTTGGCATACAGAAACCCCGTTCAAAAATTCCCCAAAATTCGCGTTTTTTGGCCTCCCCGTGCACAATTAGGGGTTGGTGTAATATAGTGGGGCGCGCACCTCGACTTGAGCTAGAACGACATAAAAGTGGCCTCTAAGAGGCTTGAATTGCCGTGTTACAGTTGAATTAGAATTATAATTTTATTTTGATATTTGATCTTAATAATTGACTTGATTTTATACTAACATTGGGTGATAATTGATTTAATATTATAAACTAGTGCTATATTATTATGTGCGTTATTTAATATTGATATAGACTATTATATATTTTAAATTTAATACTATTCATTACGCTGTTACTAGATTTGAGTCATTACTAGAATAATATAAATAGCAATTAGTAACCCTGTGTAATGCTATGTTTAGTATTATACTATTAGCTCTAACCATACTCTAACGTTACATTTAATTATATAGTTTTGATTAGATAGTTTTATTGGTTTTGAATTATATATAATCTTAATCATATAATACTCTTTTTACTTATCATTATAATTTTATTTAATAATTGTTATTACATGTTAACACTGATTAGA-----------------------------------------------------------------------------------------------------------------------------------------------------</ns2:sequence><ns2:name>KY699207.1_Leishmania_guyanensis_strain_MHOM/GF/2008/TD2008_clone_TD2008_89_minicircle_kinetoplast,_complete_sequence</ns2:name></ns2:Sequence><ns2:Sequence dsseqid="sq1412" id="sq1411"><ns2:sequence>AATAGCTAGTAATGAATGTGTTACGGTAATATTGAGATAAATATTTTACTGATGATAAATATCTATAAAATGGGGCAAAATCGTACCACCCGACATGCCTCTGGGTAGGGGCGTTCTGCGAAAATCGAAAAATGGCATACAGAAACCCCGTTCAAAAATTGGTCGAAAATCACGTTTTTTGGCCTCCCCGTGCACAATTAGGGGTTGGTGTAATATAGTGGGCCGCGCACCCCGATCTGGGCTAGACACTCGCGAAACTGGCCTCTAATGCCGTATAATTTTAGATTTTAAACTTTAAATTGATAATATTGATTTTGACTTATAAATTAATATGTGTTTGACTTTATTAATGCTAGATTAGAATAAATGTTTTAATTAATCTTATAAATTATTTTATTTTATTGATATGGTTGGATGTTATCTTTTAATTGTCGCTAACTTTGACTATCTATGTTACTGCATCGCAACGTTACTATCTTTATACTATCATGTAGTAATGAGTCTAGCGCAACTAATATGTAATATATATTGTAATGTAGTTAGTATTAATATTATTAACTTTATTAACGCTATTATAGTATCTTATCGGAACAATGACTATACTATGTTATAACTATGCATTAGTTTATGGTTATGTGTAATTAATAAATTTGAATATGATCTTATTACATCTTACACTACTCTATTCTAACTTTGATTTTAATTGTTACATATTATTTTACAAATTTAGTTATAATACACGTT------------------------------------------------------------------------------------------------------------------</ns2:sequence><ns2:name>KY699208.1_Leishmania_guyanensis_strain_MHOM/GF/2008/TD2008_clone_TD2008_90_minicircle_kinetoplast,_complete_sequence</ns2:name></ns2:Sequence><ns2:Sequence dsseqid="sq1414" id="sq1413"><ns2:sequence>AACTGGGCTAACTAAATAATGTTTACTAATTATAAAATTATTTTAATCTTAACAATAAAACTTCAAAAATAGGCATTAAATTTTACTCCCCGACATGCCTCTGGGTAGGGGCGTTCTGCAAAAACCGAAAAATGGCATACAGAAACCCCGTTCAAAAATCCCCCAAAATTCGCGTTTTTTGGCCTCCCCGTGCACAATTAGGGGTTGGTGTAATATAGTGGGCCGCGCATCCCGATTCGGGCTAGCATCAATAAAAAGTGGCCTCTAGACCCTTATGTTTTTCTCTGCTAAACTATTTTCGCTAATTTCACTTATTTGGCTTTATAAATTAATATTTTTAAATTATTATATTGAATTTGCGTGTTAATAATATTATAAGTTTATTAGAATTTATATTTTAACTTAATTATTATCTAACTTAGCTTATAACTTTACTAATATGTGCTGCATTGATACATCTATTATATAATTTTATAATACTCTATCATAATACTATTCATTAGCCGATATTACTAGTTTATATTAGTTACAATTGCTCAAAATGGGTAATATGTCATGTATAATGGTAATAGAGTTAGTTTTAATAAAATTATATTATTTATAACTTTGATAACTATATAAACTTGATTATACTATTTTATGTTCTCGTTATGATAAATATTTATTACATTATGATTTTATTTTAATATCTTGATTGTACTACATTGTTACTATTATTTAGATAATTAGATATAACTAGCCTATAATGACTTG---------------------------------------------------------------------------------------------------------</ns2:sequence><ns2:name>KY699209.1_Leishmania_guyanensis_strain_MHOM/GF/2008/TD2008_clone_TD2008_91_minicircle_kinetoplast,_complete_sequence</ns2:name></ns2:Sequence><ns2:Sequence dsseqid="sq1416" id="sq1415"><ns2:sequence>AATATGATATTAATTTTAGTGATAATAGTTTTATATTTTGTTTATAATAATTTCAAATTTATCTAAAAATAGGGTCCGAATTTTACTCCCCGACATGCCTCTGGGTAGGGGCGTTCTGCGAAATCGCATTTTTGGCATACAGAAACCCCGTTCAAAAATCACCCGAAAATCACGTTTTTTGGCCTCCCCGTGCACAATTAGGGGTTGGTGTAATATAGTGGGCCGCGCTCCCCGACTCGGGCTAGGATGTATAAAATTAGGCCTCTTAGAGGCTTGATTATTGCGTGGGAAATATTTTTCTAATTAAACTGGAATTTAACTTATAATTTTAATTGAAGCTTTGTTATAGTTGCATAATAATATTAATTTATTTAGTAATTATTTATTTTATATTTTATTAGCTCTAGTTTTGATTATATTAGTTTTATTACTATAATAATTATAAAATTTTAATATTATTTATGATGCTAGCGGTGTTACGTGTATAGTATGAAAATAGTGAAAATATATTAATTATAACTAATATAAAAGGGTAATATGTCACTATATAAGATAATACTATACATACTAAATTAGAACACATTGAATTACTTTTGATATAGATTGAATATAACGTATACATGATTATTATTATATACCATAACACTAGTTTATTTATAATTATATTTTACTCTATTACACTCTATGTTCTCGAATAAGCTTTGTTAAATTAATTTTATAATTACGCTACATTAGAGAC-----------------------------------------------------------------------------------------------------------------------</ns2:sequence><ns2:name>KY699210.1_Leishmania_guyanensis_strain_MHOM/GF/2008/TD2008_clone_TD2008_92_minicircle_kinetoplast,_complete_sequence</ns2:name></ns2:Sequence><ns2:Sequence dsseqid="sq1418" id="sq1417"><ns2:sequence>ATATAAATTTTATTTAATTGATTTTTAATTGATGTTACTCTGCATTAGAATTTATAAATTTGATAAAAACTGGGATAAAATCGTACCACCCGACATGCCTCTGGGTAGGGGCGTTCTGCAAAATCGGAAAAATGGCATACAGAAACCCCGTTCAAAAATACCCCAAAATTCGCGTTTTTCGGCCTCCCCGTGCACAATTAGGGGTTGGTGTAATATAGTGGGCCGCGCACCCCGACTCGAGCTAGGATCTCTGGAATTAGGCCTCTAAGCACGTATGTTTTTAGATTTTAAACTTTAATTGAGATAAATGTTTTTATATGCTTAAATAGAGCAGCGTTAGACTTATTATTTATTTAATTGGTAGTTTTAATATGTGTTCTGATTAGAAACTATATTATATTAATTTTATTATCTACGTTGTTACTATTGATAGCCTAACATTATATAATTTTAACTATCTATTAGCTCAGTGTTAGTAATATGGTGTTACATCGATATATAGTAAAAATATCAGTTTTATATTAGTTACAACTAGTATTTTGGGGTAATATCATAGCTTATAATGTAATACTATTGTTACGTAATACATTTGATAAACTATACACATACTTTTAATTTTATTGTTATTCACTATAATACTTATTGTTATTCTTTTATTAGTTTTTATATTAGCTAAAGTGGTTACTCTATATGCTGCTAGTTGTGTTGATTATATTTAATTTACTAGTTTATTAACTAATACTGTTACATA-----------------------------------------------------------------------------------------------------------</ns2:sequence><ns2:name>KY699211.1_Leishmania_guyanensis_strain_MHOM/GF/2008/TD2008_clone_TD2008_93_minicircle_kinetoplast,_complete_sequence</ns2:name></ns2:Sequence><ns2:Sequence dsseqid="sq1420" id="sq1419"><ns2:sequence>CGATGTTAAATTATAATATGAGATAATCACTGTATTATGTCTTCATAAATTTTATAAAATTAGTAAAAATGGGGGATAAATTTTACTCCCCGACATGCCTCTGGGTAGGGGCGTTCTGCGAAATTCGATTTTTGGCATACAGAAACCCCGTTCAAAAATTCGTGAAAAATGCCCATTTTTGGCCTCCCCGTGCACAATTAGGGGTTGGTGTAATATAGTGGGCCGCGCATCCCGGGCTGGGATAGAATTGATAAAATATGGCCTCTAAGAGGCTTGTTTTGCCGTATTACAGCTATTTAGACATAATAAATTTATTTTTAAACTTTACTTTATAATTGCCTTGAATATGCATTGATGATTAATAAAATTTATGATGTAATAATTGAATTGATATTGTATTAGAATTAGATATGAATTATATAAATTTAATATATAGTTTATCTAGTAATTATAACTTTGTGCTACGTTGTTACATCTATTGACTCATTACTGCACTAATATAAATAGCAATTAGTAATACCTCATAATACTATATCTATTACTGTGTTACACTCTTATACTATTACTACTATCGGAACTATAATTAATAATATAATGTTGTATCGTTAGCATTGATTAGTAAATTTATAACTTTAATTATATAATACTTTTTCTATTTATCGTTACAATTTTATTAGATGATTATTACTCTATAGTAGTGCTCGCTTGT-----------------------------------------------------------------------------------------------------------------------------------------------------</ns2:sequence><ns2:name>KY699212.1_Leishmania_guyanensis_strain_MHOM/GF/2008/TD2008_clone_TD2008_94_minicircle_kinetoplast,_complete_sequence</ns2:name></ns2:Sequence><ns2:Sequence dsseqid="sq1422" id="sq1421"><ns2:sequence>ATTAGAGCTATAATTTAACTATACTAGTGTGATAATGTTGCATTAGAAATAATTATAAATCTTCAAAAATAGAGTCAAAATCGTACCACCCGACATGCCTCTGGGTAGGGGCGTTCTGCGAAAATCGATTTTTGGCATACAGAAACCCCGTTCAAAAATTCCCGAAAAATGCCCATTTTTGGCCTCCCCGTGCACAATTAGGGGTTGGTGTAATATAGTGGGCCGCGCACATTCTCTGAGGCTAGAACACGTGGAACTAGGCCTCTTAGAGGCTTGGTTTTATTAATTTAGATTTTAAATGTTATTTTGCTTTATTATTATTGCTGTTCACTGAATTAGACTAATATCTGCACTAGATAATGCTAATATAGTAATGTTATAATTATGTTTTGATGTAACAATATAAATATTTAATATAATAACACTATTATCTCTCATATAGTTCTATCTGTTATCTATATTTATGATAGTTTTAGTTTTATTGCATTATAGGTTAGATATTACCTTTTATATTAGTTACAATTGCTATTTCTGGGTAATGAGTGATATTATTAGCCTAACATTGGATAACTGGATACATCGATACTATAATATTGTTATTGTTATTGTTATACGTGCATTATAATATTTCTTTGTTCACTTTATTTATCTTTTGCGTTAAACTTCTATACTTAGTTTAATAATAATTTGTTAAATATTGATATACTAATGTTATACATGATAATAGACTGAT-----------------------------------------------------------------------------------------------------------------------------</ns2:sequence><ns2:name>KY699213.1_Leishmania_guyanensis_strain_MHOM/GF/2008/TD2008_clone_TD2008_95_minicircle_kinetoplast,_complete_sequence</ns2:name></ns2:Sequence><ns2:Sequence dsseqid="sq1424" id="sq1423"><ns2:sequence>AAATTAGTTATTATAAAATTAGTTTCACTCTGTTACGCGTTTATAGATTTTAATAAAATATCATAAAAATGGGGGTTAAATTTTACTCCCCGACATGCCTCTGGGTAGGGGCGTTCTGCAAAATCGCATTTTTGGCATACAGAAACCCCGTTCAAAAATCCCCCGAAAATCACGTTTTTTGGCCTCCCCGTGCACAATTAGGGGTTGGTGTAATATAGTGGGCCGCGCACTCTCGCTGGAGTTAGATTGTTGCGAAACAGGCCTCTAAGAGGGCATATTTTTAATTTCTACGTGGATTATGGTTGTTTTTAGATTTAACAGTTATATTTTATTTTATTAACTATATTTATTACGTTATTAGGCTAGTTTTATTATTTATTATACTATTGTGGCTATATTGTAATTAAATTGTATAAATTAGTTTTAATAGTTGTTATTATTTAAATATTATTAATGAACTAGCTCCGTTACTAGTTTTATGATAGTATAACATTATTAGCTAAAATTCGTAACATATAACATATATTAATATATATTAGGGCTATTATGATGTCTATAGTATTATACTTTTATAAATTTACTATCTATTACTTATTATTACTCTTTGTTACTATACGTTGATATATCTATTCGATGTTAAATATATTTTATTCTATTTTATATTTTAGTTACCATGTATTAGAATTGATTTAATTAAATTTTATAGATTAGTTTGTTATTGTGCTGATTAGATCTAAAAAATAAATTT--------------------------------------------------------------------------------------------------------------</ns2:sequence><ns2:name>KY699214.1_Leishmania_guyanensis_strain_MHOM/GF/2008/TD2008_clone_TD2008_96_minicircle_kinetoplast,_complete_sequence</ns2:name></ns2:Sequence><ns2:Sequence dsseqid="sq1426" id="sq1425"><ns2:sequence>AAATAATTTATTTTAAAATAATTTTAATTTTAGTTTTGATGGGTTTATAATATTCAAAAACTATAAAAATGGGGGTAGAATTTTACTCCCCGACATGCCTCTGGGTAGGGGCGTTCTGCGAAATTCGATTTTTGGCATACAGAAACCCCGTTCAAAAATTCACGAAAAATGCCCATTTTTGGCCTCCCCGTGCACAATTAGGGGTTGGTGTAATATAGTGGGCCGCGCACCCAGGCTTGAGCTAGCTCGTTGAAATATAGGCCTCTTAGAGGCTTAGTTTTGCATGAATTAAATATTTTTAAACATTTATTATTTTATATCTTATTTGAACTAATTTTATCTCTACTTTTATATGCTAGACTAGTATTATTAAGTTTTAATATTTATTGCTAACATTAAATTATATTATTACTATGTCTACTAGTTTTATATACGTAACGGATAAATAATTAATATTATATCGTCTATACACCATCTATTACACTATCATTGACTCATTACCCATAAATAGCAATTACAAGTTATATTGTAGTGTATTTGAGCTAATATATACGATAATATTATAATTTTATAACACTAACATTTTATATAGAATTGATAACTACACTAAAGATATAATTATTATATATTTGATTTTATATTTAACAATTTTACTATCTATTCGAATCTATACATTTATTGCTTATAGTTGTGCTGCTATTAGAGTAATACGTTTGCTAAATAATATCGTAACAGTTAT-----------------------------------------------------------------------------------------------------------------------</ns2:sequence><ns2:name>KY699215.1_Leishmania_guyanensis_strain_MHOM/GF/2008/TD2008_clone_TD2008_97_minicircle_kinetoplast,_complete_sequence</ns2:name></ns2:Sequence><ns2:Sequence dsseqid="sq1428" id="sq1427"><ns2:sequence>ATATTACTTGTTGTTATAGTTTTAAATTTAGATTAAATAATTTTGTTGCGTTATTAAATTCTTTGAAAATTGCCATAAAATCGTACCACCCGACATGCCTCTGGGTAGGGGCGTTCTGCGAAATCGCAAAAATGGCATACAGAAACCCCGTTCAAAAATCCCCCGAAAATCACGTTTTTTGGCCTCCCCGTGCACAATTAGGGGTTGGTGTAATATAGTGGGCCGCGCACATTCTCCTGAGCTAGGATCTTGAAAATAAGGCCTCTTAGAGGCTTGTTTCTCACGTTTTAATTGTTTTCTCTAAATAAACTTTTATATTACATTTAATTTATACTTTTATTGAATTTAATATGTTCTCTGTTAGTAATATTGCTAGTTCTCTGTTATATAGCTTTGTTTGTAATGGTATTAGACTATAATTTAATAGTTTGATTGTTATTATATTATTTTTATATATTTTATTAGATTATAATATGTCACTATGGTGTTATGCATAATATCAAAAATATGGCTTACAATTGCTTTTATAACTAATATATTCTAGTATTTAACTAGTTTTAAACTATAATGTAATGATATTATTATAACTAACGATAACTATACTTATTATATACTGATGTTAGTGTTGTTAATAGATTTGATATTTAATACTATTGACATTACATATACTATTACTCGATTACACTCTATACATAGTTGTTAGTATACTTAGTGGTGTTACAGTAATGATACAGTTTTATATATTAGTAACATGGCTTTG--------------------------------------------------------------------------------------------------</ns2:sequence><ns2:name>KY699216.1_Leishmania_guyanensis_strain_MHOM/GF/2008/TD2008_clone_TD2008_98_minicircle_kinetoplast,_complete_sequence</ns2:name></ns2:Sequence><ns2:Sequence dsseqid="sq1430" id="sq1429"><ns2:sequence>GTATTGAGTTAGAATAATAATTTATTTTAATTTAAAATTTTATTGATAATTGTTAAATTTCTCTAAAAAGTGGGTCCGAATCGTACCACCCGACATGCCTCTGGGTAGGGGCGTTCTGCGAAAATCGATTTTTGGCATACAGAAACCCCGTTCAAAAATACCCCGAAAATCACGTTTTTTGGCCTCCCCGTGCACAATTAGGGGTTGGTGTAATATAGTGGGCCGCGCACTCTCCGCTGGGTTAGGATGTTGAGAAACTGGCCTCTAAGGCCTTACTTTTTTAATTTCTAACTTGACTAGGAATATTATTTGATATTTGATGTTATATTGTCGCTGATTTAATATATTTATCTATTTACTAATTTAATACTAGTGTATACAGTTCTAATACTAGTTCTATTGATGTGCTGACTTTATTACTAGTTTAATGTTATTGTTTATATCTAGTAACTATATAATCTATGTATTACGTGTCTATGATAGTAGTATTAGATCGATATTACTAAATATTCCCTTTGTAACTTGTTTTATTTGATATTTTAATACATTTTTAATAGTTTGATTAATAATACTAATAATGTTATACTCATCTATTACTGGCTTATTACTATTATATAAAATTAGTATTGCTAGTTATTATTATATAAATTAGATTGTATGTTAATATGATATGAATAATATTTTTTATTTCTTATATTTAACTGCTATCTTATTAATAATATTATTAGCTGATTTGATGC----------------------------------------------------------------------------------------------------------------------</ns2:sequence><ns2:name>KY699217.1_Leishmania_guyanensis_strain_MHOM/GF/2008/TD2008_clone_TD2008_99_minicircle_kinetoplast,_complete_sequence</ns2:name></ns2:Sequence><ns2:Sequence dsseqid="sq1432" id="sq1431"><ns2:sequence>AAATTTTATTACTGGAATGACGTTATACTGCGTTGTTACGATTGACTATATTTATCAAATTTAGAAAAATGACCATAAAATCGTACCACCCGACATGCCTCTGGGTAGGGGCGTTCTGCAAAATCGCAAAAATGGCATACAGAAACCCCGTTCAAAAATCCCCCGAAAATCACGTTTTTTGGCCTCCCCGTGCACAATTAGGGGTTGGTGTAATATAGTGGGCCGCGCACCCCGACTCGGGTTAGCTCTCGTGAAACTAGGCCTCTGAGCAGCCATATTTTTATTTTGAAACTAAACTGCACTATTAAATGTTATTATGTGTTATATTTGATTTGAATATTGGATTATATTTAATTTTATCTTATAATGTTACTATCTCATAAGCTATACATGACAATCTATATAATATTACTGCTGTTAGTTCATATGCTAGCTTTACATTATAGTTTTGTTATTATATAACGCTGTATTATACTCAATACTACTGTGTTAGCCTCATTACCCGAAAATGCTATTTATAACTAGTTGTAACTTGTATTTTTTAATAATATTTGATAAAAATTATATATTTATGGGCATAGAGTTGATAGTTATAAAATTTAATAATATGATACGTTACTAACTATATCTATATAATACTAATATGTTCTACTTTATTTTATATTTTAGTTACCATGCATTTGAGCTAATGATTAGTAATTAATTATGTTTTACTATTTGATGTGCACAATTAGCTATCATATTTAAATA------------------------------------------------------------------------------------------------------------</ns2:sequence><ns2:name>KY699218.1_Leishmania_guyanensis_strain_MHOM/GF/2008/TD2008_clone_TD2008_100_minicircle_kinetoplast,_complete_sequence</ns2:name></ns2:Sequence><ns2:Sequence dsseqid="sq1434" id="sq1433"><ns2:sequence>TTAATAGAGGCTAAATAACTGTGTTACGTTGTTATAAGTTTAATCGAATTTAATAAATTTATTGAAAAATGACATCAAAATCGTACCACCCGACATGCCTCTGGGTAGGGGCGTTCTGCAAAATCGCATTTTTGGCATACAGAAACCCCGTTCAAAAATTCCCCGAAAATCACGTTTTTTGGCCTCCCCGTGCACAATTAGGGGTTGGTGTAATATAGTGGGCCGCGCACCCCGACTCGGGCTAGCTCTCACGAAACTAGGCCTCTAAGAGGCTTATTTTTTAAAATCTGAATTAAACTTGGGAATATGTGGAGGATTGATATCTAAATTATAATAATTCATTTGGATAATGATAACTTTAAAATTAGAATTGGATAATATTAATATAGTTGAGTTAAATTTTATATCTTGGGTAATTATATTATTTGATTTAATAAATTTATTATTATAGCTCTATAATAGTGGTTATTATGGTGTTATACGTTATGATACTTATAATCAAAAATATAGCAATTTATATTAGTTATAACATATATTGTGGCTATTATAATCAATAAAATTAATATTATTCATAAACTATAATAAACTGTAATAATATTATAATTGACTATATATAACGGTATTATAATGTTTTGTCTAACGAGGTAATATGATAATATTTGATTTAATTATAACTATGATGTGCTACTATTGTTGTCATTGATTTGATGTTGATAATAGATTTTGTTTTAAATAAAAATAAATTAAT--------------------------------------------------------------------------------------------------------------</ns2:sequence><ns2:name>KY699219.1_Leishmania_guyanensis_strain_MHOM/GF/2008/TD2008_clone_TD2008_101_minicircle_kinetoplast,_complete_sequence</ns2:name></ns2:Sequence><ns2:Sequence dsseqid="sq1436" id="sq1435"><ns2:sequence>AACTTTATTTATAAATATATTATAACACTTTTTAATTTTATGTGTCATGTGTCTCATAGTCAGTGAAAATTCGTATAAAATCGTACCACCCGACATGCCTCTGGGTAGGGGCGTTCTGCGAAATCGCATTTTTGGCATACAGAAACCCCGTTCAAAAATCCCCCGAAAATCACGTTTTTTGGCCTCCCCGTGCACAATTAGGGGTTGGTGTAATATAGTGGGCCGCGCACCCGACTCGGGCTAGCTCTCGTGAAACTAGGCCTCTTAGAGGCTTGATTTTATCTTTTTAAATTTTCTCTTTATTATTTTGCTTTTAAATTTATGTTTTTCTAATTTTTAATTATTTTTATTTTAATTAAATGTTTAATAAATGATAAATAATTTTATTATGTTTGATTAAATATTTTAATTGAATAGAATTATTATTTAGTTAATTGATAAGTTTTATATAATTATTTGATAACATAGATCTATACACTGTGCTATTATAGTATGGCTAGAAACTATCAATTTGATATAATATATAACTGCTTTAATATTAGATTTCGGGATAATACATGGTTATACGATACAATACAATATTATAAATTTATAAATAACGTAATTATATAAGTTTGAATGTGACGTGTTATAAGTTTAGTGATGGTTTGAATGTAATTATATATTTATTTTTTCTATTTATGATTATTATATAATGCGCTGATATTATTACTAATATGTTACTGATATTATACTAACTTAGTGCTTGCATAGTTTT-----------------------------------------------------------------------------------------------------</ns2:sequence><ns2:name>KY699220.1_Leishmania_guyanensis_strain_MHOM/GF/2008/TD2008_clone_TD2008_102_minicircle_kinetoplast,_complete_sequence</ns2:name></ns2:Sequence><ns2:Sequence dsseqid="sq1438" id="sq1437"><ns2:sequence>TAAAAATAAATTTTTATAATGCACGGTGTTACGTGCGGCATAAGGAGTCAGAGGGTTACCCACCGAAAATGGGGATAAAATCGTACCACCCGACATGCCTCTGGGTAGGGGCGTTCTGCGAAATTCGATTTTTGGCATACAGAAACCCCGTTCAAAAATTCCCCAAAATTCACGTTTTTTGGCCTCCCCGTGCACAATTAGGGGTTGGTGTAATATAGTGGGCCGCGCACATCCTCTCGAGTTAGAATGGCTCGAAACTGGCCTCTTAGACCGTATGTTTTTCTATTTTTAATTTTATAACTTGATTTTGACTTTTAATTATTTAATTTGAGTTAATTTTGATTTTAATATTGCTAGTTGATAAATAATTTATTTTATTTTAATAATTGATTGGAATGTGATAACTTGAATAATAATATTGAACTATTTAGTATACAATGTTGTTATACTATATCATCGCTATCTATATCTACTCTATTACATCTGTATTACATCATTATAATATTAACTAGAATATATTGCCTTTTATATGGTAATAGCTTATTATGAGTTACATTATTATATTTTTAATTTTAATAAAGTTAATTATAATTATGATATAGCTGTTCCGTCATTAAATTATATAAAATAGTTTTACTAATAATATTATATTGTTATACACATTAATCTATGCTATACTTATCGGTGCGAGTTGTTATCTATTAATTAGTATCACATTAGTTTATAAATATAAGAACA------------------------------------------------------------------------------------------------------------------------</ns2:sequence><ns2:name>KY699221.1_Leishmania_guyanensis_strain_MHOM/GF/2008/TD2008_clone_TD2008_103_minicircle_kinetoplast,_complete_sequence</ns2:name></ns2:Sequence><ns2:Sequence dsseqid="sq1440" id="sq1439"><ns2:sequence>TTACACTGTTAAATTTAAATTTTGAAATAAACTAAATTAGTGTGTTACTCGCTATAAAATTATTAAAAATTGAGATAAAATTTTACTCCCCGACATGCCTCTGGGTAGGGGCGTTCTGCAAAATCGCAAAAATGGCATACAGAAACCCCGTTCAAAAATACCCCAAAAATCACGTTTTTCGGCCTCCCCGTGCACAATTAGGGGTTGGTGTAATATAGTGGGCCGCGCATTCCAGCTCAGGTTAGAACTCGATAAATGTGGCCTCTTAGAGGCTTATATTTTCATTTTTAAACTTAAATTTAGATATATTATTTTTAAATATAATTTTAACATTAGTTTCTATATTTATGCTGGTTTATTACTTGCATTAGATATTTGATTTTAATTTTATTGATTGCAGTGTTATAATATAGTTTGAATAGTTTATTATTAAATTAATAATTATATAACTATAATAGTTCCGCTTGCGTTATTACTATACGTGATAGATTAGATAATGACTAGATACTAATATAACTTATATTGTAATATAACTGCTCCTATATTGACTCTATAATACTCTAATACATCGCTATAACATTGATTAGTTAAATGATAAAATATATTTAATGTTATTATAACTTAGTGTATTACTATGTTAATTTAATTAATTCTTTTTTATAACTTTTATTTTTAACTTTACTCTTGCTTGGTAATGTAGCATTTAGATAAAAATAATTTAATAATAACTAGTTGTTACACTCA------------------------------------------------------------------------------------------------------------------</ns2:sequence><ns2:name>KY699222.1_Leishmania_guyanensis_strain_MHOM/GF/2008/TD2008_clone_TD2008_104_minicircle_kinetoplast,_complete_sequence</ns2:name></ns2:Sequence><ns2:Sequence dsseqid="sq1442" id="sq1441"><ns2:sequence>ATATATAATTTTAATTTTAGTGTTACTAGTGCTTATTAGTTTTTATAATTTTAATAATTTCATCAAAAATGGGGGATAAATTTTACTCCCCGACATGCCTCTGGGTAGGGGCGTTCTGCAAAATCGCAAAAATGGCATACAGAAACCCCGTTCAAAAATCCCCCGAAAATCACGTTTTTTGGCCTCCCCGTGCACAATTAGGGGTTGGTGTAATATAGTGGGCCGCGCACTCTGGATTGAGCTAGGATTGACAAAACTAGGCCTCTAAGAGGCTTGATTTTATGCGCTGAGAATAAAAATAATTTTTAAGTTATAATTTGACATCTAATTTAAATTTTATTGTTACGTGACTAATATATTTAATTATTTGATCTAGTTTATTAATTTTAATCTATTACTAGCTTTATTACGTATGTTATAATTATGATATCACTAGCTTTACTCTATTGGCTATAATAATACTCATTACACTGTTACATCATAGTTCCGTTAGAGTAATACTAGATAATACAATATATAACTGCTTTGTAATATATATTAGCTAATAATACGTAATAATATTGATAATTATATAATGCTAAGTTTATTGATTTATTAGAATGATAATTATTATAATTTTATGATTACGATATTGTTATACTATAGTTACTATTTTATATTACTTGATTTTTACTTGCATTGATTACTATATTAGCGCTGACACGTTACTATGTTAGTAGTATGTTAGTTACACATTTAAATTTACTAATA------------------------------------------------------------------------------------------------------------</ns2:sequence><ns2:name>KY699223.1_Leishmania_guyanensis_strain_MHOM/GF/2008/TD2008_clone_TD2008_105_minicircle_kinetoplast,_complete_sequence</ns2:name></ns2:Sequence><ns2:Sequence dsseqid="sq1444" id="sq1443"><ns2:sequence>TGTTAATAGTGCTTGATAGCTAAGATATAAATTTAAATTTTATTTTCAATTTTATAATTATCTCAAAAATCGACATAAAATCGTACCACCCGACATGCCTCTGGGTAGGGGCGTTCTGCGAAATTCGATTTTTGGCATACAGAAACCCCGTTCAAAAAATGCCCGAAATTCACGATTTTTGGCCTCCCCGTGCACAATTAGGGGTTGGTGTAATATAGTGGGCCGCGCACCCCGGCTGGAATTAGAATGGGATGAAATAGGCCTCTAAGAGGCTTGAATTTTAAAATCTAGCTGGATTAGACTTATGGATATTAAATTGAATGTTATTATTTATTTTAAACATATAATTCTTTTGCTACTAGCTTTGATAATAATTATAACTAGTGTGGAACTGGTAAATAATATTATTGTATACTATTCATTGTTACTCTTATTTTATATAACTATCTATACTATAATTAGCTCATTACCAGTGTGTTATAGTGTATTAGAGTTAGTATGAGATAATATCAATTTGTACTAATATATATTCTATATTACGCTATTATACCATTATATTGACATAGTTTTGATAATACTAGATAAATTTATTAATTCAATGATAACTATACAATTATATAATTATTGCTAGTCATACACTATATATAACTTTATTTATTCTTATAGCTGTACTACATCTAGTTTAATCTTTAATTTACTTTTTTATAATTATACGTTAGCTTAATAAATAAATAATTTTAGATTGGCG--------------------------------------------------------------------------------------------------------------</ns2:sequence><ns2:name>KY699224.1_Leishmania_guyanensis_strain_MHOM/GF/2008/TD2008_clone_TD2008_106_minicircle_kinetoplast,_complete_sequence</ns2:name></ns2:Sequence><ns2:Sequence dsseqid="sq1446" id="sq1445"><ns2:sequence>ATATTAGTAATGCTGTGCGGTGTTACATGTAGTTTTAGTTTCAATGAATTTATTAAATTTTGTGAAAAATAGACATTAAAATTTACTCCCCGACATGCCTCTGGGTAGGGGCGTTCTGCAAAATCGCGATTTTGGCATACAGAAACCCCGTTCAAAAATCCCCCGAAAATCACGTTTTTTGGCCTCCCCGTGCACAATTAGGGGTTGGTGTAATATAGTGGGCCGCGCACTCCAGCTCAGGTTAGAATTGCGTGAAACTGGCCTCTAAGGCCTTATAAAATTAATTTTTAAAATATTATGGTTATTTTAATTTAGAAATGATATTAAATTTATTTTTGACTAGTTTAGTTATCTAGTTTGATGTAATGCTATGCTATTTTGAATTAGATGGATTATAATATAGATTTTATTATTTAGATTATTTTTATAATATTATATTTTTAATAATTATGTTCTCTATCGTAACTATATGTCGCTGTGTTATACTCGTTTATCGACACTATTACAATATAATATAAGTTATAACTAATATCTACGCTAATATGATGTCTAATAACCATACTTATACTATTATCATAAACTTAGAACTATAATGCACTAATGATATTACTAGATTGGTGCTATGTTAATGGTAATGTGATATAATAATATTAATAATAAAATTAATTTACATACATCTTTACATCTATGACTCGTGTTATTATTAGTAATACATAGTTAGATTAGTTATAGCTATTGGTA---------------------------------------------------------------------------------------------------------------------</ns2:sequence><ns2:name>KY699225.1_Leishmania_guyanensis_strain_MHOM/GF/2008/TD2008_clone_TD2008_107_minicircle_kinetoplast,_complete_sequence</ns2:name></ns2:Sequence><ns2:Sequence dsseqid="sq1448" id="sq1447"><ns2:sequence>AATTTTAAATAAATTTATTTTTTATTTTTTAGAGTTTTATTATGTCTTCGTTGCATTACCGCGCTAAAATTGCATTAAAATCGTACCACCCGACATGCCTCTGGGTAGGGGCGTTCTGCGAAAATCGATTTTTGGCATACAGAAACCCCGTTCAAAAATACCCCGAAAATCACGTTTTTTGGCCTCCCCGTGCACAATTAGGGGTTGGTGTAATATAGTGGGCCGCGCTCCCCGGCTTGAATTAGAATGACGTGAAATAGGCCTCTAAGAGGCTTAAATTTATAAAATTGTTATAATTGGGGTGGAACAATATTTATTAACTTATAATTTGACTTTAAACTACTAATGTTGCTTATATTGATTATTTAATTATAATTATTATTTAATTTTATTGTGATATTAATATGGAACTAGTTTTATATATTTATAATTTTACTAGCTCTATACTGTATTAGTGCTGTGTGATGCATGTATTAGATTTGTAATAGGTCTATTATAATATAAAAGCAATTGTAACTAGTAATGAGTCAAATTATGAGTATAACAATGATATTACTCTGACTATACTATGTCAAAGTATACTTTTAATGAATTATAATTATGATGAACTATATCGTTTATTTATATAATCTTTTATATACAATTTATTTTCTAATCTAGCTATAAACTTTGATCTATAATGGGCTTGACAATGTTATCTTATTATGTTTTATTAATAAT------------------------------------------------------------------------------------------------------------------------------------------</ns2:sequence><ns2:name>KY699226.1_Leishmania_guyanensis_strain_MHOM/GF/2008/TD2008_clone_TD2008_108_minicircle_kinetoplast,_complete_sequence</ns2:name></ns2:Sequence><ns2:Sequence dsseqid="sq1450" id="sq1449"><ns2:sequence>TTTAAGTTTGATTGTTATTAGTGCTTTTTAATTTTATATTTTCTAAATAATATTATTTTTCTCTAAAAATGGGGGTTAAATTTTACTCCCCGACATGCCTCTGGGTAGGGGCGTTCTGCGAAATTCGATTTTTGGCATACAGAAACCCCGTTCAAAAATTCGTGAAAAATGCCCATTTTTGGCCTCCCCGTGCACAATTAGGGGTTGGTGTAATATAGTGGGCCGCGCACCCCGACTTGGGTTAGGATGCTGCAAATCAAGCCTCTTAGAGGCCTTAATTTTATTTTCTAGCTTAAATTGGGCTATAATGTTATTATTTATATTACTAACTTGTTACTAGCTTTGAATTTAATCTATTACTAGTGTAATTGTCGCTAATATAGTACTAATAGTAATAACAATGGTATAATATTAAATGTTGTAATATAATAATACTATGTTGAATATATAATAGTGATGATATAGCTCTGTTACGTGTCTATATTGACTCCTTACCCTAGTATTACCAATTTTCCCTTTTATAACTTGTTTTATATGGTGTTTTAGCATAATTTTAATGATTATTAATAATATAATAGAACTATGATATTAGGCTGTATATGAACTGATATGATACATATTATTATACTATTGTTGTTCTGAATATGATATAACATTGTTACTATAGCATACATAAATAATATTCTTTACTCTCTATCTTTACTAGCTATTACATCATATCATATTTTAGTTTTAATATTTTAGT-----------------------------------------------------------------------------------------------------------------</ns2:sequence><ns2:name>KY699227.1_Leishmania_guyanensis_strain_MHOM/GF/2008/TD2008_clone_TD2008_109_minicircle_kinetoplast,_complete_sequence</ns2:name></ns2:Sequence><ns2:Sequence dsseqid="sq1452" id="sq1451"><ns2:sequence>TTTATTTGTTTTTATAATATGGTGTTACACGCGCATTACTCGTTATAAATTTTATAAAATGATGAAAAATGGGGGTTAAATTTTACTCCCCGACATGCCTCTGGGTAGGGGCGTTCTGCAAAATTCGATTTTTGGCATACAGAAACCCCGTTCAAAAATCCCCCGAAAATCGCGTTTTTTGGCCTCCCCGTGCACAATTAGGGGTTGGTGTAATATAGTGGGCCGCGCACATCCTCTCGAGTTAGAATGCCTCATTATAGGCCTCTTAGAGGCTTGTTTTGCTCATCTCTGCGATACTTCGCGTTTGATGTTGAATTACTATTTAATTTAGACTAGTTTTTATTCTAATATTGATAAAATAGTTTGTTACTAGTGTAATATCTAGTTAATAATAATAGTAATGTAGCTAGTCTATTACTAGTTTAATATAATTTAAATTTATGCGTTATCAATATACATACTAGTCTGTTACTACGCTGTATCATCATGATAGTATAATACTAGCTCCCCTTTAATATTAATATTAGTTGTACTTATGTAGTAATAGGTTAGTAACATCAATATTATTATACTCTATACGTAACTATAATAGAACTATCATATACTAACTATTAGATGTTATTACGAGAACATTGATAGATAGATTATTAAAATATATTTATTACATTAGCTGAACTATAGCTTTTATTCTCTTTATCTATTTATGTGTTTCGTGATGCTACATTAATTCAAATAATTTAAT--------------------------------------------------------------------------------------------------------------------</ns2:sequence><ns2:name>KY699228.1_Leishmania_guyanensis_strain_MHOM/GF/2008/TD2008_clone_TD2008_110_minicircle_kinetoplast,_complete_sequence</ns2:name></ns2:Sequence><ns2:Sequence dsseqid="sq1454" id="sq1453"><ns2:sequence>GTTAAATATTAAATTTAGATTGTTATGCTGTGATATGAATGACATTAATTTTATAAAATTAGATAAAAATCAGCTCCGAATTTTACTCCCCGACATGCCTCTGGGTAGGGGCGTTCTGCGAAATCGCAAAAATGGCATACAGAAACCCCGTTCAAAAATCACCCGAAAATCGCATTTTTTGGCCTCCCCGTGCACAATTAGGGGTTGGTGTAATATAGTGGGCCGCGCATCACGGATTGAGCTGGCTTCGTTAAAAGTAGGCCTCTTAGAGGCTTGTTTTTTATTTTTTAAATTTTTATTCTTATTTTGAATATATAATTTAATATTTACTATTGATTAGAACTTAATTGCGCTAATTTGATAATAATAATTAATTTAACTAGCACGTATAATTGTGATGTATAGTTAGACGATAAGATAATTATATTATTTAAATTTATTAATAATGTTCTGGTTACACTATATTATATTGTCTATCGCTATATCTGTAACATCATTAGCTACTCATTACTAACTAATATATAAGTTATTCTATATATGAGGTATTATAGTATATTATCATGATGTTTTAATAATAGTTCAATTTTAATTTTATTAATATGATTGACAATATAATTTTATATAAGACTAATTTGGTATTAATTTAACGATATTGTTTTAGATAACATTCTTTATTAATTTCTTTTTATATAAACTATATCCAGCTTTTGATGTTACTAATTTGTTAACTAAACTATAATAATAAATAAA------------------------------------------------------------------------------------------------------------</ns2:sequence><ns2:name>KY699229.1_Leishmania_guyanensis_strain_MHOM/GF/2008/TD2008_clone_TD2008_111_minicircle_kinetoplast,_complete_sequence</ns2:name></ns2:Sequence><ns2:Sequence dsseqid="sq1456" id="sq1455"><ns2:sequence>ATAATATGATAAATTAAATTTTAATTATGTTGCTATATGTGTCATTAGGATTTATAAATTTATTAAAATTAGCGTCAAAATCGTACCACCCGACATGCCTCTGGGTAGGGGCGTTCTGCAAAATCGCAAAAATGGCATACAGAAACCCCGTTCAAAAATCCCCCAAAATTCGCGTTTTTCGGCCTCCCCGTGCACAATTAGGGGTTGGTGTAATATAGTGGGCCGCGCACTCCATCTTGAGCTAGCATTGCTCGAAACAGGCCTCTTGACCCGTATGATTTTATGTTTTCATATTTTAAACTTATATTTCACATTTAAATTTAAATTTTATTTATTTTTTATTTGGATTAGATTAGAATTGTCGCTATTGATTAACTTTAATTAAACTTTATTTGAATTTATTGTTTTAATTAATTATTATTGATTTATAATGTTACTATTGTTAGTTACTACTATTGTTACTCTATCATCGCTAACGTTGTAGTACTATACTAGTAATAGGATTAGTATCCCTTTAATATTAGAATAAGTTGTAATATGTTAATAATGAGTATAATACATAATAATATACAATGATAACACTATGATAGCGCTACTATATATACTGGAGATAGAACTATTGTAGAATTATAATATGATAATGACTAATATAATGATTATAATTTTATTACACTCTATATTATTCTACTCTAACTTTGTTATTAATATGTTTATTCATTGATTACTAAATTTAACTGTAACGCGCTTTTT------------------------------------------------------------------------------------------------------------</ns2:sequence><ns2:name>KY699230.1_Leishmania_guyanensis_strain_MHOM/GF/2008/TD2008_clone_TD2008_112_minicircle_kinetoplast,_complete_sequence</ns2:name></ns2:Sequence><ns2:Sequence dsseqid="sq1458" id="sq1457"><ns2:sequence>TAGTTTTAATGATAATTTTAAAATTTAGTTGAATTATATTTTATTAATAACGTGGTTACAGCTCAAAAAACAGCTTAAAATCGTACCACCCGACATGCCTCTGGGTAGGGGCGTTCTGCGAAAATCGATTTTTGGCATACAGAAACCCCGTTCAAAAATCCTCGAAAAATGCCCATTTTTGGCCTCCCCGTGCACAATTAGGGGTTGGTGTAATATAGTGGGCCGCGCACATTCTCCCGAGCTAGGATTATAAAATTAAGGCCTTTTAGAGGCTTGTTTCTCGCGTGTTACATGTTTTTCTAATATTTATTTTTCTGATTTAATTTTATCTTTTAAATTATTATATTTATTAGTTTTATTAATAAGCTGACAATAGAACAGCAATAGTTTTTAATTTATGATTTTATTATAGCTATATTGGTGTATTTATATAGCTTATTGTGTTACTATTACATACTATTATAGTCTATCTATGTTCTAATGTTATAGTTATGAATAGTGTCTAGATAGTAATATATAACATGTTTAATATATAATATATCGCTAATTTTAGTATTACCATTTATAATATTTTATGACACTATAAGAGTTAAACTATTTTAATATATTTAATGATGATAAATATTATTTTACTAAACTTTACTTATATTAATGATATTATGGCTGCAATAAATTTATTTTTATATATACTCTTTACATTGTGCTACTTTGGGTGACAATACTACATGTTTTGATATTAAATATAATTT-------------------------------------------------------------------------------------------------------------</ns2:sequence><ns2:name>KY699231.1_Leishmania_guyanensis_strain_MHOM/GF/2008/TD2008_clone_TD2008_113_minicircle_kinetoplast,_complete_sequence</ns2:name></ns2:Sequence><ns2:Sequence dsseqid="sq1460" id="sq1459"><ns2:sequence>ATAAATTTATAATAATACGCGACGTTATCAGTGTTAATTGAATTAGAAAAATAATAAATTTTATAAAAAATGACACAAAATCGTACCACCCGACATGCCTCTGGGTAGGGGCGTTCTGCAAAATCGCGTTTTTGGCATACAGAAACCCCGTTCAAAAATCCCCCGAAAATCACGTTTTTTGGCCTCCCCGTGCACAATTAGGGGTTGGTGTAATATAGTGGGCCGCGCACCCCGGGCTGGGTTGGAATGGTGTGGAACTGGCCTCTAAGAGCTTATATTTTTAGATTTTAAATTTTATAACTTATTATTCTCATTTAAATTAATATTTTGTTAAGATTATTTATTTTATTCAATTACTTGTTCTTATTAGAATATAATTAGTGCTCTAATACGTTATGATTAGTGTCTATATGTATAATTTAAATATTTATTATAAATTTATTGGATACTATTTTATATGATGACTATAATCAGTGCTAATAGTATTACTTGGATAGAGGTGTTACTATATTAGAATAAGTTACATATATATTACTATCTATTATCGTTATTATAATACTAGCTCAATGATACTATATCTATACGTAATAATATTAGTTTTAATATAGTTTCATTACTAGCATTATACATTAATTATTTTTAAATATAAATGCATTGACTTGTCTGGTTATGTGCTGATAATGAACTGAGTTAGAGATAATATAATGTTCTTAATTATAAAATTGATATCATAGCTAAAA----------------------------------------------------------------------------------------------------------------------</ns2:sequence><ns2:name>KY699232.1_Leishmania_guyanensis_strain_MHOM/GF/2008/TD2008_clone_TD2008_114_minicircle_kinetoplast,_complete_sequence</ns2:name></ns2:Sequence><ns2:Sequence dsseqid="sq1462" id="sq1461"><ns2:sequence>TAACATTAGCTAATAATGCCTCTAATGCACTGTGTTAGGCTGCTGTAAAATTATAAAAATTTATAAAAATGGTAATAAAATCGTACCACCCGACATGCCTCTGGGTAGGGGCGTTCTGCGAAATCGCGATTTTGGCATACAGAAACCCCGTTCAAAAATTCCCGAAAAATGCCCATTTTTGGCCTCCCCGTGCACAATTAGGGGTTGGTGTAATATAGTGGGCCGCGCACCCCGACTCGGGCTAGCTCTCGTGAAACTAGGCCTCTCAGAGGCTTGTTTTTTAATTTTTAAATTTTTATTCTAATAGTGGCTATAATGGTTGACTTAAATTAGATTTTAATATAGAATTAATAAATATAAAGTTAATGTTATATTGATTGAATAGATTTATTATTGATAATTAAATATTAATATTATTATAATTCTATTACTCGTTATATACTATTTATACTCATTATAGCTCTACTCTGCACTATTATAGCATTGGTTAGAGGTGTTATTAGAATATCATAGAATATATTAATATTAACTTATATTATACCTAATTTGACACTAACATAACTATAATTATAACAATGGTGGCTATAAAGATGTATTAGATAGTAATTATAATTATATTCGATAAACTTACATTATTAGTCTCACTTTGTTATTATATACTCACATTAGCTCTATCTTTTTATCTATGTTGTAGTTATGATTAGTGCATATGATAGTTTCATTTATAAATTTAAATACAAAGTTTATTC-------------------------------------------------------------------------------------------------------------</ns2:sequence><ns2:name>KY699233.1_Leishmania_guyanensis_strain_MHOM/GF/2008/TD2008_clone_TD2008_115_minicircle_kinetoplast,_complete_sequence</ns2:name></ns2:Sequence><ns2:Sequence dsseqid="sq1464" id="sq1463"><ns2:sequence>TAAAATTTTAGATTTAACATTGTTACGCGATGATTATTGCCTAAGGAGTCGACTCCTTACCTCGCAAAAATGGGGGAAAATCGTACCACCCGACATGCCTCTGGGTAGGGGCGTTCTGCGAAAATCGATTTTTGGCATACAGAAACCCCGTTCAAAAATTGGTCGAAAATCACGTTTTTTGGCCTCCCCGTGCACAATTAGGGGTTGGTGTAATATAGTGGGCCGCGCACCCCGGCTAGAGTTAGGATTGCGTGAAAGTGGCCTCTAATGCCGTATGTTTTTCGAATTCTAATTTTATAACACATAATTTGCTTTTAAAGTTTGTTTTGGATTTAGTTTTAGATTTATTTTGTAATGTTATTATATATTTGATAAATTAGATTTGTTTTAAATAGAATTATGATGTTATACTTATTAATTAATATCATTTTAGTTTTAACTTTATACTAGCATAGTTCCGGTGTTATAGCTTTTATATGAATGGATATAGTTTTAATATTAAATAGTAGCAATTACAACTAATATAGATATATATTGTGCTCTATTACTATACTCTATCATTACTATTCATACACACTATATTATAACTATGAGTTAGACATAATGTTATTTAATATATAATTTGATATTGTAATACATTTATAATTTTAATATAATTTAATCGATATAAACTCACGGCTCTATATACGTGACTAAATTGGTGATAATATTACTGGTTAATGTTTATAAATAATATTTTGTGATAAAT--------------------------------------------------------------------------------------------------------------</ns2:sequence><ns2:name>KY699234.1_Leishmania_guyanensis_strain_MHOM/GF/2008/TD2008_clone_TD2008_116_minicircle_kinetoplast,_complete_sequence</ns2:name></ns2:Sequence><ns2:Sequence dsseqid="sq1466" id="sq1465"><ns2:sequence>ATTAGCGACAAATAAAATTTAAAATAAATTTATTAATAATTTAATGCTAGTGTTGAATTACGTCAAAAATAGCCTTCAAATTTTACTCCCCGACATGCCTCTGGGTAGGGGCGTTCTGCAAAATTCGATTTTTGGCATACAGAAACCCCGTTCAAAAAATGCCCGAAATTCACGATTTTTGGCCTCCCCGTGCACAATTAGGGGTTGGTGTAATATAGTGGGCCGCGCACATCCTCCAGAGCTAGAACTCGTGGAACTAGGCCTCTTAGAGGTTTGTTTTTAATTTTTTAAATCTTTTTCTAATAAATTATTTCAAAGCTAGATTTAAGTTTAATTTGTTGTTAATAATAATTTTTGATTAGATGATAATGAGTTCTATTTAGATAATAATTTTGTAATGATATGTTATCTATGTTGTATTACTACAGTTTACTTGTTAAATTTATAATTATACTTAAATAAAACTATGTATTCGCTGGTGTTATGGTATTATATGTGTTCTAAGATACGTAGAATAACTTGTAATATAATATATTCTATAATGAGTCAATACTAGCTCTATAACGTTACATTGTTGCGATAATTAGATAATTTAAATAGTTTTAATTAGAACAATAAATAGTTTTTAACAATATGATAACTTTAATTATTTATATGCAGTCAATACTATGTTTAACATTAGAACATCACTAGAATAAATTTTTGTTAAATAATTAGTAATATGATGATAGCAACGATGTGATGTTATT-------------------------------------------------------------------------------------------------------------</ns2:sequence><ns2:name>KY699235.1_Leishmania_guyanensis_strain_MHOM/GF/2008/TD2008_clone_TD2008_117_minicircle_kinetoplast,_complete_sequence</ns2:name></ns2:Sequence><ns2:Sequence dsseqid="sq1468" id="sq1467"><ns2:sequence>AAATTTATTGATATTAATAGTATACTATATGGTGCTGTTATTGTTATCTATTACTGTTCTCGGTTAGCTTTNATATAATATTTACTATATTAGCATTTTATACTTGTATGGTTACGTTGGCTGATTGTGATGGATTTAATAACTTTATTGACTGTAACATTAGCTAAACCTTATTACTACTCTGTTATGCTCTGTTAGAAATAATATTTTTGTTTATAAAATTCTAAAATTGGGCATAAAATTCTAAAATTGGGCATAAAATCGTACCACCCGACATGCCTCTGGGTAGGGGCGTTCTGCGGAAAACCGAAAAATGGCATACAGAAACCCCGTTCAAAAATAGCCCGAAAAATCGCGGTTTTTTGGGCCTCCCCGTGCACAATTAGGGGTTGGTGTAATATAGTGGGCCGNGCACCCCGACTCGGGGCTAGCTCTCGTGGAACTANGGNCNCTTAGAGGCTTGATTTATAAATTAAATATTTTGGATAGATTGTTATTAGCTAATAAAGTTAAATAGTTGTTTGATTAATTGCATTACTATGTTGCTTACAGTGAATAATTTGGTTATAATTAATTTATTATTACGTTGAATAAATACTCGATAGATACATCATTGAATAATA-------------------------------------------------------------------------------------------------------------------------------------------------------------------------------------------------------------------------------------------</ns2:sequence><ns2:name>U19811.1_Leishmania_panamensis_kinetoplast_minicircle,_partial_sequence,_fragment_LPAN</ns2:name></ns2:Sequence><ns2:Sequence dsseqid="sq1470" id="sq1469"><ns2:sequence>GGGGTTGGTGTAATATAGTGGGCCGCGCATCCCAGCTCAGGTTAGAACTCGATAAAAGTGGCCTCTAAGAGGCTTGTTTTTATAAATTTAGATTTTAAATATTGTTTTGCTTTGGGAAAATTATTGTTCGCTAAATTAAACTAATCTCTGCACTACATATAGCTGGTATAGTAATGTTATAATTAGATTGTAATGTAATGATATAATATTTAATTTAATAACGTTATTATCTCTCATATAGCTCCATCTATTATTTAATTTTATTGTAATGATAGTTTTAATGTGTTATAGGTTGGACATTACCAAATATATTAGTTACAATTGCTATTTCTGGGTAATGAGTTGATATTATTAGCCTAACATTGGATAACTGGACATGATACTATTATAATGATTGTAGTGTTATACATAATGCATGCATGCATACTTATATTTNCTTTGTTAACTTTGTTTATCTTTTGTGNTAAGCTATCGTGTACATCTTAGTGATAGTTTATTAAATGATAATATACTAGTGTTATACTTAATAATAGACTGTCATTAGAGCTATAATTTAGCTATACTAGTGTGGTGGCGCTGTGTTAGAAATAATTATAAATCATCAAAATTAGGGTCAAAATCGTACCACCCGACATGCCTCTGGGTAGGGGCGTTCTGCGAAAACCGAAAAATGGCATACAGAAACCCCGTTCAAAAAATGCCCGAAAATCGATATTTTTGGCCTCCCCGTGCACAATTA-----------------------------------------------------------------------------------------------------------------------</ns2:sequence><ns2:name>AF118454.1_Leishmania_panamensis_isolate_loc245_kinetoplast_minicircle_DNA,_complete_sequence</ns2:name></ns2:Sequence><ns2:Sequence dsseqid="sq1472" id="sq1471"><ns2:sequence>GGGGTTGGTGTAATATAGTGGGCCGCGCATCCCAGCTCAGGTTAGAACTCGATAAAAGTGGCCTCTAAGAGGCTTGTTTTTATAAATTTAGATTTTAAATATTGTTTTGCTTTGGGAAAATTATTGTTCGCTAAATTAAACTAATCTCTGCACTACATATAGCTGGTATAGTAATGTTATAATTAGATTGTAATGTAATGATATAATATTTAATTTAATAACGTTATTATCTCTCATATAGCTCCATCTATTATTTAATTTTATTGTAATGATAGTTTTAATGTGTTATAGGTTGGACATTACCAAATATATTAGTTACAATTGCTATTTCTGGGTAATGAGTGATATTATTAGCCTAACATTGGATAACTGGACATGATACTATTATAATGATTGTAGTGTTATACATAATGCATGCATACTTATATTTCTTTGTTAACTTTGTTTATCTTTTGTGCTAAGCTATCGTGTACATCTTAGTGATAGTTTATTAAATGATAATATACTAGTGTTATACTTAATAATAGACTGTCATTAGAGCTATAATTTAGCTATACTAGTGTGGTGGCGCTGTGTTAGAAATAATTATAAATCATCAAAATTAGGGTCAAAATCGTACCACCCGACATGCCTCTGGGTAGGGGCGTTCTGCGAAAACCGAAAAATGGCATACAGAAACCCCGTTCAAAAAATGCCCGAAAATCGCTATTTTTGGCCTCCCCGTGCACAATTA-----------------------------------------------------------------------------------------------------------------------------</ns2:sequence><ns2:name>AF118455.1_Leishmania_panamensis_isolate_loc246_kinetoplast_minicircle_DNA,_complete_sequence</ns2:name></ns2:Sequence><ns2:Sequence dsseqid="sq1474" id="sq1473"><ns2:sequence>GGGGTTGGTGTAATATAGTGGGCCGCGCATCCCAGCTCAGGTTAGAACTCGATAAAAGTGGCCTCTAAGAGGCTTGTTTTTATAAATTTAGATTTTAAATATTGTTTTGCTTTGGGAAAATTATTGTTCGCTAAATTAAACTAATCTCTGCACTACATATAGCTGGTATAGTAATGTTATAATTAGATTGTAATGTAATGATATAATATTTAATTTAATAACGTTATTATCTCTCATATAGCTCCATCTATTATTTAATTTTATTGTAATGATAGTTTTAATGTGTTATAGGTTGGACATTACCAAATATATTAGTTACAATTGCTATTTCTGGGTAATGAGTGATATTATTAGCCTAACAGTTGGATAACTGGACATGATACTATTATAATGATTGTAGTGTTATACATAATGCATACATACTTATATTTCTTTGTTAACTTTGTTTATCTTTTGTGNTAAGCTATCGTGTACATCTTAGTGATAGTTTATTAAATGATAATATACTAGTGTTATACTTAATAATAGACAGTCATTAGAGCTATAATTTAGCTATACTAGTGTGGTGGCGCTGTGTTAGAAATAATTATAAATCATCAAAATTAGGGTCAAAATCGTACCACCCGACATGCCTCTGGGTAGGGGCGTTCTGCGAAAACCGAAAAATGGCATACAGAAACCCCGTTCAAAAAATGCCCGAAAATCGCTATTTTTGGCCTCCCCGTGCACAATTA----------------------------------------------------------------------------------------------------------------------------</ns2:sequence><ns2:name>AF118456.1_Leishmania_panamensis_isolate_loc254_kinetoplast_minicircle_DNA,_complete_sequence</ns2:name></ns2:Sequence><ns2:Sequence dsseqid="sq1476" id="sq1475"><ns2:sequence>GGGGTTGGTGTAATATAGTGGGCCGCGCACCCCGACTCGGGCTAGCTCTCGTGAAAATAGGCCTCTGAGGGCTTATATTTTTATAATTCTAATTTTATTACGTTATTAGATAGCTAAACTAGATTTAAACTTATATTTTAATTTACTTCTTTGTTTAATTTATTGCATTACTTGCTTAATTGTGATAATTGATTTGATGGGATATTAAATGTTATAGTTCTATTACACTCTTAATACTACTATTCAATAATCTATCATTAGCTATACATCTTGCTCTATTATGGGTAAGATAATACTATCGAGTACATATTAATATTAATTACAATTGCTAATATAGGGTAATGAGTAAACTATAACTATAATGGTTATGATAGTGAAGACTTAGATTTGATTATTATAAATAATGATTACTATAGTTTTGTTATTACTAGTTTATCTCTTTACTAATTTTATTTACTCTTTATGCTAAGTTAGTTTATTATTGGAGCTAATGTTTGATTTAATAATTGTTCTCTTGCGTTGCTGATTGATTAAATTTAAAAATAAAATTAATTCTTAGCTAACAGTGTTGCATTACGTTACTATGGGTTTAGTGATATCATCAAAAATGAGGGGAAAATCGTACCACCCGACATGCCTCTGGGTAGGGGCGTTCTGCGAAATTCGAATTTTGGCATACAGAAACCCCGTTCAAAAAATGCCCGAAAATCACGTTTTTTGGCCTCCCCGTGCACAATTA-----------------------------------------------------------------------------------------------------------------------</ns2:sequence><ns2:name>AF118457.1_Leishmania_panamensis_isolate_loc3_kinetoplast_minicircle_DNA,_complete_sequence</ns2:name></ns2:Sequence><ns2:Sequence dsseqid="sq1478" id="sq1477"><ns2:sequence>GGGGTTGGTGTAATATAGTGGGCCGCGCACCCCGACTATATTTAGAATTCAGAATTTAGGCCTCTCAGAGGCTTGTTTTTTAAATTCTAGATTAGAGTTGGCGATTTGTGGAGATTTGATATCTAAATTATAATAATTCATTTAAATAATAATAATTTTAAAATTATATTTGGTTGTTATTAATATAGATGAGATAGACTTTATATCTTGGTTATTTATATTATTTGTTTTAATAATTTTAATTTTATAAGGTTGCATTGGTGGGTTATATGATGTTACGCGTTGTGATGGCTATAATCAAAAATATAGCAATTTATATTAGTTATAACATATATTGTGGCTATTATAATCAATAAAATCAATAATATTCTTAAACTATAATAAACTATAATAATTCTATAATTGGCTTTATATAACGCTATTATGACGTTCTGAGTGTTATGATAATATGATGATATTTGATTTGAATATAATTATAATATGTCGCTAATGTTATTATTGATTTATTCATAGAGCTACACTTTGCTTTAAATAAGAAATAAATATACTTAATAGAGGCTAAATCACGGTGTTACGATGTTTTAAGTTTAATCGGATTTGATAAATTTATTAAAAATAGCTCCAAAATCGTACCACCCGACATGCCTCTGGGTAGGGGCGTTCTGCGAAATTCGATTTTTGGCATACAGAAACCCCGTTCAAAAATTGGCCATTTTTCGCGTTTTTTGGCCTCCCCGTGCACAATTA---------------------------------------------------------------------------------------------------------------</ns2:sequence><ns2:name>AF118458.1_Leishmania_panamensis_isolate_loc28_kinetoplast_minicircle_DNA,_complete_sequence</ns2:name></ns2:Sequence><ns2:Sequence dsseqid="sq1480" id="sq1479"><ns2:sequence>GGGGTTGGTGTAATATAGTGGGCCGCGCACCCCGACTCGGGCTAGCTCTCGTGAAACTAGGCCTCTTAGAGGCTTGTTTTTTATAAAATTAAATCTTTGCGAATAAATAATTTATAAATTTAAATTGGTGTGGGATTTGAGTTGGTTGGTGATAATGATTGAATATAATTTGTTCTAATTAAATAATATCGTTTTGGTGTTATATTAGCTGTATGTTATTATTTATATTATTGCATTGGATCTATAATTATACTTTTAGTGATAGTCTATACTCGGTATTGGTATGGTGTTATATATGGTCTGAGATACGTAGAATAACTTGTAATATAATATATTCTATAATGAGTCAATACTAGCTCTATAACGTTTACATTGTCCCGATAATAAGATAACATAATAGTTTAATTCGAACACTGCATACTTTTAATAATATGATAACTTTAATTATTTATATGCAATTAATACTATGTTTAACACTTGATTACGGCTTTGATATATTTTGATTGAATTGTTGTGTGTTATAATACCATTGCTAATTTTATTTGATTATTAGAGCTAGATAAATTTTAAAATTAAATTTTATTACTGGACTGGTGATGGTGATAGACTACGTCAAAAATGACATAAAATCGTACCACCCGACATGCCTCTGGGTAGGGGCGTTCTGCGAAAACCGAAAAATGGCATACAGAAACCCCGTTCAAAAATTAGCCGAAAATCGCGTTTTTTGGCCTCCCCGTGCACAATTA-------------------------------------------------------------------------------------------------------------</ns2:sequence><ns2:name>AF118459.1_Leishmania_panamensis_isolate_loc29_kinetoplast_minicircle_DNA,_complete_sequence</ns2:name></ns2:Sequence><ns2:Sequence dsseqid="sq1482" id="sq1481"><ns2:sequence>GGGGTTGGTGTAATATAGTGGGCCGCGCATCCCAGCTCAGGTTAGAACTCGATAAAAGTGGCCTCTAAGAGGCTTGTTTTTATAAATTTAGATTTTAAATATTGTTTTGCTTTGGGAAAATTATTGTTCGCTAAATTAAACTAATCTCTGCACTACATATAGCTGGTATAGTAATGTTATAATATATTTAATGTAATGATATAATATTTAATTTAATAACGTTATTATCTCTCATATAGCTCCATCTATTATTTAATTTTATCGTAATGATAGTCTTAATGTGTTATAGGTTGGACATTACCAAATATATTAGTTACAACTTGCTATTCCTGGGTAATGAGTGATATTATTAGCCTAACATTGGATAACTGGACATGATACTATTATAATGATTGTAGTGTTATACATAATGCATGCATACTTATATTTCTTTGTTAACTTTGTTTATCTTTTGTGCTAAGCTATCGTGTACATCTTAGTGATAGTTTATTAAATGATAATATACTAGTGTTATAGTTAATAATAGACTGTCATTAGAGCTATAATTTAGCTATACTAGTGTGGTGGCGCTGTGTTAGAAATAATTATAAATCATCAAAATTAGGGTCAAAATCGTACCACCCGACATGCCTCTGGGTAGGGGCGTTCTGCGAAAACCGAAAAATGGCATACAGAAACCCCGTTCAAAAAATGCCCGAAAATCGCTATTTTTGGCCTCCCCGTGCACAATTA------------------------------------------------------------------------------------------------------------------------------</ns2:sequence><ns2:name>AF118460.1_Leishmania_panamensis_isolate_loc30_kinetoplast_minicircle_DNA,_complete_sequence</ns2:name></ns2:Sequence><ns2:Sequence dsseqid="sq1484" id="sq1483"><ns2:sequence>GGGGTTGGTGTAATATAGTGGGCCGCGCACCCCGACTCGGGCTAGCTCTCGTGAAAATAGGCCTCTGAGGGCTTATATTTTTATAATTCTAATTTTATTACGTTATTAGATAGCTAAACTAGATTTAAACTTATATTTTAATTTACTTCTTTGTTTAATTTATTGCATTACTTGCTTAATTGTGATAATTGATTTGATGGGATATTAAATGTTATAGTTCTATTACACTCTTAATACTACTATTCAATAATCTATCATTAGCTATACATCTTGCTCTATTATGGGTAAGATAATACTATCGAGTACATATTAATATTAATTACAATTGCTAATATAGGGTAATGAATAAACTATAACTATAATGGTTATGATAGTGAAGACTTAGATTTGATTATTATAAATAATGATTACTATAGTTTTGTTATTACTAGTTTATCTCTTTACTAATTTTATTTACTCTTTATGCTAAGTTAGTTTATTATTGGAGCTAATGTTTGATTTAATAATTGTTCTCTTGCGTTGCTGATTGATTAAATTTAAAAATAAAATTAATTCTTAGCTAACAGTGTTGCATTACGTTACTATGGGTTTAGTGATATCATCAAAAATGAGGGGAAAATCGTACCACCCGACATGCCTCTGGGTAGGGGCGTTCTGCGAAATTCGAATTTTGGCATACAGAAACCCCGTTCAAAAAATGCCCGAAAATCACGTTTTTTGGCCTCCCCCGTGCACAATTA----------------------------------------------------------------------------------------------------------------------</ns2:sequence><ns2:name>AF118461.1_Leishmania_panamensis_isolate_loc31_kinetoplast_minicircle_DNA,_complete_sequence</ns2:name></ns2:Sequence><ns2:Sequence dsseqid="sq1486" id="sq1485"><ns2:sequence>GGGGTTGGTGTAATATAGTGGGCCGCGCACCCCGGCTCAGGCTAGCTCCTCGAAAAGTAGGCCTCTCAGAGGCTTGTTTTTTAAATTTTAAATTTTTATTTTAATATTGGCTTTAGTGTTAGATTTGAATTAGATTTTAATATAGAACTGGTGATTATAAAGTTGATGATACATTGTGGCTATAAATTTGTTATTGATAATTAAATATTAGTGTTATTATAATTCTATTACTTGTTATACTCTATTTATACTTATTATAGCTCTACTCTGCACTGTTATAGTATTGGTTAGATGTGTTATTAGAATATCATAGAATATATTAATATTAACTTATATTATACCTAATTTGACACTAACATAGCTATAATGATAACATTGATGTATATAAAGTTTTAATAGTCAGTAATTATAATTGTGTTTAATAAATTTATATTATTAACTCTGCTTTGTTATTATATACTCACATTAGTTTTATCTTTTTGTCTATGTCATAGTTATGATTGGAACGCGTAATAGTTTCATTTATAAATTTAAATACAAACTTTATTCTAACATTAGCTATTAATAACTCTATTACACTGTGTTAGGCTGCAATAAAATTATAAAAATTTATAAAAAAGGGTTCGAAATCGTACCACCCGACATGCCTCTGGGTAGGGGCGTTCTGCGAAAACCGAAAAATGGCATACAGAAACCCCGTTCAAAAATTCCCCAAAATTCGCGTTTTTTGGCCTCCCCGTGCACAATTA-------------------------------------------------------------------------------------------------------------</ns2:sequence><ns2:name>AF118462.1_Leishmania_panamensis_isolate_loc35_kinetoplast_minicircle_DNA,_complete_sequence</ns2:name></ns2:Sequence><ns2:Sequence dsseqid="sq1488" id="sq1487"><ns2:sequence>GGGGTTGGTGTAATATAGTGGGCCGCGCACCTCGACTCGGGCTAGCTCTCGTGAAACTAGGCCTCTTAGAGGCTTGTTTTTTATTTTTTAGAATTTTATTTTTATTTTAGATATTTAATTTGTTATTTGTTATTGATTAGAACTTGGTTACGCTGATTTGTTAATAATAATTAATTTGGTTGATGTGCATGGTTTTGGAATGTGACGCGATAAGATGATAACTATATTATTTAATTTTATTGATGATATTCTGGTTATACTGCACTATAATGTCTCTCACTGTTTCGATAGCATCATTAGCCACTCATTACTGACTAATATATAAGTTATTCTATATATAAGGTGTTATAATGTAATATCATAATGATTTAATAATAATTCAATTTTAAATTTATTACTATACTGCTATTATTGTTTTATGTGATGATAGATTGATATTAAATTATTGATGTTGTTCTAGTTCGCACATTTTATTAATTTCTTTTTATATAAACTATATTCAGCTTTTGGTATTATTAATTTACTAGCTAGACACACATAATAAATAAAGTTAATTATTAAAATTAGATTGCTATGCTGTGTTACGAATGATGTTGCATTTTTATAAATTTCTAAAATTATGGCATAAAATCGTACCACCCGACATGCCTCTGGGTAGGGGCGTTCTGCGAAATTCGATTTTTGGCATACAGAAACCCCGTTCAAAAATTCCCCAAAATTCGCGTTTTTTGGCCTCCCCCGTGCACAACTA-----------------------------------------------------------------------------------------------------------</ns2:sequence><ns2:name>AF118463.1_Leishmania_panamensis_isolate_loc36_kinetoplast_minicircle_DNA,_complete_sequence</ns2:name></ns2:Sequence><ns2:Sequence dsseqid="sq1490" id="sq1489"><ns2:sequence>GGGGTTGGTGTAATATAGTGGGCCGCGCACCCCGACTCGGGCTAGCTCTCGTGAAAATAGGCCTCTGAGGGCTTATATTTTTATAATTCTAATTTTATTACGTTATTAGATAGCTAAACTAGATTTAAACTTATATTTTAATTTACTTCTTTGTTTAATTTATTGCATTACTTGCTTAATTGTGATAATTGATTTGATGGGATATTAAATGTTATAGTTCTATTACACTCTTAATACTACTATTCAATAATCTATCATTAGCTATACATCTTGCTCTATTATGGGTAAGATAATACTATCGAGTACATATTAATATTAATTACAATTGCTAATATAGGGTAATGAGTAAACTATAACTATAATGGTTATGATAGTTGAAGACTTAGATTTGATTATTATAAATAATGATTACTATAGTTTTGTTATTACTAGTTTATCTCTTTACTAATTTTATTTACTCTTTATGCTAAGTTAGTTTATTATTGGAGCTAATGTTTGATTTAATAATTGTTCTCTTGCGTTGCTGATTGATTAAATTTAAAAATAAAATTAATTCTTAGCTAACAGTGTTGCATTACGTTACTATGGGTTTAGTGATATCATCAAAAATGAGGGGAAAATCGTACCACCCGACATGCCTCTGGGTAGGGGCGTTCTGCGAAAATCGAATTTTGGCATACAGAAACCCCGTTCAAAAAATGCCCGAAAATCACGTTTTTTGGCCTCCCCGTGCACAATTA----------------------------------------------------------------------------------------------------------------------</ns2:sequence><ns2:name>AF118464.1_Leishmania_panamensis_isolate_loc41_kinetoplast_minicircle_DNA,_complete_sequence</ns2:name></ns2:Sequence><ns2:Sequence dsseqid="sq1492" id="sq1491"><ns2:sequence>GGGGTTGGTGTAATATAGTGGGCCGCGCATCCCAGCTCAGGTTAGAACTCGATAAAAGTGGCCTCTAAGAGGCTTGTTTTTATAAATTTAGATTTTAAATATTGTTTTGCTTTGGGAAAATTATTGTTCGCTAAATTAAACTAATCTCTGCACTACATATAGCTGGTATAGTAATGTTATAATTAGATTGTAATGTAATGATATAATATTTAATTTAATAACGTTATTATCTCTCATATAGCTCCATCTATTATTTAATTTTATTGTAATGATAGTTTTAATGTGTTATAGGTTGGACATTACCAAATATATTAGCTACAATTGCTATTTCTGGGTAATGAATTGATATTATTAGCCTAACATTGGATAACTGGACATGATACTATTATAATGATTGTAGTGTTATACATAATGCATGCATACTTATATTTCTTTGTTAACTTTGTTTATCTTTTGTGCTAAGCTATCGTGTACATCTTAGTGATAGTTTATTAAATGATAATATACTAGTGTTATAATTAATAATAGACTGTCATTAGAGCTATAATTTAGCTATACTAGTGTGGTGGCGCTGTGTTAGAAATAATTATAAATCATCAAAATTAGGGTCAAAATCGTACCACCCGACATGCCTCTGGGTAGGGGCGTTCTGCGAAAACCGAAAAATGGCATACAGAAACCCCGTTCAAAAAATGCCCGAAAATCGCTATTTTTGGCCTCCCCGTGCACAATTA----------------------------------------------------------------------------------------------------------------------------</ns2:sequence><ns2:name>AF118465.1_Leishmania_panamensis_isolate_loc44_kinetoplast_minicircle_DNA,_complete_sequence</ns2:name></ns2:Sequence><ns2:Sequence dsseqid="sq1494" id="sq1493"><ns2:sequence>GGGGTTGGTGTAATATAGTGGGCCGCGCACCCCGACTCGGGCTAGCTCTCGTGAAAATAGGCCTCTGAGGGCTTATATTTTTATAATTCTAATTTTATTACGTTATTAGATAGCTAAACTAGATTTAAACTTATATTTTAATTTACTTCTTTGTTTAATTTATTGCATTACTTGCTTAATTGTGATAATTGATTTGATGGGATATTAAATGTTATAGTTCTATTACACTCTTAATACTACTATTCAATAATCTATCATTAGCTATACATCTTGCTCTATTATGGGTAAGATAATACTATCGAGTTACATATTAATATTAATTACAATTGCTAATATAGGGTAATGAAGTAAACTATAACTATAATGGTTATGATAGTGAAGACTTAGATTTGATTATTATAAATAATGATTACTATAGTTTTGTTATTACTAGTTTATCTCTTTACTAATTTTATTTACTCTTTATGCTAAGTTAGTTTATTATTGGAGCTAATGTTTGATTTAATAATTGTTCTCTTGCGTATGCTGATTGATTAAATTTAAAAATAAAATTAATTCTTAGCTAACAGTGTTGCAATACGTTACTATGGGTTTAGTGATATCATCAAAAATGAGGGGAAAATCGTACCACCCGACATGCCTCTGGGTAGGGGCGTTCTGCGAAAATCGAATTTTGGCATACAGAAACCCCGTTCAAAAAATGCCCGAAAATCACGTTTTTTGGCCTCCCCGTGCACAATTA--------------------------------------------------------------------------------------------------------------------</ns2:sequence><ns2:name>AF118466.1_Leishmania_panamensis_isolate_loc48_kinetoplast_minicircle_DNA,_complete_sequence</ns2:name></ns2:Sequence><ns2:Sequence dsseqid="sq1496" id="sq1495"><ns2:sequence>GGGGTTGGTGTAATATAGTGGGCCGCGCACTCTCACTGAGGTTAGGATGGCGTGAAACTGGCCTCTAAGGCCTTATAAATTTTAAATTTAACTTTTGGTTGTCGATTAATGTTATTTTAAACTTGATAATATCTTTATTTTAAAAATTAAGTTTTATTTGGTTAATTGCGGTGGATAATATGCNTNATCAATATCATATTTAATTATTATGTTTATGTTTATGTTTATTCATATTACATCTATCGTATTCAGTCTTAGCTTTATTGGTTAGCTCAGTTATACATAGCTCCACGGTGTTATACGTATACTCTAATATAGAATATATTCTATATTAGATATATAGTAGTATTGAGTTACTATTATCACTATTATTGAACACATACATAGACTTATAACTATACTGATAGAGAACTATGATATACTGTGTAATAGAGTAGAGATATGAACTAAATAGTATTATAAATATATTATTACAATGTTATTAGCATCTATACTCGTGACAATAACTCTNTACGTCTTTATCTATTACATTTATTTACATTTTTGTTAACTTAATTTTATGTATCGGTTTGTTATGATGTTGTTTATAGTGGGATTATATTTTTAAATTTTATTAAATTCAGGTCAAAATCGTACCACCCGACATGCCTCTGGGTAGGGGCGTTCTGCGAAAACCGAAAAATGGCATACAGAAACCCCGTTCAAAAAATGCCCGAAAATCGCTATTTTTGGCCTCCCCGTGCACAATTA------------------------------------------------------------------------------------------------------------</ns2:sequence><ns2:name>AF118467.1_Leishmania_panamensis_isolate_loc50_kinetoplast_minicircle_DNA,_complete_sequence</ns2:name></ns2:Sequence><ns2:Sequence dsseqid="sq1498" id="sq1497"><ns2:sequence>GGGGTTGGTGTAATATAGTGGGCCGCGCATCCCAGCTCAGGTTAGAACTCGATAAAAGTGGCCTCTAAGAGCTTGTTTTTATAAATTTAGATTTTAAATATTGTTTTGCTTTGGGAAAATTATTGTTCGCTAAATTAAACTAATCTCTGCACTACATATAGCTGGTATAGTAATGTTATAATTAGATTGTAATGTAATGATATAATATTTAATTTAATAACGTTATTATCTCTCATATAGCTCCATCTATTATTTAATTTTATTGTAATGATAGTTTTAATGTGTTATAGGTTGGACATTACCAAATATATTAGTTACAATTGCTATTTCTGGGTAATGAGTGATATTATTAGCCTAACATTGGATAACTGGACATGATACTATTATAATGATTGTAGTGTTATACATAATGCATGCATACTTATATTTCTTTGTTAACTTTGTTTATCTTTTGTGCTAAGCTATCGTGTACATCTTAGTGATAGTTTATTAAATGATAATATACTAGTGTTATACTTAATAATAGACTGTCATTAGAGCTATAATTTAGCTATACTAGTGTGGTGGCGCTGTGTTAGAAATAATTATAAATCATCAAAATTAGGGTCAAAATCGTACCACCCGACATGCCTCTGGGTAGGGGCGTTCTGCGAAAACCGAAAAATGGCATACAGAAACCCCGTTCAAAAATAGCCCGAAAATCGCGTTTTTTGGCCTTCCCCGTGCACAATTA-----------------------------------------------------------------------------------------------------------------------------</ns2:sequence><ns2:name>AF118468.1_Leishmania_panamensis_isolate_loc98_kinetoplast_minicircle_DNA,_complete_sequence</ns2:name></ns2:Sequence><ns2:Sequence dsseqid="sq1500" id="sq1499"><ns2:sequence>GGGGTTGGTGTAATATAGTGGGCCGCGCACCTCGACTCGGGCTAGCTCTCGTGAAACTAGGCCTCTTAGAGGCTTGTTTTTTATTTTTTAGAATTTTATTTTTATTGTAGATATTTAATTTGTTATTTGTTATTGATTAGAACTTGGTTACGCTGATTTGTTAATAATAATTAATTTGGTTGATGTGCATGGTTTTGGAATGTGACGCGATAAGATGATAACTATATTATTTAATTTTATTGATGATATTCTGGTTATACTGCACTATAATGTCTCTCACTGTTTCGATAGCATCATTAGCCACTCATTACTGACTAATATATAAGTTATTCTATATATAAGGTGTTATAATGTAATATCATAATGATTTAATAATAATTCAATTTTAAATTTATTACTATACGCTATTATTGTTTTATGTGATGATAGATTGATATTAAATTATTGATGTTGTTCTAGTTCGCACATTTTATTAATTTCTTTTTATATAAACTATATTCAGCTTTTGGTATTATTAATTTACTAGCTAGACACACATAATAAATAAAGTTAATTATTAAAATTAGATTGCTATGCTGTGTTACGAATGATGTTGCATTTTTATAAATTTCTAAAATTATGGCATAAAATCGTACCACCCGACATGCCTCTGGGTAGGGGCGTTCTGCGAAATTCGATTTTTGGCATACAGAAACCCCGTTCAAAAATTCCCCAAAATTCGCGATTTTTGGCCTCCCCGTGCACAATTA-------------------------------------------------------------------------------------------------------------</ns2:sequence><ns2:name>AF118469.1_Leishmania_panamensis_isolate_loc158_kinetoplast_minicircle_DNA,_complete_sequence</ns2:name></ns2:Sequence><ns2:Sequence dsseqid="sq1502" id="sq1501"><ns2:sequence>GGGGTTGGTGTAATATAGTGGGCCGCGCACTCTCACTGAGGTTAGGATGGCGTGAAACTGGCCTCTAAGGCCTTATAAATTTTAAATTTAACTTTTGGTTGTCGATTAATGTTATTTTAAACTTGATAATATCTTTATTTTAAAAATTAAGTTTTATTTGGTTAATTGCGGTGGATAATATGCGTAATCAATATCATATTTAATTATTATGTTTATGTTTATGTTTATTCATATTACATCTATCGTATTCAGTCTTAGCTTTATTGGTTAGCTCAGTTATACATAGCTCCACGGTGTTATACGTATACTCTAATATAGAATATATTCTATATTAGATATATAGTAGTATTGAGTTACTATTATCACTATTATGGGACACATACATAGACTTATAACTATACTGATAGAGAGCTATGATATACTGTGTGATAGAGTAGGGATATGAATTAAATAGTATTATAAATATATTATTACAATGTTATTAGCATCTATACTCGTGACAATAACTCTCTGCGTCTTTATCTATTACATTTATTTACATTTTTGTTAACTTAATTTTATGTATCGGTTTGTTATGATGTTGTTTATAGTGGGATTATATTTTTAAATTTTATTAAATTCAGGTCAAAATCGTACCACCCGACATGCCTCTGGGTAGGGGCGTTCTGCGAAAACCGAAAAATGGCATACAGAAACCCCGTTCAAAAAATGCCCGAAAATCGCTATTTTTGGCCTCCCCGTGCACAATTA------------------------------------------------------------------------------------------------------------</ns2:sequence><ns2:name>AF118470.1_Leishmania_panamensis_isolate_loc168_kinetoplast_minicircle_DNA,_complete_sequence</ns2:name></ns2:Sequence><ns2:Sequence dsseqid="sq1504" id="sq1503"><ns2:sequence>GGGGTTGGTGTAATATAGTGGGCCGCGCACTCTCACTGAGGTTAGGATGGCGTGAAACTGGCCTCTAAGGCCTTATAAATTTTAAATTTAACTTTTGGTTGTCGATTAATGTTATTTTAAACTTGATAATATCTTTATTTTAAAAATTAAGTTTTATTTGGTTAATTGCGGTGGATAATATGCGTAATCAATATCATATTTAATTATTATGTTTATGTTTATGTTTATTCATATTACATCTATCGTATTCAGTCTTAGCTTTATTGGTTAGCTCAGTTATACATAGCTCCACGGTGTTATACGTATACTCTAATATAGAATATATTCTATATTAGATATATAGTAGTATTGAGTTACTATTATCACTATTATTGAACACATACATAGACTTATAACTATACTGATAGAGAACTATGATATACTGTGTAATAGAGTAGAGATATGAACTAAATAGTATTATAAATATATTATTACAATGTTATTAGCATCTATACTCGTGACAATAACTCTCTACGTCTTTATCTATTACATTTATTTACATTTTTGTTAACTTAATTTTATGTATCGGTTTGTTATGATGTTGTTTATAGTGGGATTATATTTTTAAATTTTATTAAATTCAGGTCAAAATCGTACCACCCGACATGCCTCTGGGTAGGGGCGTTCTGCGAAAACCGAAAAATGGCATACAGAAACCCCGTTCAAAAAATGCCCGAAAATCGCTATTTTTGGCCTCCCCGTGCACAATTA------------------------------------------------------------------------------------------------------------</ns2:sequence><ns2:name>AF118471.1_Leishmania_panamensis_isolate_loc97_kinetoplast_minicircle_DNA,_complete_sequence</ns2:name></ns2:Sequence><ns2:Sequence dsseqid="sq1506" id="sq1505"><ns2:sequence>GGGGTTGGTGTAATATAGTGGGCCGCGCACTCTCACTGAGGTTAGGATGGCGTGAAACTGGCCTCTAAGGCCTTATAAATTTTAAATTTAACTTTTGGTTGTCGATTAATGTTATTTTAAACTTGATAATATCTTTATTTTAAAAATTAAGTTTTATTTGGTTAATTGCGGTGGATAATATGCGTAATCAATATCATATTTAATTATTATGTTTATGTTTATGTTTATTCATATTACATCTATCGTATTCAGTCTTAGCTTTATTGGTTAGCTCAGTTATACATAGCTCCACGGTGTTATACGTATACTCTAATATAGAATATATTCTATATTAGATATATAGTAGTATTGAGTTACTATTATCACTATTATTGAACACATACATAGACTTATAACTATACTGATAGAGAACTATGATATACTGTGTAATAGAGTAGAGATATGAACTAAATAGTATTATAAATATATTATTACAATGTTATTAGCATCTATACTCGTGACAATAACTCTCTACGTCTTTATCTATTACATTTATTTACATTTTTGTTAACTTAATTTTATGTATCGGTTTGTTATGATGTTGTTTATAGTGGGATTATATTTTTAAATTTTATTAAATTCAGGTCAAAATCGTACCACCCGACATGCCTCTGGGTAGGGGCGTTCTGCGAAAACCGAAAAATGGCATACAGAAACCCCGTTCAAAAAATGCCCGAAAATCGCTATTTTTGGCCTCCCCGTGCACAATTA------------------------------------------------------------------------------------------------------------</ns2:sequence><ns2:name>AF118472.1_Leishmania_panamensis_isolate_loc148_kinetoplast_minicircle_DNA,_complete_sequence</ns2:name></ns2:Sequence><ns2:Sequence dsseqid="sq1508" id="sq1507"><ns2:sequence>GGGGTTGGTGTAATATAGTGGGCCGCACACCCCGGGCTGAGTTAGGATTGGTAAAATATGGCCTCTAAGAGGGTTGTTACGAGCTTATCTAACTATAATCGCGAATAAACTTGGGTGTTACATNATTTTAGTTGTTATATTTAGTTAAATTGATATTATTACCCGCATTGCGGTATTATTATACTATATTAGTACTCGCATAGCGATACGATACTAACATTAGTAATAAATATGTTCCTGATAGTGTAATAAGATTGTATACCATTGTGATATCGATGTTACATCATAACCATAGTCTATATAGCTTCCCTTTAATATCAATATAAGTTGTAGTTGTAGTATTAGGTTAGTATCATTGTTAGTAATACATTATTATACTCTCTACATACTCATAGTTCGGCTTACATTATTTAGTTTTAATTGATTTTATAATTTAAGTTTTACTATGGTATCACTGTTATTATTTCTTGATTATAAGATTACAACTTTTATTTTCTTTATTTACTTGTGTGTTAGCTTTGATGCCGCTGTGTCGCGTAGATAAAAATGATTGCGTAAATGAAATAATAGGTTTGATAAGACGCTATACTTTTTCTAAAATTTATAAAAATAGGGTCGAAATCGTACCACCCGACATGCCTCTGGGTAGGGGCGTTCTGCGAAAACCGAAAAATGGCATACAGAAACCCCGTTCAAAAATAGCCCAAAAATCGCGTTTTTTGGCCTCCCCGTGCACAATTA---------------------------------------------------------------------------------------------------------------------</ns2:sequence><ns2:name>AF118473.1_Leishmania_panamensis_isolate_loc165_kinetoplast_minicircle_DNA,_complete_sequence</ns2:name></ns2:Sequence><ns2:Sequence dsseqid="sq1510" id="sq1509"><ns2:sequence>GGGGTTGGTGTAATATAGTGGGCCGCGCACTCTCACTGAGGTTAGGATGGCGTGAAACTGGCCTCTAAGGCCTTATAAATTTTAAATTTAACTTTTGGTTGTCGGTTAATGTTGTTTTAAACTTGATAATATCTTTATTTTAAAAATTAAGTTTTATTTGGTTAATTGCGTTGGGTAATATGTGTAATCAATATCATATTTAATTATTATGTTTATGTTTATGTTTATTCATATTACATCTATCGTGTTCAATCTTAGCTTTATTGGTTAGCTCAGTTATACATAGCTCCACGATGTTATACGTATACTCTAATATAGAATATATTCTATATTAGATATATAGTAGTATTGAGTTACTATTATCACTATTATTGGACACATACATAGACTTATAACTATACTGATAGAGAGCTATGATATACTGTGTGATAGAGTAGGGATATGAATTAAATAGTATTATAAATATATTATTACAATGTTATTAGCATCTATACTCGTGACAATAACTCTCTGCGTCTTTATCTATTACATTTATTTACATTTTTGTTAACTTAATTTTATGTATCGGTTTGTTATGATGTTGTTTATAGTGGGATTATATTTTTAAATTTTATTAAATTCAGGTCAAAATCGTACCACCCGACATGCCTCTGGGTAGGGGCGTTCTGCGAAAACCGAAAAATGGCATACAGAAACCCCGTTCAAAAAATGCCCGAAAATCGCTATTTTTGGCCTCCCCGTGCACAATTA------------------------------------------------------------------------------------------------------------</ns2:sequence><ns2:name>AF118474.1_Leishmania_panamensis_isolate_loc173_kinetoplast_minicircle_DNA,_complete_sequence</ns2:name></ns2:Sequence><ns2:Sequence dsseqid="sq1512" id="sq1511"><ns2:sequence>ATTATAACATTCTATAGTGCTGTAAAACTATTTAATAAAAATAATATCCAAACTTTAAAACTAATTTTAATAAATACATTTTAGTAAATATAAACGCATCAAACAGGTAACATAGTAATAATCAAGTCCAAGTAATAAAATAAAAATAAAAATAAGTGTAATAACAAGTCAAAGAGTATATCAAACAACATTATCAAACAACAGAACTATAGAGTTATCATTAGTGTTATCATCGTCTAATACATATAATAACATCATAGTGCTACATATGTAATATATATTGTAACTAATATGGAGCTATTACTATAACTAATACAGAGCAGACACTATTACTATTATGAACAACGTATACAATAGTAGCATTACCAATATTAAATTTATATATAACAATGATATCAACTAGGAACAATATAAAAACTAAATTAGAGCTAAATATTTAATAAATTATTATTAATAATATAATATAACACCCAATCTAGTCATTAGNTTAACCGTTATTATTCCCATTCCCAAATTTAAAATTTTAAATTTTTTAAGGCCTCTTAAGAAGGCCCTAAGTTNCCCCCGAGGAGGCCTAGGCCCCCGAAGTTCNGGGGGTGGCCNCCCCTAATTGTGCACGGGGAGGCCAAAAAACGCGAATTTTGGGGTATTTTTGAACGGGGTTTCTGTATGCCAAAAATCGAATTTCGCAGAACGCCCCTACCCAGAGGCATGTCGGGTGGTACCGATTTTAACCCCAATCTCGAGGA-------------------------------------------------------------------------------------------------------------</ns2:sequence><ns2:name>AY366071.1_Leishmania_panamensis_strain_1166_kinetoplast_minicircle_DNA,_complete_sequence</ns2:name></ns2:Sequence><ns2:Sequence dsseqid="sq1514" id="sq1513"><ns2:sequence>TAAAAATATTTTATCTCAGTGGTGTTATGCTGCATCTAGAACATTTATTTTTTATAAAATCTCAAAAATAGAGACCCAAATCGTACCACCCGACATGCCTCTGGGTAGGGGCGTTCTGCAAAATCGCAAAAAACGCATACAGAAACCCCGTTCAAAAAATGCCCAAAAATCGTGTTTTTCGGCCCACCCGTGCACAATTAGGGGTTGGTGTAATATAGGCGGCGCGTCACATCGGCTCGGGCTAGGAGGTTGCGAAACAGGCCTCTGAGGGCTTATAATTTTGGATTCTAATCTTGGATGGGATATAATGTTAGTTTTATGTTTATTTTAGAAGATAAATTTATTTTAATTATTATTTGCTATCTAGTTCTTGTTAGCGTTGGTTAGTAATGATTTGAATTTATTAATTTAATTATTTAACTATATCGATACTATTATGCACTGTATATGGAACTATGATGCTACTATTATCTAGCCTATGATAGTACTGGGTTAGTATGGGTAATGAGTATAGAATAAGTTAATATTAATATAAGTTACGCATATTTCACGTGTTATTATTAGATTTTAATACTAGCCAAGTTTGAGTCTATAGTTTCGTGGCAATGATATTATTATTTAATAAATTTATAGTTTGATAATTATATAGCTCACATCTACACTTTCTATTCTCTATCTTGGCTATTATCTTATTATCTCGTTCAAAGCTAGTTATACATTACGCACATTGATTATATAAATTTGATAAA-------------------------------------------------------------------------------------------------------------</ns2:sequence><ns2:name>KY699400.1_Leishmania_naiffi_strain_MDAS/BR/79/M5533_clone_LEM2204_1_minicircle_kinetoplast,_complete_sequence</ns2:name></ns2:Sequence><ns2:Sequence dsseqid="sq1516" id="sq1515"><ns2:sequence>CGATGTTAGATAATATTATTAGACTTGCTCCGTGTTATATCTTTACAGATTTAATAAAATGTTAAAAATACCGCACCAAATCGTACCACCCGACATGCCTCTGGGTAGGGGCGTTCTGCAAAATCGCGATTTTCGCATACAGAAACCCCGTTCAAAAAATCCCCAAAAATCGTGTTTTTTGGCCTCCCCGTGCACAATTAGGGGTTGGTGTAATATAGTCCGGGGCGCACACACACTCGAGCTAGGATCATAAAAATATGGCCTCTTAGAGGCTTGTTTCGTCGCATTACAGCTGTTTTGAGCTAATAAATTTATATTTTAATTTCACTTCATAATAGACTTGGATATGCGTCATTAGATAATAAAATTTGTAATAATATTTTTTAATTCAAGGTATACTAGAGTTGTAATGTTGTTTGATAAAGTTAGTATCTAGTTTGCTCGATGATAATAATATTGTGCACCGCTATTACATCTATTGACTCATTATTGCACTAATATAAATAGCAATTAGTAATACCTCATAATACTATATCTATCAATGTTATACGCGCATACACTATGACAACTATCGGCTATAAACTTTATAATGCTACGTTGTATGGTTAGCAATGATTAGTAAATTTATAACTTTAATTATATAATACTTTTCTTATTCATCGTTATAATCTTATTTTACTAATTATGTTCTATGATAGTGCTCGCTTGT-----------------------------------------------------------------------------------------------------------------------------------------------------</ns2:sequence><ns2:name>KY699401.1_Leishmania_naiffi_strain_MDAS/BR/79/M5533_clone_LEM2204_2_minicircle_kinetoplast,_complete_sequence</ns2:name></ns2:Sequence><ns2:Sequence dsseqid="sq1518" id="sq1517"><ns2:sequence>AAATAAATTTACTTTATCACTGTTATTATGCCAGAAAATAATTTAATTAATTTTATAAAATCCAAAAAATGCCTATCAAATCGTACCACCCGACATGCCTCTGGGTAGGGGCGTTCTGCAAAATCGCGTTTTTGGCATACAGAAACCCCGTTCAAAAATTCCCCAAAAATCGTGTTTTTTGGCCTCCCCGTGCACAATTAGGGGTTGGTGTAATATAGTCCCGCGCGCATCACAACCTGGGCTAGCCTGCCTCATTATAGGCCTCTCAGAGGCTTGTTTTATGTGATTCTAAAATTTAAACTTGTTTTTGGCTTTTGAAATTAATAATTTTTATTTTTAAGTTTTGATGTGGCTTTGGGACTTAGATGAATAAAATATTTAAATTGAAATAATAATGTTATTCGAATCGTTGCATAAATATAACTGTCTATTAGAATATTATAATGTCGCTATGAGTATACTATTATCTCTGCTCGATAGTGTTATAGTAGTAATAGGGCTAGTTCCCTTTAATATGAACTTATATTGTAATATGTTAGTAACCCTGTAGTAATAGTATAATGCTAACGATATCACAACGGTAATAACTATATTTTTATAAACTAGACTTACACTATACATTGTTATGCTCAATACTCTATAAATTTTTATTATTAATCTTTGCTGTTCGATATACTAGTTACTCGCTAATAATTAACTATATAGTTGTTCTAATCATTACTAGTCTAGCTATTATCAA-----------------------------------------------------------------------------------------------------------------------</ns2:sequence><ns2:name>KY699402.1_Leishmania_naiffi_strain_MDAS/BR/79/M5533_clone_LEM2204_3_minicircle_kinetoplast,_complete_sequence</ns2:name></ns2:Sequence><ns2:Sequence dsseqid="sq1520" id="sq1519"><ns2:sequence>AAATAATTTTATTTATTCAGTGGTGTTAGTGTTGCATGAGTTTATAAATTTTATCAATACCTCGAAAATTGAGGTCAAAATCGTACCACCCGACATGCCTCTGGGTAGGGGCGTTCTGCAAAATCGCAAAAATCGCATACAGAAACCCCGTTCAAAAAATGCCCGAAAATCACGTTTTTTGGCCTCCCCGTGCACAATTAGGGGTTGGTGTAATATAGGCGGCGCGTCACATCGTCTCGGGCTAGGATGGGTGGGAACAGGCCTCTGAGGGCTTATGTTTTTGGAAATCTAACTTTGATGCAATATGTTTTGGATAAATTGATTTTATAGTTTAATTATTAGCTAGTTATTGCTATGCTCGATGTTGTGCTATGATGTATCTGGCTAGTATAGATATAAATTTTATAATTATGTTAATAGTATGTCATCTTAGTATACTATATAGTGAGGTTAGTGATGTGATACACGTGTTACCCTGTAATGGGTTGAGCTAATACTAGAATTTAGATATTAATATTAATTACAATTGCTAATATGGGGTAATGAGTCTACTATAGCTACATTGAACTGCACTCATCGATAACATAGAGTTGATAGTATACATATAGTTGTTATTATAGCATTACTAGTGTTATATCTTTTTATTAATTTTATCTACTCTCTGTGCTAAGCTAGTTATAATGATAGCAAAGTTAGCTAGTTAAATACTAGTTCAACATAAAGTTAATAATTAAATTTAA----------------------------------------------------------------------------------------------------------------------</ns2:sequence><ns2:name>KY699403.1_Leishmania_naiffi_strain_MDAS/BR/79/M5533_clone_LEM2204_4_minicircle_kinetoplast,_complete_sequence</ns2:name></ns2:Sequence><ns2:Sequence dsseqid="sq1522" id="sq1521"><ns2:sequence>GTTTTGATTCGAACATAAAATATAAAAATCTTTCCAATGCGTTGTTACTCTGTGTTAGGATAGCAAAAATGACCATAAAATCGTACCACCCGACATGCCTCTGGGTAGGGGCGTTCTGCAAAATCGCAAAAATCGCATACAGAAACCCCGTTCAAAAAATGCCCAAAAATCGCGTTTTTCGGCCCACCCGTGCACAATTAGGGGTTGGTGTAATATAGTCGGGGCGGCACACACACTCGGGCTAGGATGGCTGGAAACAGGCCTCTAAGAGGCTTAAAATTATAGTTTCTAACTTTTAAACTGCTATTATGCTTTTGATTTGAATTTTATTATTTATTTTATTTTATTGTTGCTAATATGCCGCTAAACTGTGCTATTAGATAATAATATTGCTTGGATAATGCTATGTTGTTTGATTGATAATAAATTTAAACTTTTATATGATTATGTTCTCGCGTTGTATCTCAATGTTATGCTTATAGTAACACATGGTTATAACTAGCCTCAATACTAATTGTAACTTATTCTGTACTAGTAATACACTATCTATAATACATCATAATACTACACGTTACCCTCTATATACTCGTTCATTATAACTATAAAGTTTATTTTTAATTTAATTATAATAGTTCTCTTCGTGTTAATAATTTATCTTATTGGTTTTATTTAACTAAGTTTGATTATATCTTTCGCTAACCTATACTATTATGCGCTAGACACACTAGTTTATAAAATTA----------------------------------------------------------------------------------------------------------------------</ns2:sequence><ns2:name>KY699404.1_Leishmania_naiffi_strain_MDAS/BR/79/M5533_clone_LEM2204_5_minicircle_kinetoplast,_complete_sequence</ns2:name></ns2:Sequence><ns2:Sequence dsseqid="sq1524" id="sq1523"><ns2:sequence>TAAAATAATTTTAAATAATTTATAACTTTACAATTTCATAGTAAGGAGTCGAGACATTACCTCGTAAAATTGGTATAAAATCGTACCACCCGACATGCCTCTGGGTAGGGGCGTTCTGCAAAATCGCGAAAATCGCATACAGAAACCCCGTTCAAAAAATCCCCAAAAATCGCGTTTTTTGGCCTCCCCGTGCACAATTAGGGGTTGGTGTAATATAGTCGGGGGCGCACACACTCTCAGGTTAGGATGCCTCGAAACAGGCCTCTTAGAGGCTTGATTTTATGAATTGAAAGCATAGACAGAATAAATTAAATTTTAACTTTGAATTGAGATTGTTTCGCGCTGTTATGGCTGTGATATTATTATTTGATTAGTAAAGTTTAATTGAGCTAATTTAAATCTAATGTTAGCCTTGGTTATGTGGCTATATTTTATAGTTAATGAATTTATAATAATTTATTGTCTATGTTATCTCGTCATAGTTTAGATAGAGTCATTACCCTGTATTACTAGAATAAACTAATATATATGTTATATTGCACTAGATATTACCTCATCTATACTATTAACTTTGATAATGCTAGCGATACATAGTAATACGTTGTTATAGTATACATTAGATTATATTTTTATATTCTTTTAATTACTCTCATTGTTATTTGTGATTACTAGCTTTACATTGATTACTCTAACTTGATAAATAAATTTTACTAGTACTGCACTTGTATGCATGACGTTGATATTGACAAA------------------------------------------------------------------------------------------------------------</ns2:sequence><ns2:name>KY699405.1_Leishmania_naiffi_strain_MDAS/BR/79/M5533_clone_LEM2204_6_minicircle_kinetoplast,_complete_sequence</ns2:name></ns2:Sequence><ns2:Sequence dsseqid="sq1526" id="sq1525"><ns2:sequence>AATAAACTTAAATAAAATTTTACTAAACTGTGTTACGCATGCATAGAGTTTGACAAAATATTATAAAATTGGGGACCAAATCGTACCACCCGACATGCCTCTGGGTAGGGGCGTTCTGCAAAATCGCGTTTTTCGCATACAGAAACCCCGTTCAAAAATTGGCCGAAAATCGTGTTTTTTGGCCTCCCCGTGCACAATTAGGGGTTGGTGTAATATAGTCCGGGGCGCACACACACTCGAGCTAGCCTGGTGGAAAAGTGGCCTCTGAGGGCTTATAAAATTAAATTTTGTCGTCTCTCGGATGTTATGTTGTTTTTAGATTATAATTTGACTTTAGATTTTATAATTTTATATTTATTTGCTTGTCTATGTTGTTCTAATATGGCACTGGTAATAGCGTTGATTATATTGATTATTGTATAGTATTATTTTATGTATAATTATTTTAATAGTTATAGTTAGTGATGATGTCGCTAGCGAGTATGGTATTGAGTAGATAATAGAATAAGCATAGAATAAGTTATGTTTAATATATAGTACTATTATACACTATACTATCATTATGCTCACTATCGGCTAAACTATACTCTATGTTAACTATACTATGTAGTTCGATGCGTTGTATAATTTAAATAATATTAATTTTATTATTTGTAATCTATAGCTTATCTTATTCATACTGCATTGCAATGATATCTAACTAGTTTTATAATTAGAACGTTACTAGTAATAACTTTAAA----------------------------------------------------------------------------------------------------------------------</ns2:sequence><ns2:name>KY699406.1_Leishmania_naiffi_strain_MDAS/BR/79/M5533_clone_LEM2204_7_minicircle_kinetoplast,_complete_sequence</ns2:name></ns2:Sequence><ns2:Sequence dsseqid="sq1528" id="sq1527"><ns2:sequence>CTAGTAATTATAATATTTTTGTTATATGAGGTGTGTTATGTCTATCATAAAATTAAAATTTGCTAAAATTCGAGATAAAATCGTACCACCCGACATGCCTCTGGGTAGGGGCGTTCTGCAAAATCGCGTTTTTCGCATACAGAAACCCCGTTCAAAAATTCGCCAAAAATGGCGTTTTTCGGCCCACCCGTGCACAATTAGGGGTTGGTGTAATATAGGCGGCGCGTCACATCGGCTCGGGCTAGGATGGCTGGAAACAGGCCTCTTAGAGGCTTACTTTTTAGATTTTAAATATTTTCTAATTAGAAGTTAAATTTAAAGTTTAATTTGAGATAAAGTTGCGTTATGGTGTTATAATATTAATTATTTTAGTGATTAGTTTTGATTTTAATAAATTAGTGTGAGACTAGTTTTGTTATTGGTATGGTTGAGGATATAATTATAAGTTTTAATCGTTAGTTATAAAATTGATAGTATTATGCTGGTAACCCTGAAATAGCTAAAATAGAGCAATTACAACTAATATAAAAGGGTAATATCTAGTGTATTATAATGTTATAACGTAGATAGCTTATTATGTCAATGTTACTATTATTCGTCGCTACTATTATATATCTATTCATTACTAACCTATACTATGCGCACACTGACTAGTCTATGTATATATTTTATTTTATTACATTTTACATTCTCGAGTAAACTTTGTTATGCGTGATAATATTATGCTCTTAGATGTGAG-----------------------------------------------------------------------------------------------------------------------</ns2:sequence><ns2:name>KY699407.1_Leishmania_naiffi_strain_MDAS/BR/79/M5533_clone_LEM2204_8_minicircle_kinetoplast,_complete_sequence</ns2:name></ns2:Sequence><ns2:Sequence dsseqid="sq1530" id="sq1529"><ns2:sequence>GTAACAATGAGTTTATATTTTAAAAAATAATTTAATTTTACCATGTTATGCTGCATTATACTCGAAAAAATCTAATAAAATCGTACCACCCGACATGCCTCTGGGTAGGGGCGTTCTGCAAAATCGCAAAAATCGCATACAGAAACCCCGTTCAAAAAATGCCCAAAATTCGCGTTTTTTGGCCTCCCCGTGCACAATTAGGGGTTGGTGTAATATAGTCCGGGGCGCACACACACTCGAGCTAGGATGCCTCATTATAGGCCTCTCAGAGGCTTGTTTGCCGCGTTTTAATATGAATTTAATAAATTTATTTTATTAGTTATATTTTCACTTTTAATTTCGCTAAGTTGTCTTTGTTAGATAATATTGTTAGCTTGGTAAGGATAGATTAAAGTGTAATGTGTTTATGATTGCGCTAGAGATAATAGTTTTGATTAGATAAAGTTGCTGCTCTATGTGATTATGTCAATGCATGAACTGTATGATAACATGGTATTACTAGATATGCCACATATAGAATATATTCTATATCTAATATGACTAGATAGGTATATTACTAGGTTACATAAGATTATTAATTTTATATAATGCATACTAACCGTTACTATACTAGAACTAGCGGTGCACTAATTATATAGTATTGATATAGTAGTGTTGTTATTATATATGACACTTATATATTCTCTTTTATCTTTTACGATGCTTTTACTACTCTGCATTATTAGCTTTAATTAGCATCACTATGTTA--------------------------------------------------------------------------------------------------------------</ns2:sequence><ns2:name>KY699408.1_Leishmania_naiffi_strain_MDAS/BR/79/M5533_clone_LEM2204_9_minicircle_kinetoplast,_complete_sequence</ns2:name></ns2:Sequence><ns2:Sequence dsseqid="sq1532" id="sq1531"><ns2:sequence>GCTATCTGATAAATAATTTTAAAAATAAATTTTATAATCCTGTGTTACTGCTCAATAATCTTATGAATTTGGCTATAAAATCGTACCACCCGACATGCCTCTGGGTAGGGGCGTTCTGCAAAATCGCGTTTTTCGCATACAGAAACCCCGTTCAAAAAATGCCCAAAATTCGCGTTTTTTGGCCTCCCCGTGCACAATTAGGGGTTGGTGTAATATAGGCGGCGCGTCACATCGGCTCGGGCTAGGATGGCTGGAAACAGGCCTCTTAGAGGCTTAAATTTTATTTTCTAACTTAGCTCTGCATTTGATGGTTAATATTAATTTATAATTTAGCTAGTTAGTTATCTGTGTGCATGCTAGTATAATATTAGCTAGTTTGGTAAAGTTAATTAAATAGTATATGCGTGTGAGTTGTTAGTTTATTATATGATTATATTTATTTTTATCGTTGTATATCATTAGCTTATCACTCGGCATTATACTATGGGTTACATCGATATAGGCTAGTCATATTAGTTACAATATAAGTTATTCTATAGTTTTTGGCTATTATACCATGTTAAGCTAGTTTTAATAATTTTATATAAACTGTTCGATATAATAATTTAATATACTATGTTATACCATACATTGGCATATACTTTACTATTACGAGCTGGCTTAGTTATAAATTTATTACATCATACTAACGCTACTCTTTGCTATAACTATAATTTTACTTTTTAATTTCTAGTGTTACCATT-------------------------------------------------------------------------------------------------------------------</ns2:sequence><ns2:name>KY699409.1_Leishmania_naiffi_strain_MDAS/BR/79/M5533_clone_LEM2204_10_minicircle_kinetoplast,_complete_sequence</ns2:name></ns2:Sequence><ns2:Sequence dsseqid="sq1534" id="sq1533"><ns2:sequence>TTATAAAAGTTTTTATTTATCTTTGTGATGTGTCTTTGCCTAAGGAGTCGACTCCTTACCCCGCAAAAATGGGGGTCAAATCGTACCACCCGACATGCCTCTGGGTAGGGGCGTTCTGCAAAATCGCGTTTTTCGCATACAGAAACCCCGTTCAAAAATTCCCCAAAAATCGCGTTTTTTGGCCTCCCCGTGCACAATTAGGGGTTGGTGTAATATAGTCCGGGGCGCACACACACTCGGGTTAGGATGCTGCAAAACTGGCCTCTAAGGGCTTATAAAATTTAATTTTAATCGTGGATGGGAATATGATGAGAATATAAAATAATAAATTTGGTTTTGCCTTGTCTAGTAATGATTGGCGTGCATATAGATATAATTAGAATAATAAAATAGTTCTATCACGAGGCTAGTATAATGTTACTATTACGTATGGATATTGTTTCTAATTTAGTATAACATTTTATCTAATGCTAGCTCTATGGTGTTAGTAGTGTTACATTAGCTACATATTACAATATATATTGTAATATATGGGTAATGTGTTACCTATAGTATACTATACATTCGAAACTTAGAACTATACATTAGCTCATTATATGCTAACATTGAGCCGATAGATTTGAATTAGATAGTAATAATATCAATTATGTATAAGCTTAACAATATTTATATTTAATAATATTAATGCCTTATTAGCTCTAGTCTGCCTTGAATACTCTCTTAATAATTTTATTTCTTTTTA--------------------------------------------------------------------------------------------------------------------</ns2:sequence><ns2:name>KY699410.1_Leishmania_naiffi_strain_MDAS/BR/79/M5533_clone_LEM2204_11_minicircle_kinetoplast,_complete_sequence</ns2:name></ns2:Sequence><ns2:Sequence dsseqid="sq1536" id="sq1535"><ns2:sequence>ATAATAACTTTATCTGTACCGTGTTATGCTAGTGTTAGAACTTTATTAAATTTATATTTTTCTCAAAAACAGCTATAAAATCGTACCACCCGACATGCCTCTGGGTAGGGGCGTTCTGCAAAATCGCAAAAATCGCATACAGAAACCCCGTTCAAAAAATGCCCAAAATTCGCGTTTTTCGGCCCACCCGTGCACAATTAGGGGTTGGTGTAATATAGGCGGCGCGTCACATCGGCTCGGGCTAGGATGGCGTGAAACAGGCCTCTGAGGGCGTATAAAATTCAAAACTAAACTTTGGCGCAGAATAATATTGATTTTGAGTTATAATTGTTTTTGTTTTTTAAAATTTATAATTATTTGTTTGCGAGTGGTTAGATATAGTTATTGAATATAGATTTGATATGTCATAATTGATTTATATAATTTATTATTACAATTTTATTATTATGCTTATTGACGAAGATAGAACTGTATAGCTTGAGTGGTTAGGCTGTATTATGAGTAGATAGTAATATAGAATATATTTGATATTAATATGTAGCATATTGACTGGTAACCTATTACTATGACTTTGAATGCTAGTGTCACTAACGATAATAATAACTTTTAATAAAATTATATAATATACATGGTCTAATGAATACACTTAGATTGGTATATGCGTTGACGATAATAAGTTTATAATAATTATACTCATAATAATATCTATACGTTCTCTTATCTAGCTAATATTACTAGTTCTGCTCTA--------------------------------------------------------------------------------------------------------------</ns2:sequence><ns2:name>KY699411.1_Leishmania_naiffi_strain_MDAS/BR/79/M5533_clone_LEM2204_12_minicircle_kinetoplast,_complete_sequence</ns2:name></ns2:Sequence><ns2:Sequence dsseqid="sq1538" id="sq1537"><ns2:sequence>TTTTATAATTAGATGATACAATTTTATTTACCATAGTTTTACTAGCTTTACTCCTTATAGTTCAAAAATACCCGTCAAAATCGTACCACCCGACATGCCTCTGGGTAGGGGCGTTCTGCAAAATCGCGATTTTCGCATACAGAAACCCCGTTCAAAAAATCCCCAAAAATCGTGTTTTTCGACCCACCCGTGCACAATTAGGGGTTGGTGTAATATAGTCCGGGGTGCACACAGTCTCGAGCTAGGATGCCTCGAAACAGGCCTCTTAGAGGCTTGAATTGCATGGTTCTGGATAAAATCAATTTAATGCTGTTTTGAAATATATATTTTTATTGTTAGACTAGATTAATTATAATTTTGATCTATGCTTGCTCGATTATATGCATGTCTAGTTAATAATTTTATAAAAAGATTTTAATTATGTTATTGAGTAGAATTGATAGATTAAATGATAATGATACAGTGCTATGATGGTGTGTTGGATGGGTTACTAACTATAGTAAAATTAGCCCGAATAAAGCAATATATAACTAATATGAGCGTAATAATGATGCTCTAGATAGTAAACATTAGATACTAACTTTGATCAATAATAGTTCACTAGTAATAATAAAGTTTGGTAATATCATTGTTATCTTATTACTCGCTAAGTGTTCTCTAATTATATAATTTATTTAATTTTATCTCTTATGGTAATGATTGTGCACTGTTACGTTACTATATAGATCTAATGTGTCGCTAACAAGTAA-------------------------------------------------------------------------------------------------------------</ns2:sequence><ns2:name>KY699412.1_Leishmania_naiffi_strain_MDAS/BR/79/M5533_clone_LEM2204_13_minicircle_kinetoplast,_complete_sequence</ns2:name></ns2:Sequence><ns2:Sequence dsseqid="sq1540" id="sq1539"><ns2:sequence>TAAATAATTTATATGCATTCACTACGCAAACTTTTTAATAAAATTAAATTTAATAAAAATCTCAAAAATACGCGACCAAATCGTACCACCCGACATGCCTCTGGGTAGGGGCGTTCTGCAAAATCGCGTTTTTGGCATACAGAAACCCCGTTCAAAAATTCGCGAAAAATGCCGTTTTTTGGTCCACCCGTGCACAATTAGGGGTTGGTGTAATATAGGCGGCGCGTCACATCGCCCTGGGCTAGGATGCTGCAAACTAGGCCTCTTAGAGGCTTGATTTTAAAATTTTAAATGTTTTTGGGATGTTAAGTTGATATTGACTTTAATTTTGCTAATATTGGATCTATTAGTATAGAGTGGCGGTGGTTATATAGTTTATAGCGGCATAGTTGTTCTAATAATAGTGATAATAATAGTTCTATCTCAGCGCTGTTATATTCAATCTATTATAATAGTTTATCTATCAGTGCACTCATTATAGCTGTGTTATAGTGGTATAGGTGGAGCAATTAGATATTAATATAAGTTAGTACATATTTAGTATAATTTAGCATACATCATTATAACTATAAACTCGCTAGCGATAACTATACTAGTGTTTGATGTGCATATAAGATTAACTATAATTAGTAATAAATATATTTATAATATTATACTTAGTTCTCTACTCTGAACTTTTATCTATGCTATCTTAGCTGCTATGTTCTCTTAGCTTTAATAATTATAATTAATGTTTAGA-----------------------------------------------------------------------------------------------------------------------</ns2:sequence><ns2:name>KY699413.1_Leishmania_naiffi_strain_MDAS/BR/79/M5533_clone_LEM2204_14_minicircle_kinetoplast,_complete_sequence</ns2:name></ns2:Sequence><ns2:Sequence dsseqid="sq1542" id="sq1541"><ns2:sequence>AAATAAATTTAGATTAACGCTGTGATGAGTTAGATAATGTTTTGATAAAATTTATAAACTTGTCAAAATTGGGGATAAAATCGTACCACCCGACATGCCTCTGGGTAGGGGCGTTCTGCAAAATCGCGTTTTTGGCATACAGAAACCCCGTTCAAAAATTCCCGAAAAATGCCGTTTTTTGGCCCACCCGTGCACAATTAGGGGTTGGTGTAATATAGGCGGCGCGTCACATCGGCTCAGGTTAGGATGCCTCGAAACAGGCCTCTGAGGGCTTATGTTTTTAAATTCTAGGCCTAATACGGGGTTATTAGAGGTAATTGGATAAATAAAGTGGGAATAAGATTGGATATAACAAAGATAATGCTATATGCGTGTTAATATGATTTTAATTTATATATTTATCTAACTAGTTCGAACTTTCGCTATCTTTGTAGTATATGCTAGTATGATTATAGAGTAACGTTAGTATTGTATGTGCTAGTGTGTTAGCCTCAATACGATATCATATAACTAATATTAATATTAGTTTATATTGTAATATCGTATACACATTATAGACTATCTTACTCGCTAATACTTGAACTATGAACTATACTTACATAGATACTATACTTGTGCCGATAGAGTATATAATTATTTTAACTATCCTATTGCATCTCTATAATCAAATTTATAATTCGTTACTAGCTCTCGTTGTTATCTATGTATTGAATTGTTCGCGAATAAATAATTTTATAAAT----------------------------------------------------------------------------------------------------------------------</ns2:sequence><ns2:name>KY699414.1_Leishmania_naiffi_strain_MDAS/BR/79/M5533_clone_LEM2204_15_minicircle_kinetoplast,_complete_sequence</ns2:name></ns2:Sequence><ns2:Sequence dsseqid="sq1544" id="sq1543"><ns2:sequence>TTATTAATTTTAATCTTACTACGTTATGCGCGTATAGAATTTATAAAAAATAATAATTTTGTCAAAAAATCAGGACCAAATCGTACCACCCGACATGCCTCTGGGTAGGGGCGTTCTGCAAAATCGCGTTTTTCGCATACAGAAACCCCGTTCAAAAATTCACGAAAAATGCCGTTTTTTGGCCCACCCGTGCACAATTAGGGGTTGGTGTAATATAGGCGGCGCGTCACATCGACTGTGGTTAGGATTGACAAAACTAGGCCTCTTAGAGGCTTGAATTTAATTTTCTGGCCTTATTACGGCTTTGATGAATATATCGCTAATATAAACTTGTTATTACACTGGTTATTCGCTAGTTATGGTAGACTAGTTAATATACTCTGCCTTGATACTAGGTAGATATGATATTATTAGTGCATAGTTTAATTCTATGTTAATTATATGTAATCGTAGCTCTATTATGAGCATGGTTATAGTTATTACTAGACATTACCTCTCATTACTAGTTTTTCCCTTTTATAACTTGTTTTGTGGGGTATTTTTATATGTTTTTATTGAATAATGTAGTAATAGGAGCATAACGTTATTGAATCTATAATTTAACTAGTTAGAGCTAGTAATTGATATACTTTATTGACTAGAGTTACATTGATAGTTTATATATATAATTTTATTTATAACATTAGTTCTCTGTGCTCGCTATCTACTAACTTTATGCCTCTAATAGCTAATAATTTTATT---------------------------------------------------------------------------------------------------------------------</ns2:sequence><ns2:name>KY699415.1_Leishmania_naiffi_strain_MDAS/BR/79/M5533_clone_LEM2204_16_minicircle_kinetoplast,_complete_sequence</ns2:name></ns2:Sequence><ns2:Sequence dsseqid="sq1546" id="sq1545"><ns2:sequence>ATAAACATTAGCTACTAGAGTGTTACATTGTCTACACTAGAATTTAATTTTTATAAAAATATTAATTTTCTCGATCAAAATCGTACCACCCGACATGCCTCTGGGTAGGGGCGTTCTGCAAAAACCGAAAAATCGCATACAGAAACCCCGTTCAAAAAATGCTCGAAAATCGCGTTTTTTGGCCTCCCCGTGCACAATTAGGGGTTGGTGTAATATAGGCGGCGCGTCACATCGGCTCGAGCTAGGATGGCTGGAAACAGGCCTCTTAGAGGCTTATTTTTTCGGAACTAAATTTTTATTTTATTATTTAGCTTATAAAGTTAATATTATGATTAAATTAAATATTTTGCTAGCATAGATCTAGAATTATAGTTATTGGCTTTGAGTATGCTATGTGTTAGTTCAATTTAAAATTTTAATTATTTATTGCTTAGTGATAATGATAAAACTATATGTTACCCGTGGTTATGGGTATGACATTGACGTATAACACAGCCTTACTCGATACTAGCAATTGATATGTAACTTATTCTGTAGTTGTAGTATATTATAGCTCTATACACTAGATAATGCTACGTTAACTTTATAAACTTTAATGTTACTCATGTTGGATAATAATTTTATACTATATCTGTTCCGCTTGCGTTATACTGTTTATTAACTATAATTATTTTATTAATTTTCTCTTACATAGATCATATCCAGTTTTATTATTGCACTAATTAGATAAATTTATTTTTACTAGATGCT------------------------------------------------------------------------------------------------------------</ns2:sequence><ns2:name>KY699416.1_Leishmania_naiffi_strain_MDAS/BR/79/M5533_clone_LEM2204_17_minicircle_kinetoplast,_complete_sequence</ns2:name></ns2:Sequence><ns2:Sequence dsseqid="sq1548" id="sq1547"><ns2:sequence>CTAAACTTTGATTTATAATTATTTAATATTTAATAAAAATTTAATTCTTGTGTCTTATGCCTCGAAAAATGAGCATAAAATCGTACCACCCGACATGCCTCTGGGTAGGGGCGTTCTGCAAAATCGCGATTTTCGCATACAGAAACCCCGTTCAAAAAATCCCCAAAAATCGTGTTTTTCGGCCCACCCGTGCACAATTAGGGGTTGGTGTAATATAGGCGGCGCGTCACATCGGCCTGGGCTAGGATGCTGCAAACTAGGCCTCTTAGAGGCTTGATTTTAGAAATTTAAACTTTAATTGGAGCTGAATAAATAAATTGAATTTTAATATATAATTATAGTCGTGTTATGGCTATTCATAATATTATTATTTTATCACTAGCTTATTCATCGCAATGCGAGTATATAGTTAGTATTGACGTGGTAATAGCTCTAGTTTAGTATATAGATTGGCTATACGTTGGCTATGATGTTGTTATAACGATATTATTAAAATTAGCCTCGAAATAGCAATTACAAGTTATATTAGAGCCTATTTAGCCATAATACTATACTCTTATAATGCTAGCTGAGAGACACAATAAAATTAATAATGTTATACTATCTTAGCGTGTTATGTGTTATAATTAAATAATAATTTTTATTTTATTCAATCTCGTTTACTATATGCTTTACTAGTTCTTGATAATAAAATAATTAATATGCTAGACCAGTGCTATTATGTGCTATTAGAGTTAG------------------------------------------------------------------------------------------------------------------------</ns2:sequence><ns2:name>KY699417.1_Leishmania_naiffi_strain_MDAS/BR/79/M5533_clone_LEM2204_18_minicircle_kinetoplast,_complete_sequence</ns2:name></ns2:Sequence><ns2:Sequence dsseqid="sq1550" id="sq1549"><ns2:sequence>TAATATTGTGTTATTAGACGATAAACTTTTTATTTTTAAATTTTTAATTTTATTTAAAATCCTCAAAATTGGGGTCCGAATCGTACCACCCGACATGCCTCTGGGTAGGGGCGTTCTGCAAAATCGCGTTTTTGGCATACAGAAACCCCGTTCAAAAATTGGCCGAAAATCGTGTTTTTTGCCCCACCCGTGCACAATTAGGGGTTGGTGTAATATAGGCGACGCGTCACATCGGCTTGGGCTAGGATGGTGCAGAACAGGCCTCTAAGAGGGCATATTTTTAAAATTTAACTTGATATACGTGATATTGTTATTTTAATATTAAATTTATTTCGCTAATCTGTTCTAACTTGTATACTCGTAGTTGCTAATCTATATGCTATCAATGTTCTAATAATGTTCTCTCTATTCGTACTATATCAGTGCTACTGTGAATAGATTTAATAATGTTATGGTGTTACTGGCATACACTATGATGATACACGATGATATAGGTCTAACTTGACATAGAATATATTGCCTTTAATATGATATTGAGCTATTATTACTCATTACACTATTATACCATACGCGACGGAACTATACTCTATACTATACGTTACAATGATGGTGCAGAGAAAATATAATTATACTTATACATGTTTATGCGATAGACAATGACAATAATATAAATTTAATTCTTTATCTTCCCTTTCGATGCTGTGTCTAGTTAGTTTCAATAAATTTGTTAAATAAACTTTT---------------------------------------------------------------------------------------------------------------------</ns2:sequence><ns2:name>KY699418.1_Leishmania_naiffi_strain_MDAS/BR/79/M5533_clone_LEM2204_19_minicircle_kinetoplast,_complete_sequence</ns2:name></ns2:Sequence><ns2:Sequence dsseqid="sq1552" id="sq1551"><ns2:sequence>ATAAACATTAGCTACTAGAGTGTTACATTGTCTACACTAGAATTTAATTTTTATAAAAATATTAATTTTCTCGATCAAAATCGTACCACCCGACATGCCTCTGGGTAGGGGCGTTCTGCAAAAACCGAAAAATCGCATACAGAAACCCCGTTCAAAAAATGCTCGAAAATCGCGTTTTTTGGCCTCCCCGTGCACAATTAGGGGTTGGTGTAATATAGGCGGCGCGTCACATCGGCTCGAGCTAGGATGGCTGGAAACAGGCCTCTTAGAGGCTTATTTTTTCGGAACTAAATTTTTATTTTATTATTTAGCTTATAAAGTTAATATTATGATTAAATTAAATATTTTGCTAGCATAGATCTAGAATTATAGTTATTGGCTTTGAGTATGCTATGTGTTAGTTCAATTTAAAATTTTAATTATTTATTGCTTAGTGATAATGATAAAACTATATGTTACCCGTGGTTATGGGTATGACATTGACGTATAACACAGCCTTACTCGATACTAGCAATTGATATGTAACTTATTCTGTAGTTGTAGTATATTATAGCTCTATACACTAGATAATGCTACGTTAACTTTATAAACTTTAATGTTACTCATGTTGGATAATAATTTTATACTATATCTGTTCCGCTTGCGTTATACTTTAATGTTACTCATGTTGGATAATAATTTTATACTATATCTGTTCCGCTTGCGTTATACTGTTTATTAACTATAATTATTTTATTAATTTTCTCTTACATAGATCATATCCAGTTTTATTATTGCACTAATTAGATAAATTTATTTTTACTAGATGCT------------------------------------------------</ns2:sequence><ns2:name>KY699419.1_Leishmania_naiffi_strain_MDAS/BR/79/M5533_clone_LEM2204_20_minicircle_kinetoplast,_complete_sequence</ns2:name></ns2:Sequence><ns2:Sequence dsseqid="sq1554" id="sq1553"><ns2:sequence>CTAGTGTGAATAGATTTAAAAATAATATTTTAATTAATTTTTTATTCAATGTGTTATGATGCTGAAAAAACACCATAAAATCGTACCACCCGACATGCCTCTGGGTAGGGGCGTTCTGCAAAATCGCAAAAATCGCATACAGAAACCCCGTTCAAAAAATGCCCAAAAATCGCGTTTTTCGGCCCACCCGTGCACAATTAGGGGTTGGTGTAATATAGTCGGGGTGGCGCACACTCTCGAGCTAGCCTGGTGGAAAAGTGGCCTCTGAGGGCTTATAAAATTAAAAATTGTCTCGTTATGGCTATATTGAGTTTAATGTTTGTTATATTATTTATTTTTATCAATGTTCTGTGCGTTATGGCTATATTGAGTTTAATGTTTGTTATATTATTTATTTTTATCAATGTTCTGTGCCGTTACTAGTTATTTGCTCTAGCTTGTCTATATTGCAATTAATAGTTTTAATTTTATGTGCATATTGAATTAATAAAGTTTAGTTATCGCTATTCATACTATGATTGTGCTCGTGATGATGTGTTATACTAGGATAGGCTATAGTAATAGAGTCATATTAGTTACAATATATATTGGGCTTATTATTAGCCTATTACAGTGTATACTATTCAATGATACTAGCTTTGAACTATATAGTTATATAATTAGAATAGCACTGATACGCGTACTAATGTTATACTAGCGAGATAAACTATTGCATATTAATTATTAACTCTACTTACACTCTATTCAATTATTATACGAGTATTTTAATTTTATAATGATGCACTGTTAGCCCTGTTATTAG--------------------------------------------------------</ns2:sequence><ns2:name>KY699420.1_Leishmania_naiffi_strain_MDAS/BR/79/M5533_clone_LEM2204_21_minicircle_kinetoplast,_complete_sequence</ns2:name></ns2:Sequence><ns2:Sequence dsseqid="sq1556" id="sq1555"><ns2:sequence>ATACATGCTACGTTACTTGAGCTAAACATAAAATTAAAATTTATTAAAATTATCATAAATCTAGAAAAACTTCAATAAAATCGTACCACCCGACATGCCTCTGGGTAGGGGCGTTCTGCAAAATCGCAAAAATCGCATACAGAAACCCCGTTCAAAAAATGCCCAAAATTCGCGTTTTTCGGCCCACCCGTGCACAATTAGGGGTTGGTGTAATATAGGCGGCGCGTCACATCGCGTTGGGCTAGGATGCCTCGAAACAGGCCTCTTAGAGGCTTAAAATTGTCGCGTTAATATATTTTCAGAATAATAATTTTTTATTTGCTAATTAGAGGCTTAAAATTGTCGCGTTAATATATTTTCAGAATAATAATTTTTTATTTGCTAATTTGATATATAATTGCTCTGTATATGGGCTAATAGTTGATAAGATAAGTTTATTATTTATTTTAATAATTTAATTCTAGTTAATCATATTCTTCGCTGATAGTTCATAGTTGTATGGTGTTGTTAGATAGGATAATGTTTTAGTAATAATGTTCGTGGCTATGATATAGTGTCTAGTTTGAGCTAGATATACAATATATTCTATATATAACTTGTCTCTATCTAGTAATATTAGATAACACTATGATTAGATAACAGCTATACACTATGTATTCATTTTATACTATTAGATATGCAGGTCTATGTATAATTATAGTTATTAAAATAATTAATTTATATACGCACTAGATCATAACTTAGTTAGTATTTATTAGCTATACTATTTTTATTTTAAACTTTACTAATTATCTACTCATTACGCTGCT-------------------------------------------------</ns2:sequence><ns2:name>KY699421.1_Leishmania_naiffi_strain_MDAS/BR/79/M5533_clone_LEM2204_22_minicircle_kinetoplast,_complete_sequence</ns2:name></ns2:Sequence><ns2:Sequence dsseqid="sq1558" id="sq1557"><ns2:sequence>ATAATAACTTTATCTGTACCGTGTTATGCTAGTGTTAGAACTTTATTAAATTTATATTTTTCTCAAAAACAGCTATAAAATCGTACCACCCGACATGCCTCTGGGTAGGGGCGTTCTGCAAAATCGCAAAAATCGCATACAGAAACCCCGTTCAAAAAATGCCCAAAATTCGCGTTTTTCGGCCCACCCGTGCACAATTAGGGGTTGGTGTAATATAGGCGGCGCGTCACATCGGCTCGGGCTAGGATGGCGTGAAACAGGCCTCTGAGGGCGTATAAAATTCAAAACTAAACTTTGGCGCAGAATAATATTGATTTTGAGTTATAATTGTTTTTGTTTTTTAAAATTTATAATTATTTGTTTGCGAGTGGTTAGATATAGTTATTGAATATAGATTTGATATGTCATAATTGATTTATATAATTTATTATTACAATTTTATTATTATGCTTATTGACGAAGATAGAACTGTATAGCTTGAGTGGTTAGGCTGTATTATGAGTAGATAGTAATATAGAATATATTTGATATTAATATGTAGCATATTGACTGGTAACCTATTACTATGACTTTGAATGCTAGTGTCACTAACGATAATAATAACTTTTAATAAAATTATATAATATACATGGTCTAATGAATACACTTAGATTGGTATATGCGTTGACGATAATAAGTTTATAATAATTATACTCATAATAATATCTATACGTTCTCTTATCTAGCTAATATTACTAGTTCTGCTCTAATAATAACTTTATCTGTCTATACGTTCTCTTATCTAGCTAATATTACTAGTTCTGCTCTA--------------------------------------------------</ns2:sequence><ns2:name>KY699422.1_Leishmania_naiffi_strain_MDAS/BR/79/M5533_clone_LEM2204_23_minicircle_kinetoplast,_complete_sequence</ns2:name></ns2:Sequence><ns2:Sequence dsseqid="sq1560" id="sq1559"><ns2:sequence>CTCTAAAAATTGGCTATAAATCGTACCACCCGACATGCCTCTGGGTAGGGGCATCATTACCTCTAAAAATTGGCTATAAATCGTACCACCCGACATGCCTCTGGGTAGGGGCGTTCTGCAAAATCGCGATTTTCGCATACAGAAACCCCGTTCAAAAAATGCCCAAAATTCGCGTTTTTTGGCCTCCCCGTGCACAATTAGGGGTTGGTGTAATATAGGCGGCGCGTCACATCGCCCTGGGCTAGCCTCGTGCAAACTAGGCCTCTCAGAGGCTTAAATTTAAGATTCTAAATAAAATTGGGAATATAAAGTTTAAATGGAAAATATTTATTTAATTATTATGTTAATTGCTAGTTTAGTTATATCTATGCTGTTGTTATATTATTTCTCGCTAGCGATATTATAGTTGTTAGATATTAGTATTGATAGTAATAATTAGGTTATATAGTTACTATAGTGTGGCTTAGATTATACTCGTATTGATAGCCATAGTTAGACTAGTAATAGCACAGAATAAGTTATATTGTAATATATTCTATACTGTTATAATACTATTCACTCTAACGATACATTCAATCTAGCTCTATACTCACGTTATACATATAGTTATAGTTTTACTAATACATATAATAATTTAAATACTAACTATACTCTCGCTAATAGATCACTTACACTACTCTTATACTAATTAACTTTTTGTTAGTAACATTTAATTTAATATTCGCGTGACATGCTAGTCTATGTGTTAGCTAATAAGAATAATATTTTTATTTACCTGTATTACTAGCCTAATGAGTCGCATCATTAC--------------------------------------------------</ns2:sequence><ns2:name>KY699423.1_Leishmania_naiffi_strain_MDAS/BR/79/M5533_clone_LEM2204_24_minicircle_kinetoplast,_complete_sequence</ns2:name></ns2:Sequence><ns2:Sequence dsseqid="sq1562" id="sq1561"><ns2:sequence>GATAAATAATATTTAAAATTTAATTTTACCGCTGCTATGCCTAATGACTCACTGCAATACCTCCAACTTTCGGCTCAAAATCGTACCACCCGACATGCCTCTGGGTAGGGGCGTTCTGCAAAATCGCAAAAATCGCATACAGAAACCCCGTTCAAAAAATGCCCAAAAATCGCGTTTTTCGGCCCACCCGTGCACAATTAGGGGTTGGTGTAATATAGGCGGCGCGTCACATCCTCCTGGGCTAGCCATGCTCGAAACAGGCCTCTGAGGGCTTATGTTTTTCTAATTTAAGCTTTTCTGGAATAAAATTATTTTAATAGTAAAATTTAAGTTTGGTTTGGCTATGGGTATGGATAATATTTAATTTTTATATTTTATTATATTTAAATTTATTATTTGATTGTCGCTAAAGATTCACTTTGGTTATACTAGTTAGAGCTGGTATCATATAGTTATAAACTTTACGCTAAAGATTCACTTTGGTTATACTAGTTAGAGCTGGTATCATATAGTTATAAACTTTAATAGAGCTATGGATAACGTGGTATTATATAGTTATAGTGAGAATAGTGAAATTATATTAGTTGTAATTAATATTAATATCTAATTTTGGCTAATAATTCAATAACAACTCTATCTCGCTATGATTACATGGCATTAGATAATATTAAAGTTTAATTTATAATTAATAACAATGTTACGCTCACTATACTAATAATTTTATATTTTTATTGATCTAATCTAGAACTTTATATTGCCTATCGTTTATCTTGTCACTGTATGCGCTGAGTTAGATAATAATTTATAGTTACATCGCTTT--------------------------------------</ns2:sequence><ns2:name>KY699424.1_Leishmania_naiffi_strain_MDAS/BR/79/M5533_clone_LEM2204_25_minicircle_kinetoplast,_complete_sequence</ns2:name></ns2:Sequence><ns2:Sequence dsseqid="sq1564" id="sq1563"><ns2:sequence>TTCAAAAATACGGCATAAAATCGTACCACCCGACATGCCTCTGGGTAGGGGCGTTCTGCAAAATCGCGATTTTCGCATACAGAAACCCCGTTCAAAAAATCCCCAAAAATCGTGTTTTTTGGCCTCCCCTTTTCGCATACAGAAACCCCGTTCAAAAAATCCCCAAAAATCGTGTTTTTTGGCCTCCCCGTGCACAATTAGGGGTTGGTGTAATATAGTCCGGGGCGCATCACAGCCTGGGCTTGCCTCGTGCAAAACTGGCCTCTAAGGCCTTATAAAAATAAAATTTGGGGTGTTATGGTTGTTTTAATTTATAAAATTTATTTAAAGTGATATTATATTTATTTTGGTGCTGTGATTGCGCTATTATTGAGTAATGATTAGATCTGCTCGGGCATAGTAATGTGTTCGCGATAATATTAGTTTATAGATTTAATATGTATATGATAATTGTATAGTATGAATCAATAACGTTATGCTAGTCTATACTGATTAGCCTCGATATAATAGCAATTGCCTTTTATATTACACTATTATGGTACTCTATCATTACACTCTATTATAGCTCGACATTGATACTATTAGATTATAACTTTGCTCTAACCTTGTCTATTATATGTTCTCTATGTAGATAATAATTTTACTTTATGCTTTCAATTAAATAATATAACTTTAGTTTAACTCATCTCACGTTGATAGCATTGTTACTACTAGTCAAATAAAAATAATTTTATAAAATAAAAATAACACTTAGACTCGCACGCTATGAGTTTATAATTTAGAAAAATAATTTTAAT-------------------------------------------------------------</ns2:sequence><ns2:name>KY699425.1_Leishmania_naiffi_strain_MDAS/BR/79/M5533_clone_LEM2204_26_minicircle_kinetoplast,_complete_sequence</ns2:name></ns2:Sequence><ns2:Sequence dsseqid="sq1566" id="sq1565"><ns2:sequence>AGTTTTGAAACATAAATAATTTTTATTTTTAGAAATTTATTATGTCTTCGATGCATTACCTCGCTAAAATGTCAATAAAATCGTACCACCCGACATGCCTCTGGGTAGGGGCGTTCTGCAAAATCGCGTTTTTCGCATACAGAAACCCCGTTCAAAAATTCCCGAAAAATGCCGTTTTTTGGCCCACCCGTGCACAATTAGGGGTTGGTGTAATATAGGCGGCGCGTCATGCCGTTTTTTGGCCCACCCGTGCACAATTAGGGGTTGGTGTAATATAGGCGGCGCGTCACATCGCCCTGGGCTAGGATGGCTGGAAACAGGCCTCTTAGAGGCTTAAAATTATAAAATTGTTTTCGCTGACATATAATATTATTTTCTAACTAATAATTCGCTCTTAGAGTTATAATATTGCTTAGGCTAGTTATCTAGTTATAATTATTATATAGTTCTATTATGGTATTGATATGGAACTAGTTTTATATATTTATGATGTCACTAGCTTATTACTCTGTGTTCTCTATGTAGTCTATGTATTAGATCTATAATAGGTCTAGTATAATATAAAAGCAATTGTAACTAGTAATGAGTTTAATTTTAACTATAACATTGATACTACTCGCATTACACTTCATTGAACTATACTTTTAATAAATTATTATACTAGTTTGTTATAGCGTTCACATAGATAATCTTTTATATACAATTCACTTTCTAATCTAGCTATAAACTTAACTTTATAATAATATGCTTTACGTTGTCTTATAATGTGCCTCTAATGCT------------------------------------------------------------------------------</ns2:sequence><ns2:name>KY699426.1_Leishmania_naiffi_strain_MDAS/BR/79/M5533_clone_LEM2204_27_minicircle_kinetoplast,_complete_sequence</ns2:name></ns2:Sequence><ns2:Sequence dsseqid="sq1568" id="sq1567"><ns2:sequence>ATAATTTAAAAATAATTTTATTATTACAGATAAACTTTATGCGTGCAAGATTTATAATTTTCTAAAAAAGTGACATAAAATCGTACCACCCGACATGCCTCTGGGTAGGGGCGTTCTGCAAAATCGCAAAAATCGCATACAGAAACCCCGTTCAAAAAATGCCCAAAAATCGCGTTTTTCGGCCCACCCGTGCACAATTAGGGGTTGGTGTAATATAGGCGGCGCGTCACATCGCCCTGAGCTAGGATGCCTCGAAACAGGCCTCTTAGAGGCTTAAAATTAAAAGTTTTGTCTTGTGAGAGGGGATAATGATAAATTAAAGTTAATATTGATTTTATATTTAAATCTTATCTAGATAATTAATGTTGCTCTGTTATTATCAGTTTATTAGTTCTGATTTAGCTGATATAGTTTGGATAGCACTATACTTGATAAAATAATGTTATATTATACTCTATAGTTCGCTCGTGTTAATGCTAGTTAATAACTATAAGATTAGCCTCGATAATAGCAAAATATATTAGTTACAATATATATTATTTGATAAAATTAAGATTAGCCTCGATAATAGCAAAATATATTAGTTACAATATATATTATTTGATAAAATTAACATTATAATGATACACTGACTATACCATGCCATACTATCAATGACACAGCTATTACACTGTTATGATTATAGTCTACATTGAATTTATAATTATATTTTATAGTTTAACATTACACTATTTACTTATCTATACTCTGTTTGCTACGTTGCTGTTCTATATTAGCTTGTTATGTGCAGAGTTGACAAAGTTTAATTA-------------------------------------------------</ns2:sequence><ns2:name>KY699427.1_Leishmania_naiffi_strain_MDAS/BR/79/M5533_clone_LEM2204_28_minicircle_kinetoplast,_complete_sequence</ns2:name></ns2:Sequence><ns2:Sequence dsseqid="sq1570" id="sq1569"><ns2:sequence>TTATAAAAGTTTTTATTTATCTTTGTGATGTGTCTTTGCCTAAGGAGTCGACTCCTTACCCCGCAAAAATGGGGGTCAAATCGTACCACCCGACATGCCTCTGGGTAGGGGCGTTCTGCAAAATCGCGTTTTTCGCATACAGAAACCCCGTTCAAAAATTCCCCAAAAATCGCGTTTTTTGGCCTCCCCGTGCACAATTAGGGGTTGGTGTAATATAGTCCGGGGCGCACACACACTCGGGTTAGGATGCTGCAAAACTGGCCTCTAAGGGCTTATAAAATTTAATTTTAATCGTGGATGGGAATATGATGAGAATATAAAATAATAAATTTGGTTTTGCCTTGTCTAGTAATGATTGGCGTGCATATAGATATAATTAGAATAATAAAATAGTTCTATCACGAGGCTAGTATAATGTTACTATTACGTATGGATATTGTTTCTAATTTAGTATAACATTTTATCTAATGCTAGCTCTATGGTGTTAGTAGTGTTACATTAGCTACATATTACAATATATATTGTAATATATGGGTAATGTGTTACCTATAGTATACTATACATTCGAAACTTAGAACTATACATTATATATGGGTAATGTGTTACCTATAGTATACTATACATTCGAAACTTAGAACTATACATTAGCTCATTATATGCTAACATTGAGCCGATAGATTTGAATTAGATAGTAATAATATCAATTATGTATAAGCTTAACAATATTTATATTTAATAATATTAATGCCTTATTAGCTCTAGTCTGCCTTGAATACTCTCTTAATAATTTTATTTCTTTTTA--------------------------------------------------------</ns2:sequence><ns2:name>KY699428.1_Leishmania_naiffi_strain_MDAS/BR/79/M5533_clone_LEM2204_29_minicircle_kinetoplast,_complete_sequence</ns2:name></ns2:Sequence><ns2:Sequence dsseqid="sq1572" id="sq1571"><ns2:sequence>AAGCTAAATAAATTTATTTTAAAAATAAAAATTAATAATTTCGCGGAACTTTATTATGTTTGTCAAAAATGGTCATAAAATCGTACCACCCGACATGCCTCTGGGTAGGGGCGTTCTGCAAAATCGCAAAAATCGCATACAGAAACCCCGTTCAAAAATTCCCGAAAAATGCCGTTTTTTGGCCCACCCGTGCACAATTAGGGGTTGGTGTAATATAGGCGGCGCGTCACATCGGCTCGGGCTAGGATGCTGCAAAAGTGGCCTCTGAGGGCTTATGTTTTTGATTTTTAATATTTAGATGGCTAATTCAAGTTTGATTTTTATTTTTATTTTATAATTTGATTTTAGTTTGCTAGTTTTGAATTTGATTGGTTATGCTGCTATAAGATTGGCAATAGTTTGGTTAAATTGTTTATAATATTATATTTTTAATTGTTACTATGATCATTAAACTTTGATTGAGCTAATGTTATGTCTACGTTGTTAGGCTGTATAGAGTAGAAATGATACTAATTAATATATAGAATATATTGTACTTATATTAGACTAGATACATTACTATCATATAACACTAGAGCTACATCATAGTTCTATACTCGTTTCATTATCTGTACTATCACATTGATAATCTAATAACTCTATTCGTTGCATCCTAAGCTTGTGCATGATTATACTATCACATTGATAATCTAATAACTCTATTCGTTGCATCCTAAGCTTGTGCATGATTATAACTTGCATTGAATATTATTTTAATTTAAAGCTGGCATTATATTAACTTGCTGGCTATATGCGTGTTATTATGCCTCT------------------------------------------------</ns2:sequence><ns2:name>KY699429.1_Leishmania_naiffi_strain_MDAS/BR/79/M5533_clone_LEM2204_30_minicircle_kinetoplast,_complete_sequence</ns2:name></ns2:Sequence><ns2:Sequence dsseqid="sq1574" id="sq1573"><ns2:sequence>AATGACACTATGATGACACGTTGTTATGCTGCATTAGCTCAGTGATAAATTTATTAAAACTTGTAAAATTGGGCAATAAATCGTACCACCCGACATGCCTCTGGGTAGGGGCGTTCTGCAAAATCGCAAAAATCGCATACAGAAACCCCGTTCAAAAATTCCCCAAAAATCGTGTTTTTTGGCCTCCCCGTGCACAATTAGGGGTTGGTGTAATATAGGCGGCGCGTCACATCGCCTCGAGCTAGGATGCTGCAAAAGTGGCCTCTGAGGGCTTATGTTTTTGAGTTTGGAAATTTTAATGTTATTCTCTAGTTTGGTTTGGCATAATATTAATTTATTATCTTCTCTGTGCATAGATTTAGATTAGATTATTACATAGCTCTGTTACTTGCCTATTATATAGTTATATCTGCTCTATGATAGAGTATGTTACTAGTTCTATCTAAAGTTTATGCTAGTTAATCATAGTTATACGTTAGAGTGTATTATATGCTCTATCTATAAAAATATGTGTTTTCCTTTAATATAAATAGCAGTTGTGGCACTATTTTATATGTTTTTATTAATTTTACTAACTTTGATAAATTCATAACTTTACTAATAGATAACTAATCATTGCACTGGTTAACGTTATGATATGAGAATAATAATTACTATATAATAGATAACTAATCATTGCACTGGTTAACGTTATGATATGAGAATAATAATTACTATATTATATTAAAACTATAATTACACTTACCGTAGCTCTTATATGCATGCTTGTCTTACTAGTAATGATGTGCACAATAATAAAATTTAAATAGC------------------------------------------------</ns2:sequence><ns2:name>KY699430.1_Leishmania_naiffi_strain_MDAS/BR/79/M5533_clone_LEM2204_31_minicircle_kinetoplast,_complete_sequence</ns2:name></ns2:Sequence><ns2:Sequence dsseqid="sq1576" id="sq1575"><ns2:sequence>ATTTAAATATTATAATTCGCGCTCTTATGCGTGTTTATTGTTTTAGAAAAATATAAAATTCTCAAAATTACCGACCCAAATCGTACCACCCGACATGCCTCTGGGTAGGGGCGTTCTGCAAAATCGCGTTTTTCGCATACAGAAACCCCGTTCAAAAATTCCCCAAAAATGCCGTTTTTCGGCCCACCCGTGCACAATTAGGGGTTGGTGTAATATAGTCGGCGCGTCACATCGGCTCAGGTTAGGATGGCTCGAAACAGGCCTCTGAGGGCTTATAAATTTTAGTTTTTAAAAATATAACTTGTTATGTGGCTTTAAAGTTGTTTCGCGTTGATAATAATGTTATATTTAATTATTTAGCATAGCTAGTTCTGAATTAGCATTGTAATAGTTATTAATTATTTAGATTGTTTATAATTTATTAATTTATTAAAATATTTATTGTTACTAGTTTATATGCGTTCTCTTGATAGAGCTAATATCATCGCTGAGATAGAGTCAATATAATACTAGAATAAGTTACATATATATTACTAGCTAATACTATCATTATAAGACTAGCTCAATGACACTGCACCTATTAGATACTATCTCTACTCTATAATAGTTCTATTACTTGCATTATACATTAATTATTTTTAAATATACTATCTCTACTCTATAATAGTTCTATTACTTGCATTATACATTAATTATTTTTAAATATAAACGTATTGACTTGCTTGGTTACGTGCAGAGACTAGACATTGATAGATACGAGTTAGTGTTAATAATTATAAGTTTAGCATCATCTATAAAA-----------------------------------------------------------</ns2:sequence><ns2:name>KY699431.1_Leishmania_naiffi_strain_MDAS/BR/79/M5533_clone_LEM2204_32_minicircle_kinetoplast,_complete_sequence</ns2:name></ns2:Sequence><ns2:Sequence dsseqid="sq1578" id="sq1577"><ns2:sequence>ATTAAAATGTTTTTATCTTAGCTTGTGATGCGTTACTGCCTAAGGAGTCGACTCCTTACCCCGCAAAAATGGGGGTCAAATCGTACCACCCGACATGCCTCTGGGTAGGGGCGTTCTGCAAAATCGCAAAAATCGCATACAGAAACCCCGTTCAAAAATTCGCGAAAAATGCCGTTTTTTGGCCCACCCGTGCACAATTAGGGGTTGGTGTAATATAGTCCCGCGCGCATCACAGCCTGGGCCCCACCCGTGCACAATTAGGGGTTGGTGTAATATAGTCCCGCGCGCATCACAGCCTGGGCTAGCCTCGTGCAAAACTGGCCTCTGAGACCGTATAAAATTATTTTCTAACGTGATATGATTGTTTTCTTTTTAAATTTATTTTTTAATTTGATTTTAGCTATTAATTTAGCTGCGTTGTTATTATTGTTATTGGATAGATTGGTAGACTAGTGAAAGTTAATAAATAAAACTAGTTCTATACTTTGTTATGTAGTTGCTGTTCCATTCTAGTATATTTAACTATCTATCACTATCGGTGTGGTAGTAGTAATACTACATTATCAATATAAATACAATATATATTGTAATATATTGGTAATGTGTTACCCTATAATACTATGGGTATAGAGCTAACAACTTTATACTAACGATACACTAGATAGTCACTAGCATGGTAAGAGTTGGACTAGTAATAATGAGTGCATATAAATATAATTATAAGTCTATTCTCTCGTTAACATTATTAGCTTCTCTGTTATAACTTTATTATATCCTCTCAATGCCTCTAATAGTAGATTTAATATTTTT------------------------------------------------</ns2:sequence><ns2:name>KY699432.1_Leishmania_naiffi_strain_MDAS/BR/79/M5533_clone_LEM2204_33_minicircle_kinetoplast,_complete_sequence</ns2:name></ns2:Sequence><ns2:Sequence dsseqid="sq1580" id="sq1579"><ns2:sequence>AAATAAATTTAGATTAACGCTGTGATGAGTTAGATAATGTTTTGATAAAATTTATAAACTTGTCAAAATTGGGGATAAAATCGTACCACCCGACATGCCTCTGGGTAGGGGCGTTCTGCAAAATCGCGTTTTTGGCATACAGAAACCCCGTTCAAAAATTCCCGAAAAATGCCGTTTTTTGGCCCACCCGTGCACAATTAGGGGTTGGTGTAATATAGGCGGCGCGTCACATCGGCTCAGGTTAGGATGCCTCGAAACAGGCCTCTGAGGGCTTATGTTTTTAAATTCTAGGCCTAATACGGGGTTATTAGAGGTAATTGGATAAATAAAGTGGGAATAAGATTGGATATAACAAAGATAATGCTATATGCGTGTTAATATGATTTTAATTTATATATTTATCTAACTAGTTCGAACTTTCGCTATCTTTGTAGTATATGCTAGTATGATTATAGAGTAACGTTAGTATTGTATGTGCTAGTGTGTTAGCCTCAATACGATATCATATAACTTAGAGTAACGTTAGTATTGTATGTGCTAGTGTGTTAGCCTCAATACGATATCATATAACTAATATTAATATTAGTTTATATTGTAATATCGTATACACATTATAGACTATCTTACTCGCTAATACTTGAACTATGAACTATACTTACATAGATACTATACTTGTGCCGATAGAGTATATAATTATTTTAACTATCCTATTGCATCTCTATAATCAAATTTATAATTCGTTACTAGCTCTCGTTGTTATCTATGTATTGAATTGTTCGCGAATAAATAATTTTATAAAT----------------------------------------------------------</ns2:sequence><ns2:name>KY699433.1_Leishmania_naiffi_strain_MDAS/BR/79/M5533_clone_LEM2204_34_minicircle_kinetoplast,_complete_sequence</ns2:name></ns2:Sequence><ns2:Sequence dsseqid="sq1582" id="sq1581"><ns2:sequence>TCGCAAAAATACGGCTAAAATCGTACCACCCGACATGCCTCTGAGGAGTCGACTCATTACTCGCAAAAATACGGCTAAAATCGTACCACCCGACATGCCTCTGGGTAGGGGCGTTCTGCAAAATCGCGATTTTCGCATACAGAAACCCCGTTCAAAAAATCCCCAAAAATGCCGTTTTTTGGCCCACCCGTGCACAATTAGGGGTTGGTGTAATATAGGCGGCGCGTCACATCGGCTCGGGCTGGGATGGTGCAGAACAGGCCTCTTAGAGGCTTCAATTTTGATTTTGAATATTATTTTGACATAATTTAATTTAATGATTTGTTTCGCTATATTATTTTCTAGAACATGCTTGGTTATTGATGTTAGTGCTCGCATTGCGATATAGAGTTGGGTTTGTATTGAGATTAATGTGTATTATTATTTTATACTCTCTATATACTAGTAACTATAACTTTATCAATGCTAGTGTGGTGCTGGTTATGTCATAGTAGTATTATTAGATTTATATTAGTTACAATATATATTATGAGCTAATTTAGACTATATTAATACTATCCTATCACAACGATACACTCACAATGCATACTATAAAGATAACTATAAACTATCTATTCACTCGTAACGTTATGTGCATTATTTATAATATTTTTATTTAATTCTATTCTTTTCTCTTTCGCTTGTAATAGTTAGCTACACATTAGATTGACGTTAGCTATTATAGTAATTATTTTATTTTACTAATCTAGCATAAAAATTAATTTTACACCGACAATATGCCTAAGGAGTCGACTCATTAC----------------------------------------------------------</ns2:sequence><ns2:name>KY699434.1_Leishmania_naiffi_strain_MDAS/BR/79/M5533_clone_LEM2204_35_minicircle_kinetoplast,_complete_sequence</ns2:name></ns2:Sequence><ns2:Sequence dsseqid="sq1584" id="sq1583"><ns2:sequence>TAATACTAGCTTATAATGACGCTATTACACGATGATACTCTTTGATAAAAATATAAAATTCTAGAAAAATCTCTATAAAATCGTACCACCCGACATGCCTCTGGGTAGGGGCGTTCTGCAAAAACCGAAAAATCGCATACAGAAACCCCGTTCAAAAAATGCCCAAAATTCGCGTTTTTTGGCCTCCCCGTGCACAATTAGGGGTTGGTGTAATATAGGCGGCGCGTCACATCGCCCTGGGCTAGCTCGTGCGAAAGTAGGCCTCTCAGAGGCTTGTTTTTTCGCGTCACATCGCCCTGGGCTAGCTCGTGCGAAAGTAGGCCTCTCAGAGGCTTGTTTTTTAATTTTAAAATTTTTATTCTAATGTGGCATTTGATGTTAGATTTAAATTTGATTTTAATATAATTTTTGTTGTTGCTAGATTAATGCTGCATTGACGATATAAGTTTATTTTAGATAATTAAATATTATTGTTATTATGATTCTATTACTTTGCATGTCTATGGTATACTAACTATAGCTCTACTCTGCACTGTCATAGTATTGGTTAGAGGTGTTATTAGAATTGCACAGAATATATTAATATTAAGTTATATTAGCACTAAATTGAGAGTATACCTATTATAATAATTTTATTGATGTCTATAGCGTTAGAGTTGCATATAGAGTTTAATGTGTTCTATAAATTTATACTATTAGACTATCTCTGTTAATACATATTCATACTAGCTTTACCTTTTTATCTATGCTGTAGTTATACTCATTGTCTACACTAGTTTTATTTATAAATTTAAATATATAAACCAATC-------------------------------------------------</ns2:sequence><ns2:name>KY699435.1_Leishmania_naiffi_strain_MDAS/BR/79/M5533_clone_LEM2204_36_minicircle_kinetoplast,_complete_sequence</ns2:name></ns2:Sequence><ns2:Sequence dsseqid="sq1586" id="sq1585"><ns2:sequence>AAATTATTTTTTTAATTGCCCTTAGAGGCGTGTTATGCGCATCATTACCGATCTATAAAATTAGAAAAATGGGGATAAAATCGTACCACCCGACATGCCTCTGGGTAGGGGCGTTCTGCAAAATCGCGTTTTTCGCATACAGAAACCCCGTTCAAAAATTCGCCAAAAATGCCGTTTTTCGGCCCACCCGTGCACAATTAGGGGTTGGTGTAATATAGGCGGCGCGTCACATCGGCTCGGGCTAGGATGGCTGGAAACAGGCCTCTTAGAGGCTTGAATTTATAATTTTCGCTTCGAATTGGATATTATTTTATTTGCGTGTTATATAATTTGTTTTTGATATTTAATAATCATTTAGGGCTAATTAAGCTCTATTATGGCTATGATAAATAAAGTTTATATTGATTATATTTAATTTGATGTCGCGTTATTAATAATTATAATTTACTAGATTAGAACTAGATGTGCTCGCTATCATTACGTGTATAGTGCAGTGTTACCCTAGTATTACTAGAATAAGTTATATTATATTACTATACCATACTAGCTCTATTACTAACTCTATACTCAGCGCTACTATGCCGTTCAATGATAGATCAAATAATATAATTAATAAAATTTTAATTCTACTCTACACGTTTAATATTCTTTATCTTTTCTCTATACAACTTTTGTTTCGCCTCTAATGAATTTAATTTTAGATTGTTAGCCTCCTTTTCTCTATACAACTTTTGTTTCGCCTCTAATGAATTTAATTTTAGATTGTTAGCCTCGATAAGTTTTATCAATTAAGATAACA-----------------------------------------------------------</ns2:sequence><ns2:name>KY699436.1_Leishmania_naiffi_strain_MDAS/BR/79/M5533_clone_LEM2204_37_minicircle_kinetoplast,_complete_sequence</ns2:name></ns2:Sequence><ns2:Sequence dsseqid="sq1588" id="sq1587"><ns2:sequence>TAAATAATTTATATGCATTCACTACGCAAACTTTTTAATAAAATTAAATTTAATAAAAATCTCAAAAATACGCGACCAAATCGTACCACCCGACATGCCTCTGGGTAGGGGCGTTCTGCAAAATCGCGTTTTTGGCATACAGAAACCCCGTTCAAAAATTCGCGAAAAATGCCGTTTTTTGGTCCACCCGTGCACAATTAGGGGTTGGTGTAATATAGGCGGCGCGTCACATCGCCCTGGGCTAGGATGCTGCAAACTAGGCCTCTTAGAGGCTTGATTTTAAAATTTTAAATGTTTTTGGGATGTTAAGTTGATATTGACTTTAATTTTGCTAATATTGGATCTATTAGTATAGATTTGGGATGTTAAGTTGATATTGACTTTAATTTTGCTAATATTGGATCTATTAGTATAGAGTGGCGGTGGTTATATAGTTTATAGCGGCATAGTTGTTCTAATAATAGTGATAATAATAGTTCTATCTCAGCGCTGTTATATTCAATCTATTATAATAGTTTATCTATCAGTGCACTCATTATAGCTGTGTTATAGTGGTATAGGTGGAGCAATTAGATATTAATATAAGTTAGTACATATTTAGTATAATTTAGCATACATCATTATAACTATAAACTCGCTAGCGATAACTATACTAGTGTTTGATGTGCATATAAGATTAACTATAATTAGTAATAAATATATTTATAATATTATACTTAGTTCTCTACTCTGAACTTTTATCTATGCTATCTTAGCTGCTATGTTCTCTTAGCTTTAATAATTATAATTAATGTTTAGA-----------------------------------------------------------</ns2:sequence><ns2:name>KY699437.1_Leishmania_naiffi_strain_MDAS/BR/79/M5533_clone_LEM2204_38_minicircle_kinetoplast,_complete_sequence</ns2:name></ns2:Sequence><ns2:Sequence dsseqid="sq1590" id="sq1589"><ns2:sequence>AATAATGATACTATCAGAGGGGTAATGACGTGGCAATGAGATTATTAAATTATTAATTTTGTCTAAAAATCAGCTCCAAATCGTACCACCCGACATGCCTCTGGGTAGGGGCGTTCTGCAAAATCGCGATTTTCGCATACAGAAACCCCGTTCAAAAAATCCCCAAAAATCGCGTTTTTTGGCCTCCCCGTGCACAATTAGGGGTTGGTGTAATATAGGCGGCGCGTCACATCGTCTTGAGCTAGGATGCCTCGAAACAGGCCTCTTAGAGGCTTAAAAATAAGCGTCACATCGTCTTGAGCTAGGATGCCTCGAAACAGGCCTCTTAGAGGCTTAAAAATAATTTTCTAGCCTTGGTGGGTTAATATTGAATTTGTTATTGATAATTTAGATTTAAATATTGTTTTGAGATAATGTTTTGATTAGAATTTATTATGTTAGCTTGCATTGATAAAGCTTTGAGTTTAATTTTATTATTGATTGGTAGTATAGATATGATGACGTTAATAGTTCATCTTATAGTATCGCTAGTGTCTATGATGTGTGGTATTAGATCGTAGGGTTACTAGAATATTACATATATAATATATATTGTGCTTAATATTAGCCTATTACTATCTAATTCGTTACATTACTAGCTCTAGACATTGACTATAAACTTTAATGTTATTATTTATTATGTGTCGCGTATGTTTATATAATATTATACTAATTATACTTATACGTTCTAATCTGATAATACATAATACGCTATACTCTATGTTTACCTTATAGTGTTCTGACTATTGCACTGGATTAGTAAAATTATAAA-----------------------------------------------</ns2:sequence><ns2:name>KY699438.1_Leishmania_naiffi_strain_MDAS/BR/79/M5533_clone_LEM2204_39_minicircle_kinetoplast,_complete_sequence</ns2:name></ns2:Sequence><ns2:Sequence dsseqid="sq1592" id="sq1591"><ns2:sequence>GCTCAAAAATCGAGACCAAATCGTACCACCCGACATGCCTCTGGGTAGGGGCGTTCTGCAAAATCGCAAAAATCGCAAAATCGTACCACCCGACATGCCTCTGGGTAGGGGCGTTCTGCAAAATCGCAAAAATCGCATACAGAAACCCCGTTCAAAAAATGCCCAAAAATCGCGTTTTTCGGCCCACCCGTGCACAATTAGGGGTTGGTGTAATATAGGCGGCGCGTCACATCGGCTCGGGCTAGACACGTGGAAAGTAGGCCTCTCAGAGGCTTGTTTTTTAATTTTGAAATTTAATAACTAGTTTTGGATATTATTTGATTGATAATTATAATTTTATTTGTTGCTAGTTCATACTGGCTTAGATTATGCTAGTAATATAATTATTTTATTAGCGCTGATTAGAACTTGATAGTGCTGTGTTAGATTTGATATAGTTATTATTTAATTTTATAATTCTATGTCTAACCATGGATATGCTATCTATTACATCTATGTTACCCTCATATTGATATTAATTGCCTTTTATATTGTATTCTAGTTAGTACGGGTATAGCTATAATGATAGTATTACCATAGTCTAGGTTCGATAATAATTTAATAGATAGACTATAAACTTTGTATCACATGTATTAACTTTACTATAACTTTATTGATTAGAATTAATTTTTATATTTTTATTTATATCTATGCTTCGTTGCGTATTTGATTAGCTAATTGTCGCGAACAAAATAATTTAATTGATATAAAAATAACTTTATGAATTAACGTTATTATGCCTCTAATGACTCTATGTTTTTTAAAATTA--------------------------------------------------</ns2:sequence><ns2:name>KY699439.1_Leishmania_naiffi_strain_MDAS/BR/79/M5533_clone_LEM2204_40_minicircle_kinetoplast,_complete_sequence</ns2:name></ns2:Sequence><ns2:Sequence dsseqid="sq1594" id="sq1593"><ns2:sequence>CTGTTAGAGGGGTAATGTGTTAGTTTTGATCTACATAAATTATTTTATTTTCTTAAATTTATCTAAAAACTCGCTCCAATTCGTACCACCCGACATGCCTCTGGGTAGGGGCGTTCTGCAAAATCGCGAAAATCGCATACAGAAACCCCGTTCAAAAAATGCCCAAAAATCGTGTTTTTTGCCCCACCCGTGCACAATTAGGGGTTGGTGTAATATAGTCCGGGGCGCACACACACTCGAGCTAGCCTGCCTCGAAACAGGCCTCTGAGAGGCTTGGAAAATGGATTTTGAATTTTATAGATTTAAAGTTGATATCTAATTAATAATTTTTATATTTACTCGTTTATATGCATATCTGTTCTGATGTTATACTAGTATGTCGCTAGTTTTGATGCTAGTGTTGTATATAGTTAATCTACTCTTATGTTATACTAGTATGTCGCTAGTTTTGATGCTAGTGTTGTATATAGTTAATCTACTCTTCTCTATAGTTAATATAATCATTGTTATACATAGTTAGTGCTATCTTGTACTACATAGTATACTCCTTACCTAAGGAGTCCCACATAACTAATATTAATATTAGTTTGGTGGGTATTACAGCATTATACACTGACAATGGCTAAGGTTATAAACATTGAATTTAAATTTTAAACTATTGGTTTGATAATTGATATACTTGCATATAGAGCTAACAATAACTAATAAAGTTAATAACTAGTGCATTATACTAGATAATATTATTACTCTAATACATTTTATACAAGCTATCATCGTGCATAATAACTGTATAATGTGTCG---------------------------------------------------------</ns2:sequence><ns2:name>KY699440.1_Leishmania_naiffi_strain_MDAS/BR/79/M5533_clone_LEM2204_41_minicircle_kinetoplast,_complete_sequence</ns2:name></ns2:Sequence><ns2:Sequence dsseqid="sq1596" id="sq1595"><ns2:sequence>ATTTAAATTTAAAATAATATCACGTAATGCGCTGTTAATGTTAACTCTGAATTATAAATTTTCCAAAATTAGCTATAAAATCGTACCACCCGACATGCCTCTGGGTAGGGGCGTTCTGCAAAAACCGAAAAATCGCATACAGAAACCCCGTTCAAAAAATGCCCAAAATTCGCGTTTTTTGGCCTCCCCGTGCACAATTAGGGGTTGGTGTAATATAGTGGGGCGCGCACACAGACCTGGGCTAGCCTCGTGCAAACTAGGCCTCTCAGAGGCTTAAAAATAAAATTCTAGCTTGAGTTGGTTATGATGCATATAAAGTTGGAATATTATTTATTAAATCTAATTTATACTATGCAGTTGGTTATGATGCATATAAAGTTGGAATATTATTTATTAAATCTAATTTATACTATGCTCTGATCTATCTATTGACTTGTCTATACTAGTATATGCTAGTTCTGGTTAGATAAATGTTATTGTTAATTGTATGTCGTTGCATTACCATAGTTTATATCATAGTCTATCGTTACTCTATGTTAGCTCGTGTATATAGTTTCAATAATGCACTAATATAACTTCTCTTTAATATCTAGTTAGTAATACGACACTATACTATGTTATTAGCTAATTTTAATTTTTTAATAATAATAATTTTACTACTACGATAAACTATAATGCCACTATTATAATTGCATCTCATTGATAATATTTTTATCTTTTAGTTTATAATTCTTTTCATTGTATTGCTAGATTAGAACTGCTCTATGTCGCTAATTATGATGCACGCGTTGAACTAATAAT---------------------------------------------------------</ns2:sequence><ns2:name>KY699441.1_Leishmania_naiffi_strain_MDAS/BR/79/M5533_clone_LEM2204_42_minicircle_kinetoplast,_complete_sequence</ns2:name></ns2:Sequence><ns2:Sequence dsseqid="sq1598" id="sq1597"><ns2:sequence>ATAATTATTTAATTTTACTCCATTACGTGCTAAACTTTGCCTAAGGAGTCGAGTCATTACTGTGAAAAATCAGGTCAAAATCGTACCACCCGACATGCCTCTGGGTAGGGGCGTTCTGCAAAATCGCGAAAATCGCATACAGAAACCCCGTTCAAAAAATGCCCAAAAATCGCGTTTTTCGGCCCACCCGTGCACAATTAGGGGTTGGTGTAATATAGGCGGCGCGTCACATCGGCTCGGGCTAGGATGGCTGGGAACAGGCCTCTTAGAGGCTTAGTTTTTGTTTTTCTAAATTTTACACATATGTTTGGCTTTAAAAATTAAAAATTAAATTAATTAAAGTTGGGTGATGGGATAGAGAAATATAAAAGTTTATTTAAATTGATTTGCGTGGTAAAGTTATTAGTAATATTATTTTATATGTTATATCATCGTCGCGTATAGTTACTATCTTAGTTCTAATGTTAGCTCTACTATATAGTCTATCACGTGGCTATTATAGAATTGGAACAGTTGTAACTAATATGTAATATGTAATATATCTATCACGTGGCTATTATAGAATTGGAACAGTTGTAACTAATATGTAATATGTAATATAGGGTAACACTAGAGTAATACTATACATACTCATACCATAGCTCAACTATCGGCTACAGTGATAGTATAATTTTAATTTTATAAATTTAATAATATAATATACTTGCAACTTTAATATAACTCAATCGATATGAACTCACGGCTATAGATAATATAACATAGCTTTATCATTAGGCTATTAATGTGATAAGAATAAATTTTATCTAATAA------------------------------------------------</ns2:sequence><ns2:name>KY699442.1_Leishmania_naiffi_strain_MDAS/BR/79/M5533_clone_LEM2204_43_minicircle_kinetoplast,_complete_sequence</ns2:name></ns2:Sequence><ns2:Sequence dsseqid="sq1600" id="sq1599"><ns2:sequence>TGAGAAAAATCAGGTTAAAATCGTACCACCCGACATGCCTCTGGGTAGGGGCGTTCTGCAAAATCGCGTTTTTCGTAAAATCGTACCACCCGACATGCCTCTGGGTAGGGGCGTTCTGCAAAATCGCGTTTTTCGCATACAGAAACCCCGTTCAAAAATTCGTCAAAAATCGTGTTTTTTGGCCTCCCCGTGCACAATTAGGGGTTGGTGTAATATAGGCGGCGCGTCACATCGCCCTGGGCTAGGATGCTGCAAACTAGGCCTCTTAGAGGCTTGAATTTTGATTTTCTAATTTTAAAACATAAGATTGACTTTAAAAAGAAAAATTATAATTGGATAAGGCGTTGGATTGGGAGATAATGATATTAAAGTTTAATTAAATTGATTTTGGCATAGATGTTGTTAATATATTTATTTTATATATTATTTTATCAATTCGCATAGTTACTATCTCTGTTCCGTTGTTAGATCTGCTATATAGTCTATCATGTCGCTATCATAAAATTAGAGCAGTTACAACTAATATATAATATGTAATATAGGGTAATACTAGAGCAACATTATACATACTCTTATCATAGCTTGACTATCGGCTACAATAATACTATAAATATAATTTTATAAATTTGTTACTAGATTATACTTATAACTTTAATATAGCTTAATCAATATAAACTCACGGCTATAGATTTAATAATATAGCTTCATTATGAGGCTGCTAATGTGTGCTAAATAAAATTTATTTAAAAAATAATAATTCAATTTCACAGTGTTATGCGCTAAACTTTCCCTAAGGAGTCGAGTCATTAC------------------------------------------------</ns2:sequence><ns2:name>KY699443.1_Leishmania_naiffi_strain_MDAS/BR/79/M5533_clone_LEM2204_44_minicircle_kinetoplast,_complete_sequence</ns2:name></ns2:Sequence><ns2:Sequence dsseqid="sq1602" id="sq1601"><ns2:sequence>GCTATCTGATAAATAATTTTAAAAATAAATTTTATAATCCTGTGTTACTGCTCAATAATCTTATGAATTTGGCTATAAAATCGTACCACCCGACATGCCTCTGGGTAGGGGCGTTCTGCAAAATCGCGTTTTTCGCATACAGAAACCCCGTTCAAAAAATGCCCAAAATTCGCGTTTTTTGGCCTCCCCGTGCACAATTAGGGGTTGGTGTAATATAGGCGGCGCGTCACATCGGCTCGGGCTAGGATGGCTGGAAACAGGCCTCTTAGAGGCTTAAATTTTATTTTCTAACTTAGCTCTGCATTTGATGGTTAATATTAATTTATAATTTAGCTAGTTAGTTATCTGTGTGCATGCTAGTATAATATTAGCTAGTTTGGTAAAGTTAATTAAATAGTATATGCGTGTGAGTTATGCTAGTATAATATTAGCTAGTTTGGTAAAGTTAATTAAATAGTATATGCGTGTGAGTTGTTAGTTTATTATATGATTATATTTATTTTTATCGTTGTATATCATTAGCTTATCACTCGGCATTATACTATGGGTTACATCGATATAGGCTAGTCATATTAGTTACAATATAAGTTATTCTATAGTTTTTGGCTATTATACCATGTTAAGCTAGTTTTAATAATTTTATATAAACTGTTCGATATAATAATTTAATATACTATGTTATACCATACATTGGCATATACTTTACTATTACGAGCTGGCTTAGTTATAAATTTATTACATCATACTAACGCTACTCTTTGCTATAACTATAATTTTACTTTTTAATTTCTAGTGTTACCATT-------------------------------------------------------</ns2:sequence><ns2:name>KY699444.1_Leishmania_naiffi_strain_MDAS/BR/79/M5533_clone_LEM2204_45_minicircle_kinetoplast,_complete_sequence</ns2:name></ns2:Sequence><ns2:Sequence dsseqid="sq1604" id="sq1603"><ns2:sequence>ATTACATCTCTGTATCTTATGCGTTAATGCAGTGACATAATTTATTTTAAATTTAAAAATTCATAAAATTGAGGTCAAAATCGTACCACCCGACATGCCTCTGGGTAGGGGCGTTCTGCAAAATCGCAAAAATCGCATACAGAAACCCCGTTCAAAAAATGCCCAAAAATCGCGTTTTTCGGCCCACCCGTGCACAATTAGGGGTTGGTGTAATATAGGCGGCGCGTCACATCGGCTCAGGTTAGGATGCCTCGAAACAGGCCTCTGAGGGCGTATAAAATTGAAAACTAAACTTGGATGGGAATATTATTTTTATTTTATGATTAAACATCGTATAAAATTGAAAACTAAACTTGGATGGGAATATTATTTTTATTTTATGATTAAACATGTTTTTATAATTTAACTTTGCTCTAGTTTGTTATGCTCTGTTATGATATAGTTTATTTGTAGTAATAATTTTATATCTATGTTCGTACTAGCGTGGGTAATGTTATAGTTATTGTATAGCTCAGTGATAGTTATAGATAGTTCTGATTTTACTGTGATGTTAGATAATACTCGTGGATATTAGTATAGAATATATTTATATTAGTATGGAGGGTAACTAGTAGATTATGATTAGCCTAACATTGATAATTTTATACATTGACTATAACACTACTCTATATAGATAATTAATAGATTGGCTAGCACGTATATAGTTTGATGAGTATAATTATTGTCTTATTATAGACATTATATTAATATTTACACTCGCGATAATAATTCTTTGCGTTCTTATTTTATTTAATTAGCTATTCTCTTCGT------------------------------------------------</ns2:sequence><ns2:name>KY699445.1_Leishmania_naiffi_strain_MDAS/BR/79/M5533_clone_LEM2204_46_minicircle_kinetoplast,_complete_sequence</ns2:name></ns2:Sequence><ns2:Sequence dsseqid="sq1606" id="sq1605"><ns2:sequence>TAATTTAAAAAATAAAATTTATCAATACCACGATTATGATGTTGTCTTAGATCTATAAAATTATAAAAATGACCATAAAATCGTACCACCCGACATGCCTCTGGGTAGGGGCGTTCTGCAAAATCGCGAAAATCGCATACAGAAACCCCGTTCAAAAAATCCCCAAAAATCGCGTTTTTTGGCCTCCCCGTGCACAATTAGGGGTTGGTGTAATATAGTCCCGCGCGCATCACAGCCTGGGCTAGCCTCGTGCAAACTAGGCCTCTTAGAGGCTTAAAATTATTTTTCTAGCTTATCTCACTGTTAATTGATGTCTTGCTTGAATATAAATTGGGATTTGATAATTATTTAAATTGTTATTGGCTAGAACGTTAATATGATCTAGTTAGTTTAGATTTTATTAATTATTTAGTTGTTATTAATTTTGAGATTACTAATTTTATTAACTATATAGCTCTAGTATTGAGTCGATAGTGTTATGCTCGTATTAGGTAACATAGTGATATAATATCAATTACAACATTGAGTCGATAGTGTTATGCTCGTATTAGGTAACATAGTGATATAATATCAATTACAACTTATTCTATACTAGTAATGTCTCTAATTATTATACTATCATAGCCGTACCATTAGCTCAGTTTATATAAAAGTTTATTACTAGTTTATTATCTATGCTTACACGTTACAACATATTATCAGTTTAATTTTACTAGTTTCATTTTATCAATAATAATAATTTTTAGAATTTCTTTATCAAACTTTTATATGCTAGTTGTCGCTAATTTAAACTAAACTA-----------------------------------------------------------</ns2:sequence><ns2:name>KY699446.1_Leishmania_naiffi_strain_MDAS/BR/79/M5533_clone_LEM2204_47_minicircle_kinetoplast,_complete_sequence</ns2:name></ns2:Sequence><ns2:Sequence dsseqid="sq1608" id="sq1607"><ns2:sequence>AAATAATATTTAAATAAAATTTATAAATTCGCGGTTACGTGTTACTATGTTTTATAAAATTAGAAAAATACCCCTCCAAATCGTACCACCCGACATGCCTCTGGGTAGGGGCGTTCTGCAAAATCGCGTTTTTCGCATACAGAAACCCCGTTCAAAAATTGGCCGAAAATCGTGTTTTTTGGCCTCCCCGTGCACAATTAGGGGTTGGTGTAATATAGGCGGCGCGTCACATCGGCTCGGGCTAGGATGGCTGGAAACAGGCCTCTTAGAGGCTTAAAATTATCTTTTCTAAATAGTTCTGCTTTTGATGCTAATAATAGACTAATAATTTAATTTTATTATTTGATTGCTATATAAATTTATTGTTCGCGGATATATGTGCTGGTTAGTTATAGATTTATTTATTATTAATAATTATTATCTAGTATACCGCTCGATGATCTGGTTAGTTATAGATTTATTTATTATTAATAATTATTATCTAGTATACCGCTCGATGATACTATAATGCATCAATTTACTAGCTCATAGTCGAGTTAACATCATAGCTCACTCATTACCCAAAAAGAGCAATTATAAGTTATATTGTAGGGCTATTACGGGTATATTATTGTTAATTTTATAAAACTATAACCTCGCTAATCTAACTCTAATCTTTACTAATGTTATGCGCTGATAGTAACTATATGATACATGTAATATTAATTTTTACTACTCATCTAGATCTATACATTTACTGTTCATAGCTATACTAGTGTTGCTCTAATGATGCTGCATTGGATAACGTGTAACATTAGCA-----------------------------------------------------------</ns2:sequence><ns2:name>KY699447.1_Leishmania_naiffi_strain_MDAS/BR/79/M5533_clone_LEM2204_48_minicircle_kinetoplast,_complete_sequence</ns2:name></ns2:Sequence><ns2:Sequence dsseqid="sq1610" id="sq1609"><ns2:sequence>AATAAACTTAAATAAAATTTTACTAAACTGTGTTACGCATGCATAGAGTTTGACAAAATATTATAAAATTGGGGACCAAATCGTACCACCCGACATGCCTCTGGGTAGGGGCGTTCTGCAAAATCGCGTTTTTCGCATACAGAAACCCCGTTCAAAAATTGGCCGAAAATCGTGTTTTTTGGCCTCCCCGTGCACAATTAGGGGTTGGTGTAATATAGTCCGGGGCGCACACACACTTTTGGCCTCCCCGTGCACAATTAGGGGTTGGTGTAATATAGTCCGGGGCGCACACACACTCGAGCTAGCCTGGTGGAAAAGTGGCCTCTGAGGGCTTATAAAATTAAATTTTGTCGTCTCTCGGATGTTATGTTGTTTTTAGATTATAATTTGACTTTAGATTTTATAATTTTATATTTATTTGCTTGTCTATGTTGTTCTAATATGGCACTGGTAATAGCGTTGATTATATTGATTATTGTATAGTATTATTTTATGTATAATTATTTTAATAGTTATAGTTAGTGATGATGTCGCTAGCGAGTATGGTATTGAGTAGATAATAGAATAAGCATAGAATAAGTTATGTTTAATATATAGTACTATTATACACTATACTATCATTATGCTCACTATCGGCTAAACTATACTCTATGTTAACTATACTATGTAGTTCGATGCGTTGTATAATTTAAATAATATTAATTTTATTATTTGTAATCTATAGCTTATCTTATTCATACTGCATTGCAATGATATCTAACTAGTTTTATAATTAGAACGTTACTAGTAATAACTTTAAA----------------------------------------------------------</ns2:sequence><ns2:name>KY699448.1_Leishmania_naiffi_strain_MDAS/BR/79/M5533_clone_LEM2204_49_minicircle_kinetoplast,_complete_sequence</ns2:name></ns2:Sequence><ns2:Sequence dsseqid="sq1612" id="sq1611"><ns2:sequence>AGACATGTCTCTGTTATGCTAGTGATGATGTGAACTTTATTTTTATAAAATTTATAATTCTGTCAAAAACATCAATAAAATCGTACCACCCGACATGCCTCTGGGTAGGGGCGTTCTGCAAAATCGCGATTTTCGCATACAGAAACCCCGTTCAAAAAATGCCCAAAATTCGCGTTTTTTGGCCTCCCCGTGCACAATTAGGGGTTGGTGTAATATAGGCGGCGCGTCACATCGCCTCGAGCTAGCCTGGTGGAAAAGTGGCCTCTGAGGGCTTATGTTTTTAGAATTTGAGGTTTGAATATTATTTTTTAAAATTAAAGCTGGATTATGTTTTGTTTGAAGTTATTATATGCTAGTTGATAAATTATTTTGTTATTAGTAATTAAATTTATAACGTTACTAGTTCATTGTTGGCTAGTTAATTGGATATTATTATTTATATAAACTTTGCACTCTATAGCTTATCAATAACGTTGTAATGGCATGAGATAATAGGGTTACTATCTAATATCAATTGCCTTTTATTCTATATTACTATGATACTCTATGACATACTACTCTATTAGACTACAATGTTAGCCTCGTTATAGAGTTTATGTTTTGTAATAATAATTTTAATTTGAATATATAAACTTATAATTACGTTATAGAGTTTATGTTTTGTAATAATAATTTTAATTTGAATATATAAACTTATAATTAACTATTTATGCGCTGATTAGACAATATAATTTTGATTTAATCTATCTTACGTTGATAGTGTTGTTATTATTACGATATTAGATTTTAATTTTACCGCT----------------------------------------------------------</ns2:sequence><ns2:name>KY699449.1_Leishmania_naiffi_strain_MDAS/BR/79/M5533_clone_LEM2204_50_minicircle_kinetoplast,_complete_sequence</ns2:name></ns2:Sequence><ns2:Sequence dsseqid="sq1614" id="sq1613"><ns2:sequence>TAAATTATTTTTAATTAACGTTATTACACGCGTATTAGCTTAAATGAATTTTATAAAAATATCAAAAATCGGGGTCCAAATCGTACCACCCGACATGCCTCTGGGTAGGGGCGTTCTGCAAAATCGCGATTTTCGCATACAGAAACCCCGTTCAAAAAATCCCCAAAAATCGTGTTTTTTGGCCTCCCCGTGCACAATTAGGGGTTGGTGTAATATAGGCGGCGCGTCACATCGGCTCGGGCTAGGATGGCTGGAAACAGGCCTCTTAGAGGCTTAAAAAATAAAATTTGTCTTGGATTGGATGATATGCGAATAAAGTTAATGATTAGATGAATAATTTAAATTTATTAATTGTTAGCTCTGATGCAGTGCCGTTGTTAGATCTAATTAGTGATAATATTATTTTTATTATTAGAATTTATATAGATAGTATGTAATAGCTGGATAAACTATGGCTATCAATGTTGTCTATAGGGTTGCGTGGTAATATGGTAGAATAGTGTCAATAACTAATATATAACTTGTTTTGTTCTGATATAGAGCATAATTTAATAGTTTAATAATGATACTAACGCTACTATGGCTATGATTGACTACGATGATCTATATCTATACTATTTGATATTACTAGCTTTGTTATATGATAATTTAATATTACTATATCTTCGCTTATAACACTTATACATACTAGCTTTGTTATATGATAATTTAATATTACTATATCTTCGCTTATAACACTTATACATTCTCTTTATCAATACTAGTTTAGCTTTACTCTATTACTGCTCTATTAGGGCAAA----------------------------------------------------------</ns2:sequence><ns2:name>KY699450.1_Leishmania_naiffi_strain_MDAS/BR/79/M5533_clone_LEM2204_51_minicircle_kinetoplast,_complete_sequence</ns2:name></ns2:Sequence><ns2:Sequence dsseqid="sq1616" id="sq1615"><ns2:sequence>TTAACTTTAATTTCGCGCTGTATTACGTGGGAGACATGAGTTAATTAAATTATTAAAAATCTCAAAAATACGGCACCAAATCGTACCACCCGACATGCCTCTGGGTAGGGGCGTTCTGCAAAATCGCGTTTTTCGCATACAGAAACCCCGTTCAAAAATTGGCCGAAAATCGTGTTTTTTGCCCCACCCGTGCACAATTAGGGGTTGGTGTAATATAGTCCGGGGCGCACACACTCTCAGGATAGGATGCGTCGAAACTGGCCTCTAAGGCCTTATAAAAATTAAAATTGGGCTGTTATGGTTGTTTTAGTTTAGATTTGATATTAAAATTATTTTTTGTTTTATTTATTGGTTAGTTCGTTGCTGTGTCGTATTGGCATAGTTTGAAATAAATTTATTGGTAAGATTAAATGTTATACGTTGCTGTGTCGTATTGGCATAGTTTGAAATAAATTTATTGGTAAGATTAAATGTTATATGGTATTATGTCATAGTATAATTTTTATAAAGTTGTTCTCTATCGTCGCTATGGAGTGCAGTGTTATGCTCGTTTATCGATAATATTACAATATAATATAATATATAACTAATATCTAGCTCCATATGATATCTAATAATGATACTAGCCTATGTTTATAAAATTAGAACTATAACGTACTGATCATAGTACTATCATAGCGCTATTACACGAGTGAGACTAGATAATTATATTGTTTATAAAATCAATTTACATATATCTTTACGTCTATGATTCGTGTCATTATTAGGTTATACTAGTCTTATTAGCAATGATTAGTAACA---------------------------------------------------------</ns2:sequence><ns2:name>KY699451.1_Leishmania_naiffi_strain_MDAS/BR/79/M5533_clone_LEM2204_52_minicircle_kinetoplast,_complete_sequence</ns2:name></ns2:Sequence><ns2:Sequence dsseqid="sq1618" id="sq1617"><ns2:sequence>GTTTTGAATAATAATTTTTGTTTTACACGTTGTTACGTGCCTAAGGAGTCGAGTCATTACCTGCAAAAATGGGGTCAAAATCGTACCACCCGACATGCCTCTGGGTAGGGGCGTTCTGCAAAATCGCGATTTTCGCATACAGAAACCCCGTTCAAAAAATCCCCAAAAATCGTGTTTTTTGGCCTCCCCGTGCACAATTAGGGGTTGGTGTAATATAGGCGGCGCGTCACATCGCCCTGGGCTAGGATGCTGCAAAAGTGGCCTCTAAGGCCTTATAAAATTGCGTTACCATCGCCCTGGGCTAGGATGCTGCAAAAGTGGCCTCTAAGGCCTTATAAAATTGCGTTACTGGCTTTTCTGTTAAATATATTTTTAATTGTTAGTTTTTGTTTTTAAATTTATATAGTTTCAATTAGATCTAATCTAGTGCTCACTTTGTGATATGGTTATTTATATGCATTGAGTTTATATCGAATTTGTAATAATTTATAATTTTAATACTAACATAGATCTAGTTCGCGCTGTGTTATAATGTCACGTATGAGTATCTAAAAACTAGTAAAATAGAGCAATTACAATATATATTACGTGCATATCTAGACACTGTTACTATAGATAGACTAGAACTTTTATAACTAGCACTACATAGACTAGCATTGATGATAGCTAATATTATAATTATGATGTTGCTCGATTAATAGTAACACTTCGAATTAAATTTATTTATTAGCCTTTACCTTTTAGTGATATGCGCATCTAACCTTAATAATTTTATTTCAATACATAAATTTTAATTTT------------------------------------------------------------</ns2:sequence><ns2:name>KY699452.1_Leishmania_naiffi_strain_MDAS/BR/79/M5533_clone_LEM2204_53_minicircle_kinetoplast,_complete_sequence</ns2:name></ns2:Sequence><ns2:Sequence dsseqid="sq1620" id="sq1619"><ns2:sequence>TAAAAATATTTTATCTCAGTGGTGTTATGCTGCATCTAGAACATTTATTTTTTATAAAATCTCAAAAATAGAGACCCAAATCGTACCACCCGACATGCCTCTGGGTAGGGGCGTTCTGCAAAATCGCAAAAAACGCATACAGAAACCCCGTTCAAAAAATGCCCAAAAATCGTGTTTTTCGGCCCACCCGTGCACAATTAGGGGTTGGTGTAATATAGGCGGCGCGTCACATCGGCTCGGGCTAGGAGGTTGCGAAACAGGCCTCTGAGGGCTTATAATTTTGGATTCTAATCTTGGATGGGATATAATGTTAGTTTTATGTTTATTTTAGAAGATAATTTTGGATTCTAATCTTGGATGGGATATAATGTTAGTTTTATGTTTATTTTAGAAGATAAATTTATTTTAATTATTATTTGCTATCTAGTTCTTGTTAGCGTTGGTTAGTAATGATTTGAATTTATTAATTTAATTATTTAACTATATCGATACTATTATGCACTGTATATGGAACTATGATGCTACTATTATCTAGCCTATGATAGTACTGGGTTAGTATGGGTAATGAGTATAGAATAAGTTAATATTAATATAAGTTACGCATATTTCACGTGTTATTATTAGATTTTAATACTAGCCAAGTTTGAGTCTATAGTTTCGTGGCAATGATATTATTATTTAATAAATTTATAGTTTGATAATTATATAGCTCACATCTACACTTTCTATTCTCTATCTTGGCTATTATCTTATTATCTCGTTCAAAGCTAGTTATACATTACGCACATTGATTATATAAATTTGATAAA-------------------------------------------------</ns2:sequence><ns2:name>KY699453.1_Leishmania_naiffi_strain_MDAS/BR/79/M5533_clone_LEM2204_54_minicircle_kinetoplast,_complete_sequence</ns2:name></ns2:Sequence><ns2:Sequence dsseqid="sq1622" id="sq1621"><ns2:sequence>TAAAATAATTTTAAATAATTTATAACTTTACAATTTCATAGTAAGGAGTCGAGACATTACCTCGTAAAATTGGTATAAAATCGTACCACCCGACATGCCTCTGGGTAGGGGCGTTCTGCAAAATCGCGAAAATCGCATACAGAAACCCCGTTCAAAAAATCCCCAAAAATCGCGTTTTTTGGCCTCCCCGTGCACAATTAGGGGTTGGTGTAATATAGTCGGGGGCGCACACACTCTCAGGTTAGGATGCCTCGAAACAGGCCTCTTAGAGGCTTGATTTTATGAATTGAAAGCATAGACAGAATAAATTAAATTTTAACTTTGAATTGAGATTGTTTCGCGCTGTTATGGCTGTGATATTATTATTTGATTAGTAAAGTTTAATTGAGCTAATTTAAATCTAATGTTAGCCTTGGTTATGTGGCTATATTTTATAGTTAATGAATTTATAATAATTTATTGTCTATGTTATCTCGTCATGTGGCTATATTTTATAGTTAATGAATTTATAATAATTTATTGTCTATGTTATCTCGTCATAGTTTAGATAGAGTCATTACCCTGTATTACTAGAATAAACTAATATATATGTTATATTGCACTAGATATTACCTCATCTATACTATTAACTTTGATAATGCTAGCGATACATAGTAATACGTTGTTATAGTATACATTAGATTATATTTTTATATTCTTTTAATTACTCTCATTGTTATTTGTGATTACTAGCTTTACATTGATTACTCTAACTTGATAAATAAATTTTACTAGTACTGCACTTGTATGCATGACGTTGATATTGACAAA------------------------------------------------</ns2:sequence><ns2:name>KY699454.1_Leishmania_naiffi_strain_MDAS/BR/79/M5533_clone_LEM2204_55_minicircle_kinetoplast,_complete_sequence</ns2:name></ns2:Sequence><ns2:Sequence dsseqid="sq1624" id="sq1623"><ns2:sequence>ATACATAGATAAAAATAAATTTAAAATTAGCTTATACTAGTGTGTTACTCGCTGTGATACTGCCAATAATTCGTATAAAATCGTACCACCCGACATGCCTCTGGGTAGGGGCGTTCTGCAAAATCGCGATTTTCGCATACAGAAACCCCGTTCAAAAATTCCCGAAAAATGCCGTTTTTTGGCCTCCCCGTGCACAATTAGGGGTTGGTGTAATATAGTCCCGCGCGCATCACAGCCTGGGCTAGCCTCGTGCAAACTAGGCCTCTTAGAGGCTTGAAAATGCATTTTGAAACTAGAATTGGAATAATAAGTTTTTAAATATAAAATTGATATTAGTTTCTCTATAGTAGCTAGTTTATTACTTGCATTAGATAAATTATTAGCTATATGTTTAGCTGTTCGATGTTATAGTAATTGTAGTGTAATTATAATTTATTAATTTTATAACTTTAATAGTTCCGCTTGCGTTGATAATATGAGTGACATAGATATAATAGCCTAGATACTAACATAACTTATATTGTAATATAACTGCTCCTATACATACTCAATAATACGCTATTACCTCACTATACCTTGGCTAGTTCAATGCTGCTCCTATACATACTCAATAATACGCTATTACCTCACTATACCTTGGCTAGTTCAATGATAAAGTTAATCTATAATGCATATGTCATCGTGTGTTACATTGATAATTTAATTATTTCTTTTTTATAATTTCTATTCTTAACTCTATTCTTGCTTGGTTATGCGTCACTTTGATGAAATTAAAATATTATTTACTAGTCATTACACTGC---------------------------------------------------------</ns2:sequence><ns2:name>KY699455.1_Leishmania_naiffi_strain_MDAS/BR/79/M5533_clone_LEM2204_56_minicircle_kinetoplast,_complete_sequence</ns2:name></ns2:Sequence><ns2:Sequence dsseqid="sq1626" id="sq1625"><ns2:sequence>CGATGTTAGATAATATTATTAGACTTGCTCCGTGTTATATCTTTACAGATTTAATAAAATGTTAAAAATACCGCACCAAATCGTACCACCCGACATGCCTCTGGGTAGGGGCGTTCTGCAAAATCGCGATTTTCGCATACAGAAACCCCGTTCAAAAAATCCCCAAAAATCGTGTTTTTTGGCCTCCCCGTGCACAATTAGGGGTTGGTGTAATATAGTCCGGGGCGCACACACACTCGAGCTAGGATCATAAAAATATGGCCTCTTAGAGGCTTGTTTCGTCGCATTACAGCTGTTTTGAGCTAATAAATTTATATTTTAATTTCACTTCATAATAGACTTGGATATACAGCTGTTTTGAGCTAATAAATTTATATTTTAATTTCACTTCATAATAGACTTGGATATGCGTCATTAGATAATAAAATTTGTAATAATATTTTTTAATTCAAGGTATACTAGAGTTGTAATGTTGTTTGATAAAGTTAGTATCTAGTTTGCTCGATGATAATAATATTGTGCACCGCTATTACATCTATTGACTCATTATTGCACTAATATAAATAGCAATTAGTAATACCTCATAATACTATATCTATCAATGTTATACGCGCATACACTATGACAACTATCGGCTATAAACTTTATAATGCTACGTTGTATGGTTAGCAATGATTAGTAAATTTATAACTTTAATTATATAATACTTTTCTTATTCATCGTTATAATCTTATTTTACTAATTATGTTCTATGATAGTGCTCGCTTGT-----------------------------------------------------------------------------------------</ns2:sequence><ns2:name>KY699456.1_Leishmania_naiffi_strain_MDAS/BR/79/M5533_clone_LEM2204_57_minicircle_kinetoplast,_complete_sequence</ns2:name></ns2:Sequence><ns2:Sequence dsseqid="sq1628" id="sq1627"><ns2:sequence>GTAACAATGAGTTTATATTTTAAAAAATAATTTAATTTTACCATGTTATGCTGCATTATACTCGAAAAAATCTAATAAAATCGTACCACCCGACATGCCTCTGGGTAGGGGCGTTCTGCAAAATCGCAAAAATCGCATACAGAAACCCCGTTCAAAAAATGCCCAAAATTCGCGTTTTTTGGCCTCCCCGTGCACAATTAGGGGTTGGTGTAATATAGTCCGGGGCGCACACACACTCGAGCTAGGATGCCTCATTATAGGCCTCTCAGAGGCTTGTTTGCCGCGTTTTAATATGAATTTAATAAATTTATTTTATTAGTTATATTTTCACTTTTAATTTCGCTAAGTTGTCTTTGTTAGATAATATTGTTAGCTTGGTAAGGATAGATTAAAGTGTAATGTGTTTATGATTGCGCTAGAGATAATAGTTTTGATTAGATAAAGTTGCTGCTCTATGTGATTATGTCAATGCATGAACTGTATGATAACATGGTATTACTAGATATGCCACATATAGAATATATTCTATATCTAATATGACTAGATAGGTATATTTTACTAGATATGCCACATATAGAATATATTCTATATCTAATATGACTAGATAGGTATATTACTAGGTTACATAAGATTATTAATTTTATATAATGCATACTAACCGTTACTATACTAGAACTAGCGGTGCACTAATTATATAGTATTGATATAGTAGTGTTGTTATTATATATGACACTTATATATTCTCTTTTATCTTTTACGATGCTTTTACTACTCTGCATTATTAGCTTTAATTAGCATCACTATGTTA--------------------------------------------------</ns2:sequence><ns2:name>KY699457.1_Leishmania_naiffi_strain_MDAS/BR/79/M5533_clone_LEM2204_58_minicircle_kinetoplast,_complete_sequence</ns2:name></ns2:Sequence><ns2:Sequence dsseqid="sq1630" id="sq1629"><ns2:sequence>TAAGATAAAATTAAAATTACTAGATTACGGTGTTAGACAAGTTTTATTAAATTTAAAAATCTCAAAAATATCGGTCAAAATCGTACCACCCGACATGCCTCTGGGTAGGGGCGTTCTGCAAAATCGCAAAAATCGCATACAGAAACCCCGTTCAAAAAATGCCCAAAAATCGCGTTTTTCGGCCCACCCGTGCACAATTAGGGGTTGGTGTAATATAGTCCGGGGCGCACACACACTCGAGCTAGGATGCGTGGAAACAGGCCTCTTAGAGGCTTGAATTATGATGTTCTAGCTAAACTGGCATATAAATAAAATTATGTCATATTTAACTAGTGATATGCTTTGTTATATCTGTATTATAGCTAGTCTGTTCTAATAATCATATTTAACTAGTGATATGCTTTGTTATATCTGTATTATAGCTAGTCTGTTCTAATAATGCTCTGTGTTACATCTAGTTATAGTTAGAATATTATTATACTCGTCAATAACTCTATCAATGCGCTGTTATGTCAACTTTATAGCCTCGGTATAGTAATGTCATAAAAGTATCAAATTTAGCTGAAATATATCAATTGTAATATATATTATTCTATTAAAATAACGTTATTATGATACTAGACTTAACTCTATCTAAACTTTAACTATACTATAAAATTATTAATACTATGTTAACTTTATCAACTTTATAATTAGACTATATTCATCTCTACTTCTATTTTCTTACTTGAATTTGATTTAATTAATATTTTAAAATAATAAATTAACACTGCTCACGTAACATTCAATGATATTAGCTC----------------------------------------------------------</ns2:sequence><ns2:name>KY699458.1_Leishmania_naiffi_strain_MDAS/BR/79/M5533_clone_LEM2204_59_minicircle_kinetoplast,_complete_sequence</ns2:name></ns2:Sequence><ns2:Sequence dsseqid="sq1632" id="sq1631"><ns2:sequence>TTACAAGTTTCATTGTCATTGTTACATTAGATTTTATATTTTCAAAATAATTTTAAATTTCTCAAAAAGTGGGGTCAAAATCGTACCACCCGACATGCCTCTGGGTAGGGGCGTTCTGCAAAATCGCGTTTTTGGCATACAGAAACCCCGTTCAAAAATTGGCCGAAAATCGTGTTTTTTGCCCCACCCGTGCACAATTAGGGGTTGGTGTAATATAGGCGGCGCGTCACATCGGCTGGGGTTAGGATGGTGCAAACTAGGCCTCTAAGAGGGCATAATTTTAATTTCTAGCTCAGATTGGGCTGTAATGTTATTATTTATGTTACTAGATGATACTAGTATTAGATATTTATTATTGCTAGTGTGGTTGTCGCTAATATGGTACTGTTATTAGTATCATTGTTGTGGTAATGATTAGAATACTATGATTACACTGGTATATGTATCTAATAGTTCATGTATAGCGCTGTTACGTGTCTATATTGACTCATTACCCTAGTATTACCAAATTTCCCTTTTGTAACTTGTTTTATATGCTATTTTAGTATGATTTAGCTAAGTAATACTATCTATATTGAGCTACGTTATTATGCTCTCTATGTACTACTATGATACATATAAATATACTATATTAGTTCTATTCATGTTATAATATCATTGCCACGTTAAATATAAATAATACTTTTCGTTCTCTATCTTTACTAGCTACTACATTACATCATAGTTTATCTATAATATTTTTATTACAAGTTTCATTGTCATTGTTACATTAGATTTTATATTTTCAAAATAATATATTTTTA-------------------------------------------------------</ns2:sequence><ns2:name>KY699459.1_Leishmania_naiffi_strain_MDAS/BR/79/M5533_clone_LEM2204_60_minicircle_kinetoplast,_complete_sequence</ns2:name></ns2:Sequence><ns2:Sequence dsseqid="sq1634" id="sq1633"><ns2:sequence>CTAGTAATTATAATATTTTTGTTATATGAGGTGTGTTATGTCTATCATAAAATTAAAATTTGCTAAAATTCGAGATAAAATCGTACCACCCGACATGCCTCTGGGTAGGGGCGTTCTGCAAAATCGCGTTTTTCGCATACAGAAACCCCGTTCAAAAATTCGCCAAAAATGGCGTTTTTCGGCCCACCCGTGCACAATTAGGGGTTGGTGTAATATAGGCGGCGCGTCACATCGGCTCGGGCTAGGATGGCTGGAAACAGGCCTCTTAGAGGCTTACTTTTTAGATTTTAAATATTTTCTAATTAGAAGTTAAATTTAAAGTTTAATTTGAGATAAAGTTGCGTTATGGTGTTATAATATTAATTATTTTAGTGATTAGTTTTGATTTTAATAAATTAGTGTGAGACTAGTTTTGTTATTGGTATGGTTGAGGATATAATTATAAGTTTTAATCGTTAGTTATAAAATTGATAGTATTATGCTGGTAACCCTGAAATAGCTAAAATAGAGCAATTACAACTAATATAAAAGGGTAATATCTAGTGTATTATAATGTTATAACGTAGATAGCTTATTATGTCAATGTTACTATTATTCGTCGCTACTATTATATATCTATTCATTACTAACCTATACTATGCGATGTTACTATTATTCGTCGCTACTATTATATATCTATTCATTACTAACCTATACTATGCGCACACTGACTAGTCTATGTATATATTTTATTTTATTACATTTTACATTCTCGAGTAAACTTTGTTATGCGTGATAATATTATGCTCTTAGATGTGAG-----------------------------------------------------------</ns2:sequence><ns2:name>KY699460.1_Leishmania_naiffi_strain_MDAS/BR/79/M5533_clone_LEM2204_61_minicircle_kinetoplast,_complete_sequence</ns2:name></ns2:Sequence><ns2:Sequence dsseqid="sq1636" id="sq1635"><ns2:sequence>AACTAAATTTAAAAATAATTATAACATTAGCTGTGTTATGCAGCATTAAAGTTTTAAAATCTGTAAAATTAGCGACAAAATCGTACCACCCGACATGCCTCTGGGTAGGGGCGTTCTGCAAAATCGCGTTTTTGGCATACAGAAACCCCGTTCAAAAAATCCCCAAAAATGCCGTTTTTCGGCCCACCCGTGCACAATTAGGGGTTGGTGTAATATAGGCGGCGCGTCACATCAGCTCACGGCCCACCCGTGCACAATTAGGGGTTGGTGTAATATAGGCGGCGCGTCACATCAGCTCAGGTTAGGATGCCTCGAAACAGGCCTCTGAGGAGCCATATTTTTATCTTTCTAACTTTTATGCATATGTTTGATTTTATTTTAATATAATTTATTTTTTGCTTTTAATTTATTGTGTTGCCTTGTTATGGTTATGCTATAATTGAATAATTTAAATAATAGTTTTGGATCTAGTTGGAGTTAGCGTTGTGTTAGATTGTTATATGGTTGATAATAAAAATTTATAATTATAGATCTGATTGGCTGTGTATTATGGTGTTACTCGAATTTATAGCTTATAACATATATTTATATTAGTTGTGGGCTAGTTTTATTGATTATAATAGACACTGACGGCATTACACGTTATACATACTAACACTATACTGGCTAGAACTATAATGTATATAATTAGCTCTAATGCTGCCTCGATGATATAATTAATGTTATTGATGCTAGCTATAATAATAATTTAACTTTTATTTGCTAATATAGATTCACGTGTCGCGGTTATTATATGAACTAAACTTGA--------------------------------------------------</ns2:sequence><ns2:name>KY699461.1_Leishmania_naiffi_strain_MDAS/BR/79/M5533_clone_LEM2204_62_minicircle_kinetoplast,_complete_sequence</ns2:name></ns2:Sequence><ns2:Sequence dsseqid="sq1638" id="sq1637"><ns2:sequence>CTTGTTATTAGAGCTGCACTGTGATAAATAATTTTAATTTTGTGTTACATCATAATAATTTCTTAAAAATGCTCATAAAATCGTACCACCCGACATGCCTCTGGGTAGGGGCGTTCTGCAAAATCGCGTTTTTCGCATACAGAAACCCCGTTCAAAAATTGGCCGAAAATCGTGTTTTTTGGCCTCCCCGTGCACAATTAGGGGTTGGTGTAATATAGGCGGCGCGTCACATCGGCTCGAGCTAGGATGCTGCAAAACAGGCCTCTGAGGGCTTATGAATTTGGTTTTTAATCTTGGTTGGAAATAAAATTAAAATTTAGATTTAATATTTGTTTTGACTAGTTTTGTTATCTATGTTTTGCGCGATAATGTTCTGTGCTAGATAAATTTATAGTTCTAGTTTAATTAAATAATATTTATACTTACTATACTCTATCATAGTCGATTACATGAATTGATAATGTTATACTCGCGTTGTATGGTTATGGTTAAAATTGAGGTAATATAGCACAGAATATATTGTAATTACTCGCGTTGTATGGTTATGGTTAAAATTGAGGTAATATAGCACAGAATATATTGTAATTAATAATAGGGCTAATATAGTTCTATAATGAGATAATAACGTTATAACTATGTCAATGATTCGCGGCATTATAATCAATAAAATTATTTTATAACTATATAATCTAACTCGTACATATAAACATTATCTATACTTATACTTCGGTAATCTTGCATGCAACTGTACTTTTAAGTTTTACTAATTATTAAAATTTGAATGTAGCCTTACACTAG------------------------------------------------------------</ns2:sequence><ns2:name>KY699462.1_Leishmania_naiffi_strain_MDAS/BR/79/M5533_clone_LEM2204_63_minicircle_kinetoplast,_complete_sequence</ns2:name></ns2:Sequence><ns2:Sequence dsseqid="sq1640" id="sq1639"><ns2:sequence>TATTTTAAAATAATATTTTTATACTTTCACACTGTATGCCTAAGGAGTCGACTCCTTACCCTGCAAAAATGGGGTTAAAATCGTACCACCCGACATGCCTCTGGGTAGGGGCGTTCTGCAAAATCGCGTTTTTCGCATACAGAAACCCCGTTCAAAAATTGGCCGAAAATCGTGTTTTTTGGCCTCCCCGTGCACAATTAGGGGTTGGTGTAATATAGGCGGCGCGTCACATCGGCTCGGGCTAGGAGGTTGCGAAACAGGCCTCTTAGAGGCTTAAATTTAGAGTTTTAAATATTTTTAACATGAATTGATAAATATAAATAAAATTTGTTCTAATTAGTGCGTGTCTAGTTAATATGCGTGAATAATGATAGATTAAATTGTTATAATAGTATGGATAGATGGGAACGCTACTATAATTGTTATATTTATATTTTTAATAAAGTTATGGTATATGCTCGCTTCGTTGTTACACTCTATGTCTATAATTTAGCTAATACCAGTACAATATATATTCCCTTTGCTTTGTTATATGAGGGTAATAGTGTTATATCATTATGAGTACGATACATTTATAAAATTTAATTAACTATTGATAAACTTTGATAATACGTTGTTATAATAGCATCACTACACTTTAACTATAAATTCTCTTTCTTGTGATAATACATAGACAGCTGATATAATACTATGCTAACTTGTGTTAATAGCTAGCGACAATATTTATTCAATTATAGTTTTATTTTAAAATAATATTTTTATACTTTCACATAGCGACAATATTTATTCAATTATAGTTT----------------------------------------------------------</ns2:sequence><ns2:name>KY699463.1_Leishmania_naiffi_strain_MDAS/BR/79/M5533_clone_LEM2204_64_minicircle_kinetoplast,_complete_sequence</ns2:name></ns2:Sequence><ns2:Sequence dsseqid="sq1642" id="sq1641"><ns2:sequence>CATCAATAATTCGTATAAAATCGTACCACCCGACATGCCTCTGGGTAGGGGCGTTCTGCAAAATCGCGTTTTTGGCAAAATCGTACCACCCGACATGCCTCTGGGTAGGGGCGTTCTGCAAAATCGCGTTTTTGGCATACAGAAACCCCGTTCAAAAATTGCCCGAAAATCGTGTTTTTTGGCCTCCCCGTGCACAATTAGGGGTTGGTGTAATATAGGCGGCGCGTCACATCGGCTCGGGCTAGGATGGCTGGAAACAGGCCTCTTAGAGGCTTTAAATTTGGATTTTAAATGTTTTTAGAATAATTTAATTTTGAAGTTAAAACTAGATTGATATTTTATTGTTATGCTCTATATTGAGCTTATCGTTGGAGATAATATTATTTATAAAATGTTATTGTGCTCATTGTAGTATAGTTAGTGCATGATGTTATTAACTCTATGATACTAGTTCGATACTAGCTCTGTTACGTGATAGATATGATAATACTGAGTGGTTACTAATATAATATAAACTTATTCTATATAGTACTAGTAATGTCTCTATTATAGCTCTAAACTCTGTGCACTCATAATTATAATTTTAACATAGCTCTATCTTACGTTGTTAATGCATTGTCAATAAACTTTATTAATTTAAATATTTATAATTTTATAATTTGAACAGATTAGCTTTAACTAGTCAACGTTATGCTCATAGACACTAGCAATATCTTAGCTAGACTGGTTACTAGCAATAATTAATAATTTTAAAAATAATAATAAATGTTGGTCAATACGCGCATAAGAT--------------------------------------------------------------------</ns2:sequence><ns2:name>KY699464.1_Leishmania_naiffi_strain_MDAS/BR/79/M5533_clone_LEM2204_65_minicircle_kinetoplast,_complete_sequence</ns2:name></ns2:Sequence><ns2:Sequence dsseqid="sq1644" id="sq1643"><ns2:sequence>CTCGAAAATTGAGGTCAAAATCGTACCACCCGACATGCCTCTGGGTAGGGGCGTTCTGCAAAATCGCAAAAATCGCATACAGAAACCACCCGACATGCCTCTGGGTAGGGGCGTTCTGCAAAATCGCAAAAATCGCATACAGAAACCCCGTTCAAAAAATGCCCGAAAATCACGTTTTTTGGCCTCCCCGTGCACAATTAGGGGTTGGTGTAATATAGGCGGCGCGTCACATCGTCTCGGGCTAGGATGGGTGGGAACAGGCCTCTGAGGGCTTATGTTTTTGGAAATCTAACTTTGATGCAATATGTTTTGGATAAATTGATTTTATAGTTTAATTATTAGCTAGTTATTGCTATGCTCGATGTTGTGCTATGATGTATCTGGCTAGTATAGATATAAATTTTATAATTATGTTAATAGTATGTCATCTTAGTATACTATATAGTGAGGTTAGTGATGTGATACACGTGTTACCCTGTAATGGGTTGAGCTAATACTAGAATTTAGATATTAATATTAATTACAATTGCTAATATGGGGTAATGAGTCTACTATAGCTACATTGAACTGCACTCATCGATAACATAGAGTTGATAGTATACATATAGTTGTTATTATAGCATTACTAGTGTTATATCTTTTTATTAATTTTATCTACTCTCTGTGCTAAGCTAGTTATAATGATAGCAAAGTTAGCTAGTTAAATACTAGTTCAACATAAAGTTAATAATTAAATTTAAAAATAATTTTATTTATTCAGTGGTGTTAGTGTTGCATGAGTTTATAAATTTTATCAATAC----------------------------------------------------------</ns2:sequence><ns2:name>KY699465.1_Leishmania_naiffi_strain_MDAS/BR/79/M5533_clone_LEM2204_66_minicircle_kinetoplast,_complete_sequence</ns2:name></ns2:Sequence><ns2:Sequence dsseqid="sq1646" id="sq1645"><ns2:sequence>ATAACAAATAAAATTTAATCTATTATACTGGCTTATGAGTGACATTGATTTTTATAAATTTCTAAAATTATGCTTCAAAATCGTACCACCCGACATGCCTCTGGGTAGGGGCGTTCTGCAAAATCGCAAAAATCGCATACAGAAACCCCGTTCAAAAAATGCCCAAAAATCGCGTTTTTCGGCCCACCCGTGCACAATTAGGGGTTGGTGTAATATAGGCGGCGCGTCACATCGCCCTGGGCTAGACACGTGAAAAGTAGGCCTCTCAGAGGCTTGTTTTTGTGAATTTAAATTTTAATTTTTTATTTTGATAATTAACTTATAATCAGAGGCTTGTTTTTGTGAATTTAAATTTTAATTTTTTATTTTGATAATTAACTTATAATTTCACTTTGATTAGAACATGATTGTGTTGATTAGTTAATATTAATTTATATAGCTGTTGGTTATATGGTATTGACGTAATGAATAGTTTTAATTATTAGATAATATTGATTTTATTATAATGTTCTGGTTACCATACTATATCATGTCTATCGCTAGTTCAATAATATTATTAGCCACTCATTACTAACTAATATATAAGTTATTCTATATATGAGGTATTATGTAGTATTACCATAGAGAAACATTTATAGTTCAATTTTAATTTTATAATTTACTCTCACGTATAAGTTCACATAGCTTGACATTGATAACTTTATATGATACTATAATTAAATAATATACTTTACTAATTTCTTTTTATATAAATCATATCCAGCTTTTATATCACTAACATTACTTGCTACACTGAATTAATAATTGTAG------------------------------------------------</ns2:sequence><ns2:name>KY699466.1_Leishmania_naiffi_strain_MDAS/BR/79/M5533_clone_LEM2204_67_minicircle_kinetoplast,_complete_sequence</ns2:name></ns2:Sequence><ns2:Sequence dsseqid="sq1648" id="sq1647"><ns2:sequence>CCACAAAATTGGGGTCCGAATCGTACCACGCGTTTATTTCTTTTTAAAAATTATAAATTTCCACAAAATTGGGGTCCGAATCGTACCACCCGACATGCCTCTGGGTAGGGGCGTTCTGCAAAATCGCGATTTTCGCATACAGAAACCCCGTTCAAAAAATCCCCAAAAATCGTGTTTTTTGCCCCACCCGTGCACAATTAGGGGTTGGTGTAATATAGTCCGGGGCGCACACACACTCGAGCTAGACACTGCGGAAACAGGCCTCTTAGAGGCTTATAATTTTGATTTTAAAATATTTTTCTTTTAATTGATAATTTGCTTCTCGACGTTAATAAATTTATTGTTCTCTCTAGTTTATTGCTATCTAATAGATAGTTTAGATTTAGTTATCGCGTTGTAATGATGTTAATTATTATTTTTAATTTTATTTTTATTATACTAATCATTGAACACGCAATGCGTAATAATACTAGGTCAGAGCTGTCATTATGATACTATATGGTGCAATATCAAATACAATATATATTATACTAGTAATACTATGGCTATACTGGTAATAACACTGCACTCTCACGGCTACAATTATATGCGCTAATGATACATAAGATTATATATAATTACTCTATCAATAAAACATCTCTCATAGTTCTCTTTATAGTCATAAGCTTGTTCCATTATAGCTTACTATTATACGATTACATAGCTAGTATTATATTTAAATTTACTCAATAAAGTTTCCCTTAGAGGGGTTATCTTATAGCGCTGTTATGCGTTTATTTCTTTTTAAAAATTATAAATTT----------------------------------------------------------</ns2:sequence><ns2:name>KY699467.1_Leishmania_naiffi_strain_MDAS/BR/79/M5533_clone_LEM2204_68_minicircle_kinetoplast,_complete_sequence</ns2:name></ns2:Sequence><ns2:Sequence dsseqid="sq1650" id="sq1649"><ns2:sequence>TTTAAATTTATATTTTTATGTGTTACCCGTGCATTATGCGCATCATTTGAATTATAAAATTTATAAAAATTGACATAAAATCGTACCACCCGACATGCCTCTGGGTAGGGGCGTTCTGCAAAATCGCAAAAATCGCATACAGAAACCCCGTTCAAAAAATGCCCAAAAATCGCGTTTTTCGGCCCACCCGTGCACAATTAGGGGTTGGTGTAATATAGTCGGGGCGGCACACACGCTCAGGTTAGGATGCCTCGAAACAGGCCTCTGAGGGCTTATAAAATTTGAAACTAACATTGGAGTTGGGTTTGATGTTGTTTTTAAGTTTAATTTAAAATTTATTTTTAGATTTTGTTCTAGCTTGTTATGCTCTATTAGTTTTAAGTTTAATTTAAAATTTATTTTTAGATTTTGTTCTAGCTTGTTATGCTCTATTAGATTATCATTTTAATTAGTGATAAATTTAATATAATGTTATTTTACTATCTGTTCGCTATTATAACTGTTCATTGCACTGTCTATGTTCTTGATCGGAACAACTTTGTTAAACTTAGTGATACTATACGCTAATATCTGCGTAGAATATATTTATATTGATATGAGAGTGGTTATTAGATAGGTAAGAGCATAATGTTTATAATTTTATACCTTCGTGTTAAGGTTCCATATAGTTTCAATTTTATTTAATTATATTTACTCGCGCTAGTTTATACTTGTATTGACTAGATATGATTAGCGACGTTGATAAAGTTATGCACTGAATAGAGTTTTAATAATTAGAAAATAATATTATATCTCTTTATCTATTAAT--------------------------------------------------</ns2:sequence><ns2:name>KY699468.1_Leishmania_naiffi_strain_MDAS/BR/79/M5533_clone_LEM2204_69_minicircle_kinetoplast,_complete_sequence</ns2:name></ns2:Sequence><ns2:Sequence dsseqid="sq1652" id="sq1651"><ns2:sequence>TAATATTGTGTTATTAGACGATAAACTTTTTATTTTTAAATTTTTAATTTTATTTAAAATCCTCAAAATTGGGGTCCGAATCGTACCACCCGACATGCCTCTGGGTAGGGGCGTTCTGCAAAATCGCGTTTTTGGCATACAGAAACCCCGTTCAAAAATTGGCCGAAAATCGTGTTTTTTGCCCCACCCGTGCACAATTAGGGGTTGGTGTAATATAGGCGACGCGTCACATCGGCTTGGGCTAGGATGGTGCAGAACAGGCCTCTAAGAGGGCATATTTTTAAAATTTAACTTGATATACGTGATATTGTTATTTTAATATTAAATTTATTTCGCTAATCTGTTCTAACTTGTATACTCGTAGTTGCTAATCTATATGCTATCAATGTTCTAATAATGTTCTCTCTATTCGTACTATATCAGTGCTACTGTGAATAGATTTAAAATGTTCTAATAATGTTCTCTCTATTCGTACTATATCAGTGCTACTGTGAATAGATTTAATAATGTTATGGTGTTACTGGCATACACTATGATGATACACGATGATATAGGTCTAACTTGACATAGAATATATTGCCTTTAATATGATATTGAGCTATTATTACTCATTACACTATTATACCATACGCGACGGAACTATACTCTATACTATACGTTACAATGATGGTGCAGAGAAAATATAATTATACTTATACATGTTTATGCGATAGACAATGACAATAATATAAATTTAATTCTTTATCTTCCCTTTCGATGCTGTGTCTAGTTAGTTTCAATAAATTTGTTAAATAAACTTTT---------------------------------------------------------</ns2:sequence><ns2:name>KY699469.1_Leishmania_naiffi_strain_MDAS/BR/79/M5533_clone_LEM2204_70_minicircle_kinetoplast,_complete_sequence</ns2:name></ns2:Sequence><ns2:Sequence dsseqid="sq1654" id="sq1653"><ns2:sequence>ATAAAATTTATTTAAACTTGGCTATATCAGAGTTATACGTGGTGTTAAATAATATTAAATTTCTAAAAATGGCTATAAAATCGTACCACCCGACATGCCTCTGGGTAGGGGCGTTCTGCAAAATCGCAAAAATCGCATACAGAAACCCCGTTCAAAAAATGCCCAAAAATCGTGTTTTTTGCCCCACCCGTGCACAATTAGGGGTTGGTGTAATATAGGCGGCGCGTCACATCGGCTCGGGCTAGGATGGCTGGAAACAGGCCTCTTAGAGGCTTAGTTTTATAGATTTCGCGTTGAGACTCTAGGATGGCTGGAAACAGGCCTCTTAGAGGCTTAGTTTTATAGATTTCGCGTTGAGACTAGAGTTATTATATTTTATCATTTAGATTTTGTTATAGCTAGTTTATTATTTTAATTTATTAGTTTTGTTTTAGATAATGCTAGCTGTTCTATGTTAGCTTGAATATAGTTTTAATAATTTTAGTTTATATCAATTTTAATAATTTATTAGATACATCGATGCATTACCTGGCTGTGGTTATGGGTTAGATAAACTAGCTGAAATATGCTAGAATAAACTAATATTAAGTTATATTATACTAGTATTACACTGTCTTAGCTATACTCTATAATGACATAGTTCAACGCTGCTCTATCTAGTGTGATGATATGCGTAAATAACTATTATATTATCTTTTAAACTTTTCTAATTATTCTCGTTGTTACTTGTGATCTTAGCTAATAGATTTGCTCTAGATAGATTAATAACATTGCGCATATACGTACTGACATTGATAAAATATAATA---------------------------------------------------</ns2:sequence><ns2:name>KY699470.1_Leishmania_naiffi_strain_MDAS/BR/79/M5533_clone_LEM2204_71_minicircle_kinetoplast,_complete_sequence</ns2:name></ns2:Sequence><ns2:Sequence dsseqid="sq1656" id="sq1655"><ns2:sequence>TTAAATAATTTTATAATAGCAGTGTTATCGTGTTAATAGATTTAATAAAAATAATAAAATTGAGAAAATATCGTATAAAATCGTACCACCCGACATGCCTCTGGGTAGGGGCGTTCTGCAAAATCGCGTTTTTCGCATACAGAAACCCCGTTCAAAAATTCCCGAAAAATGCCGTTTTTTGGCCCACCCGTGCACAATTAGGGGTTGGTGTAATATAGGCGGCGCGTCACATCGGCTCGGGCTAGGATGGCTGGAAACAGGCCTCTAAGAGGCTTAAATTTTAAAATCTAGCCTTGGTTGGCTTTAATAGTTTTATTTTTAATTTGATAATGCAACTATACTGATAATAGTAATGATTAGAGCTGCAATGAGATGTGTGGTTGATGTTATGGTAGAATAAGATTAGAATAGATGTATAATTATTTTTATTATTACTATTCATAGCTCATACTCGTACGTTATAGTGTTATACTGTATGGGTTACATTAGCCCTAATACGAGGTATCACAACTCGTACGTTATAGTGTTATACTGTATGGGTTACATTAGCCCTAATACGAGGTATCACAACTAATATTAATATTAGTTAGTAATACTATTTCGTATAATTAGCATAGTTAGTAACACTGAACGGAACATTAACTTTATCTATAGAATGGTAAGCGATGACGATAATAATATTAATATAGTTCGATACTTGTTAATAATTTATTTTAATTCTATATTTAAATCCATGGTCACTAAGCTCTGGTTTGGCATGTTACTTGTCTATTACATGATATTAAACTATAAATTCGCAA----------------------------------------------------------</ns2:sequence><ns2:name>KY699471.1_Leishmania_naiffi_strain_MDAS/BR/79/M5533_clone_LEM2204_72_minicircle_kinetoplast,_complete_sequence</ns2:name></ns2:Sequence><ns2:Sequence dsseqid="sq1658" id="sq1657"><ns2:sequence>TATCAATAAATAAAATTAGCTAATCACTCTAAATAAAAATTTATTAACTTTGTGTTACAGCGCTGAAAATGACGATAAAATCGTACCACCCGACATGCCTCTGGGTAGGGGCGTTCTGCAAAATCGCAAAAATCGCATACAGAAACCCCGTTCAAAAATTGGCCGAAAATCGTGTTTTTTGGCCTCCCCGTGCACAATTAGGGGTTGGTGTAATATAGGCGGCGCGTCACATCGGCTCGGGCTAGGATGGCTGGAAACAGGCCTCTTAGAGGCTTAAAATTGCGTTATCTATATTTTTTAAAAATAAAAGTTTGATTTAGAATATTAATGTGATGCTAGCTTTAGTTTTGGATATAAAATTAATTTAATTATGAGATAGCTTTGTGGTAGAGGCTGTAGATTGACTATGATAGTTATATTAAATTTAATTATGAGATAGCTTTGTGGTAGAGGCTGTAGATTGACTATGATAGTTATATTATTATTTATTGATTATTATAATTATACTCGTATCGATACTAGCATTGTTAGCTATGTCTATGGTGTGCTATTATGAGTTAAAATAGTACTAATTGCAACTAATATGTAATATATTCTATGGTAGTATAATAGATGTTCTAATACCTTACTATACAACGCTACTATCTCGTTTGATACATAATAGTACTAACCTGTACTGATTAGTTCGTATATAGTAACTGTGCTGTTCATATACAATTAATACTATGTCTAATACTGATAGATACAACTATGATATCATATCAATAAATAGTATGCATTACTGCTTAGCTTAATTATAGCAGCTCTAT-------------------------------------------------</ns2:sequence><ns2:name>KY699472.1_Leishmania_naiffi_strain_MDAS/BR/79/M5533_clone_LEM2204_73_minicircle_kinetoplast,_complete_sequence</ns2:name></ns2:Sequence><ns2:Sequence dsseqid="sq1660" id="sq1659"><ns2:sequence>TAAATATAATATTAAATTTTACAACATAGCTTTGTGTTACGCGATAGACATTTATAAATTTTCAAAAAAGTGGCATAAAATCGTACCACCCGACATGCCTCTGGGTAGGGGCGTTCTGCAAAATCGCAAAAATCGCATACAGAAACCCCGTTCAAAAATTGGCCGAAAATCGTGTTTTTTGCCCCACCCGTGCACAATTAGGGGTTGGTGTAATATAGGCGGCGCGTCACATCGTCTCAGGTTAGGATGCCTCGAAACAGGCCTCTGAGGGCTTATGTTTTTCGAATTCTGGGTTTGGATGGGAATATGAGATTAAATAATATAAAATTTGTTTTGTTGATAAAAAATAATTAGTTTTTAAAATTAGATTTGTTATTAGAACGTTATTAGCATAGATTAGAGCTAGTTAGATGTGTTATTAGTTTGTTATAATAAAAATATTTAATCATGTACTATAATGTTAGCCTATGATAGTGCTAGTATGTATCTATTAGATTAGCTCAGATAATAGCAATTTATATTAGTTGTAATATATATTATTTGATATTTTTAACGTTATAATAGCACTCTAACCATACTCTATCTTACGAGCATTGATATGTGATATTTTTAACGTTATAATAGCACTCTAACCATACTCTATCTTACGAGCATTGATATGACTATAATGTGCTAGTCGATTATAATATTATTAATTTTATAGCTCGCGTATTACAGTCTTACATTACGTTACTTGTCTATTCATATTTTATTTGCTACGTTGCAGTTCGATGTTTGCATTATGAGTTAGAATTAATAAAGTTCTATTT-------------------------------------------------</ns2:sequence><ns2:name>KY699473.1_Leishmania_naiffi_strain_MDAS/BR/79/M5533_clone_LEM2204_74_minicircle_kinetoplast,_complete_sequence</ns2:name></ns2:Sequence><ns2:Sequence dsseqid="sq1662" id="sq1661"><ns2:sequence>TTTCTAATAAAATGGTTTTATATGCTTTCCTAAGGCTACATAATTTTATTTTTTATAATTTCCCAAAATTCGAGATAAAATCGTACCACCCGACATGCCTCTGGGTAGGGGCGTTCTGCAAAATCGCAAAAATCGCATACAGAAACCCCGTTCAAAAAATGCCCAAAATTCGCGTTTTTTGGCCTCCCCGTGCACAATTAGGGGTTGGTGTAATATAGGCGGCGCGTCACATCGGCCTGGGCTAGGATGGTGCAGAACAAGCCTCTCAGAGGCCTTAAATTTAATTTTTTGCTGAAACACACGGGTAATGGGATTATATTGATTGATGTATAGAGAATATTTATTTATTATTTATTTTTGTTATCTATATGTCGCTAGTGTGAACTTATGTGGTGCTATATTAGATTCAATGCTAGTAATAGTTATAGTTTCATTGGATAGTAATAATTATCTATAATATCGCTGCTCATTACCTTGTATTATGCTGGGTTAGAGTCATTACCCTGAATATCACTTTATTCGCTGCTCATTACCTTGTATTATGCTGGGTTAGAGTCATTACCCTGAATATCACTTTATAACTAGTTGTAATATGTAATTTTGGCTATAATATTGATAATCTTAGAGTATTACGTGGATAGAACGCATAGATGATATAGTTTATAATTTAATAATTAATTTATACTAGTTCCGATCTATAACTATACTTTGTCTTATCTCGCATATTACTTGCCATGTATTTAGATAGTATAGCTAGTTATTACACTGATATGTCTCTGTATGTGCATAGGTTAGCTAATATAATTTATAG-----------------------------------------------</ns2:sequence><ns2:name>KY699474.1_Leishmania_naiffi_strain_MDAS/BR/79/M5533_clone_LEM2204_75_minicircle_kinetoplast,_complete_sequence</ns2:name></ns2:Sequence><ns2:Sequence dsseqid="sq1664" id="sq1663"><ns2:sequence>GTTTTGATTCGAACATAAAATATAAAAATCTTTCCAATGCGTTGTTACTCTGTGTTAGGATAGCAAAAATGACCATAAAATCGTACCACCCGACATGCCTCTGGGTAGGGGCGTTCTGCAAAATCGCAAAAATCGCATACAGAAACCCCGTTCAAAAAATGCCCAAAAATCGCGTTTTTCGGCCCACCCGTGCACAATTAGGGGTTGGTGTAATATAGTCGGGGCGGCACACACACTCGGGCTAGGATGGCTGGAAACAGGCCTCTAAGAGGCTTAAAATTATAGTTTCTAACTTTTAAACTGCTATTATGCTTTTGATTTGAATTTTATTATTTATTTTATTTTATTGTTGCTAATATGCCGCTAAACTGTGCTATTAGATAATAATATTGCTTGGATAATGCTATGTTGTTTGATTGATAATAAATTTAAACTTTTATATGATTATGTTCTCGCGTTGTATCTCAATGTTATGCTTATAGTAACACATGGTTATAACTAGCCTCAATACTAATTGTAACTTATTCTGTACTAGTAATACACTATCTATAATACATCATAATACTACACGTTACCCTCTATATACTCGTTCATTATAACTATAAAGTTTATTTTTAATTTAATTATAATAGTTCTCTTCGTGTTAATAATTTATCTTATTGGTTTTATTTAACTAAGTTTGATTATATCTTTCGCTAACCTATACTATTATGCGCTAGACACACTAGTTTAACTAAGTTTGATTATATCTTTCGCTAACCTATACTATTATGCGCTAGACACACTAGTTTATAAAATTA----------------------------------------------------------</ns2:sequence><ns2:name>KY699475.1_Leishmania_naiffi_strain_MDAS/BR/79/M5533_clone_LEM2204_76_minicircle_kinetoplast,_complete_sequence</ns2:name></ns2:Sequence><ns2:Sequence dsseqid="sq1666" id="sq1665"><ns2:sequence>GATATGAGTAAATAATATTTTTAATGAATTTGATTTAACTGTGTCATGTGTTCAATAAAATCAAAAAATATCGATCAAAATCGTACCACCCGACATGCCTCTGGGTAGGGGCGTTCTGCAAAATCGCGTTTTTGGCATACAGAAACCCCGTTCAAAAATTGGCCGAAAATCGTGTTTTTTGCCCCACCCGTGCACAATTAGGGGTTGGTGTAATATAGGCGGCGCGTCACATCGCCCTGGGCTAGCCTGCCTCATTATAGGCCTCTCAGAGGCTTGTTTATGGTGTTTGAGTTTGAAATCGAATTATAATTATTTTTTATCTATTAACTTAGCTTATATCGTTCTAATAGCTTTACTAGTGGCATATAATTATTGAGTTGCTATATAAAATTATTTAATTGTGCGGTGTAATGTGTTTATTGATATTATTATTTTTATCGTATCTAGTTCATAGTTTGCAGCTCTGTTCTATGTATTACATGGTTAACCTCGGTATTAGGTTAGAATAGAATAAGTTATATTGTAATTGCTCTAATATGGCACTTAACCTCGGTATTAGGTTAGAATAGAATAAGTTATATTGTAATTGCTCTAATATGGCACTATTTTAATAATACTCAATGATACTGGGTAATGCACGTTAATAGATAAAGTTTTAATATACTATACTATGTTATCTCTCATTGAACTAGTGCGCACTTGTATTATATTTATTATAATTATATTTAATCATTGATACACTATCTCTATTAACTCTATGTTCTCTGCATTTTAATTTTATTAATGCCGTGTTAGCTTGT----------------------------------------------------------</ns2:sequence><ns2:name>KY699476.1_Leishmania_naiffi_strain_MDAS/BR/79/M5533_clone_LEM2204_77_minicircle_kinetoplast,_complete_sequence</ns2:name></ns2:Sequence><ns2:Sequence dsseqid="sq1668" id="sq1667"><ns2:sequence>ATTCTTAAATTAAATTTTATTATTTACACGCACATTATGCCTAAGGAGTCGACTCATTACTAGCAAAATTAGGGTCAAAATCGTACCACCCGACATGCCTCTGGGTAGGGGCGTTCTGCAAAATCGCGTTTTTCGCATACAGAAACCCCGTTCAAAAATTCCCCAAAAATCGCGTTTTTTGGCCTCCCCGTGCACAATTAGGGGTTGGTGTAATATAGGCGGCGCGTCACATCGCCCTGGGCTAGCCTGGTGGGAAAGTGGCCTCTTAGAGGCTTGAATTTATAATTTTACACGCTTGCCGTTATGTTGCTTATTGATAACATAAATTTAACTTTATTAACTCATCTATCGGCTTTATGTATGCCATGTTATAGCTAGTTAATTAGATAAATAAAATGTTTATTAAAAGTTTGTATACTCGTGTTGTATGATATTATTTTTATAAATTTAATACACTATATTGCCTCGCTATCGTATACTATGTATGAGGTTAGATAATAGCCTACAAGTTATATTACAATTGCTTTGTTCTAGTATTTCTCAATAATACATCATATCATACGTGGTTAGTGCGTATAAATTTATAATTTTAAAAGTTTAATATAACAATACTATACACTCTATCATATCACTAAACTATATCTAATCTTATTACTGTTATGTTCTCTTATAATTGAACTAGCTTGATACTATGTCTAACTAGTGCTCTCTTACTAGCTATAATTAGTTTATTAAATATTATTCTTAAATTAAATTTTATTATTTCTCTCTTACTAGCTATAATTAGTTTATTAAATATT----------------------------------------------------------</ns2:sequence><ns2:name>KY699477.1_Leishmania_naiffi_strain_MDAS/BR/79/M5533_clone_LEM2204_78_minicircle_kinetoplast,_complete_sequence</ns2:name></ns2:Sequence><ns2:Sequence dsseqid="sq1670" id="sq1669"><ns2:sequence>CCTCAAAAATCCGCAATTTATTTTTGCTTTTGGATTATGCCTAATGACTCGACTCCTTACCCTCAAAAATCCGCACCAAATCGTACCACCCGACATGCCTCTGGGTAGGGGCGTTCTGCAAAATCGCGATTTTCGCATACAGAAACCCCGTTCAAAAAATGCCCAAAATTCGCGTTTTTTGGCCTCCCCGTGCACAATTAGGGGTTGGTGTAATATAGTCCCGCGCGCATCACAGCCTGGGCTAGCCTCGTGCAAACTAGGCCTCTTAGAGGCTTGAATTTCGTGTTAGAATATTTTTTGAATATAATTTAGTTTAACTTAGATATACACTGCTCTGATATGCTTCTATTAGCTAATCTATACTGCTATTACTAGTATTGCAATGGTAAGCTAGAGATAATCTAATAGTACGGTGTATGTGATGTCATGATATAGTAATGTTCTTATAATAATAATTTTATCTATGCTAGTACATGGTTAGTACGATTATAGCGATATTATTAGAATCATATTAGTTGTAATATATATTATACTGATATTTACTCATTATTAGCCTTACTATAGCACAACGCTAGACATAGATACACTGAGCAACACTATGAGAATAATAACTATAATGTTTAATAATACTTATATAATTTTAATACATACTCTCACTTAACTCTATCTTCTTCTCTCTCGCTTGTCTATATCAGTATAGATAAACTTTTATTTATGCGCATAATGTGTCAATGTTATTAAATTATTGTTTTACTAAATTTATTTTTGCTTTTGGATTATGCCTAATGACTCGACTCCTTAC--------------------------------------------------------</ns2:sequence><ns2:name>KY699478.1_Leishmania_naiffi_strain_MDAS/BR/79/M5533_clone_LEM2204_79_minicircle_kinetoplast,_complete_sequence</ns2:name></ns2:Sequence><ns2:Sequence dsseqid="sq1672" id="sq1671"><ns2:sequence>AAATAAATTTACTTTATCACTGTTATTATGCCAGAAAATAATTTAATTAATTTTATAAAATCCAAAAAATGCCTATCAAATCGTACCACCCGACATGCCTCTGGGTAGGGGCGTTCTGCAAAATCGCGTTTTTGGCATACAGAAACCCCGTTCAAAAATTCCCCAAAAATCGTGTTTTTTGGCCTCCCCGTGCACAATTAGGGGTTGGTGTAATATAGTCCCGCGCGCATCACAACCTGGGCTAGCCTGCCTCATTATAGGCCTCTCAGAGGCTTGTTTTATGTGATTCTAAAATTTAAACTTGTTTTTGGCTTTTGAAATTAATAATTTTTATTTTTAAGTTTTGATGTGGCTTTGGGACTTAGATGAATAAAATATTTAAATTGAAATAATAATGTTATTCGAATCGTTGCATAAATATAACTGTCTATTAGAATATTATAATGTCGCTATGAGTATACTATTATCTCTGCTCGATAGTAACTGTCTATTAGAATATTATAATGTCGCTATGAGTATACTATTATCTCTGCTCGATAGTGTTATAGTAGTAATAGGGCTAGTTCCCTTTAATATGAACTTATATTGTAATATGTTAGTAACCCTGTAGTAATAGTATAATGCTAACGATATCACAACGGTAATAACTATATTTTTATAAACTAGACTTACACTATACATTGTTATGCTCAATACTCTATAAATTTTTATTATTAATCTTTGCTGTTCGATATACTAGTTACTCGCTAATAATTAACTATATAGTTGTTCTAATCATTACTAGTCTAGCTATTATCAA-----------------------------------------------------------</ns2:sequence><ns2:name>KY699479.1_Leishmania_naiffi_strain_MDAS/BR/79/M5533_clone_LEM2204_80_minicircle_kinetoplast,_complete_sequence</ns2:name></ns2:Sequence><ns2:Sequence dsseqid="sq1674" id="sq1673"><ns2:sequence>AAATTAAAAATAAAAAATATTGTAATACACCGTGTTATGCTGCTATGACAATTATAAAATTACAAAAATTGGGGATAAAATCGTACCACCCGACATGCCTCTGGGTAGGGGCGTTCTGCAAAATCGCGAAAATCGCATACAGAAACCCCGTTCAAAAAATGGCCGAAAATCGTGTTTTTTGCCCCACCCGTGCACAATTAGGGGTTGGTGTAATATAGGCGGCGCGTCACATCGCCCTGGGCTAGGATGCTGCAAAACAGGCCTCTTAGAGGCTTAGTTTTTGAAAATTAACATTGGGGCGGGAATAATAAAATTAAAGCTAAATATAAACTTGTTATGTCTAGTTTGAGTATATAATTACTCTAGTTATAAATTAAAGCTAAATATAAACTTGTTATGTCTAGTTTGAGTATATAATTACTCTAGTTATAATAATTTATTAGCTCTATCTAGTTCTAGTTTTGTTATGCTCTCTATGTTATACAGTTTTATCTATGTGTAATGAATTTATAATCTTATAGTACAGGTTAGATACTAGATAGTTATATGCTCACAGGGTAACCCTAGAATATCAATTGTAACTAATATTAGATATGTATGTACTAGTATTGTATATAGTAACACTAACTCTATCTTACTATCGGCTCAATAATAAACTTTAATTAACTTTATGATAGCTTTGATAATCGCATATAATTAGATTCAATAAAATAATAATTTTAATTTAATAAATATTTAGACTATAACGTTAATTGCATTAGAACTTTACGCGGCTATCATTACTCTATTAGCTTATTGATA---------------------------------------------------------</ns2:sequence><ns2:name>KY699480.1_Leishmania_naiffi_strain_MDAS/BR/79/M5533_clone_LEM2204_81_minicircle_kinetoplast,_complete_sequence</ns2:name></ns2:Sequence><ns2:Sequence dsseqid="sq1676" id="sq1675"><ns2:sequence>TAGAGGCTAACCATACAGTGACATTACAGTGTTATTATGCTCTACTCTAAAATCAAAATTTACTAAAAATGTCTATAAAATCGTACCACCCGACATGCCTCTGGGTAGGGGCGTTCTGCAAAATCGCAAAAATCGCATACAGAAACCCCGTTCAAAAAATGCCCAAAAATCGCGTTTTTCGGCCCACCCGTGCACAATTAGGGGTTGGTGTAATATAGTCCGGGGCGCACACACACTCGAGCTAGCATTGAGAAAAACAGGCCTCTAGACCCGTATAGTTTTATGGTTCTAGCTTGTGTGGCAATATTTGATATAAATAATTATTTTTAAATTTAAAACTAGTTAATAGCTTTGTTAGTTTGGTTAATAATAGTTAGATTTATTTGTTGCTTGATTGATAATATAGTTATTAAATTTGATAGTCTAATATTATAATTATCTCGATGGTACTATGTCTATTATTACTATTAGCTATTTGATAGTCTAATATTATAATTATCTCGATGGTACTATGTCTATTATTACTATTAGCTCTATTGATGTGTCTATGATCTAGTAATAGGGATACTCTCCCTTTAATATGTGAATAAGTTGTAATATATTAGTATTGATTAGAATTATAACTATACAATTTAATAACACTGTGCTAGCTTTGATAATTATAATGATACTAGTAATGCTAGAGAATAGATAGTGGAATAATTAGTAAACATAGAATATATAGTCTCACTACACTTTACATTATCTTATTCTAATTTTAGATTTACTATACGTGCATACATATATGACGATACTAGCTATAATAGTGTCAT----------------------------------------------</ns2:sequence><ns2:name>KY699481.1_Leishmania_naiffi_strain_MDAS/BR/79/M5533_clone_LEM2204_82_minicircle_kinetoplast,_complete_sequence</ns2:name></ns2:Sequence><ns2:Sequence dsseqid="sq1678" id="sq1677"><ns2:sequence>TATTAAAATTTTATATCACAGTGTTATGCTAGTTTTAATTTTAGAAAAAATAATAAATTTCTCAAAAATAGAGACCCAAATCGTACCACCCGACATGCCTCTGGGTAGGGGCGTTCTGCAAAATCGCGATTTTCGCATACAGAAACCCCGTTCAAAAATTCGTCAAAAATGCCGTTTTTCGGCCCACCCGTGCACAATTAGGGGTTGGTGTAATATAGTCCGGGGCGCACACACACTCAGGTTAGGATGGCTCGAGATAGGCCTCTTAGAGGCTTAAATTTGATTTTCTAGCTCTAATGTGGCTATATAGTCGATATTACTGCTAATTAGATGATAATATTACTTATATCTCTGCTATTCACTAGTTTAGCTTCTATATACTAGTATTGCACTGGTTATGTATGCTATTCTCTGCTATTCACTAGTTTAGCTTCTATATACTAGTATTGCACTGGTTATGTATGCTATTGTTAGTATATAATTTAATTTTATATCTATAGTGCACAATGATATTACTAATGCTCGCGGCGATATAGCTATTATACTGTATTATCCTAGTATTACTAAATTTCCCTTTTATAACTTGTTTTCTAGCCTATTTTCGCATAGTTTTATTGAATTATATAGTAATGAGTACGTAATGATACTAGAGACATAATAGCTCTAATTAGAACTTATAAAATTGATTGACACGTAGAATTAATATTATTACTTTATGATGTGCACGACTTAGATAACAATATTTACTCTATATACTGCCTCTCTACTAGCTTATTAACTTTATTAGCTAACGAATTGCAA---------------------------------------------------------</ns2:sequence><ns2:name>KY699482.1_Leishmania_naiffi_strain_MDAS/BR/79/M5533_clone_LEM2204_83_minicircle_kinetoplast,_complete_sequence</ns2:name></ns2:Sequence><ns2:Sequence dsseqid="sq1680" id="sq1679"><ns2:sequence>AAAATATAATTTAAATTATTTCAAAAATAAAATTAAAATTTAACCTTACGTGTCTATGTCTATCAAAAATCGGCATAAAATCGTACCACCCGACATGCCTCTGGGTAGGGGCGTTCTGCAAAATCGCAAAAATCGCATACAGAAACCCCGTTCAAAAAATGCCCGAAAATCGTGTTTTTTGGCCTCCCCGTGCACAATTAGGGGTTGGTGTAATATAGGCGGCGCGTCACATCAGCTCGGGCTAGGCCCGTGCACAATTAGGGGTTGGTGTAATATAGGCGGCGCGTCACATCAGCTCGGGCTAGGATGGCTGGAAACAGGCCTCTTAGAGGCTTGATTTTATAAAATTAGATTGAAACAGAATTATAATTGTTTTTAATTTATTATTTGATTAAACTCTGTTCTGAACTAGTTTTGTTCGTATATGGTTGCTTGTGAATGGCTATGTTGTTTTAGTAAATATTATTTGTAGTTTATAGTTAATTAAAATTATTAAGATACTAGTTTATCGCTAGCATTAGATAGTGTTAGTTTGAGTGTGCATGGTTATGGGTATGATGTAGTAATAATTAGATATCAATATATATTGCCTTTTGTTTAATAATAGGCTAATAATACTCTATCATAAGGCTACTAAATTTTACTAACAATGAATCTATTACTATGCTATTCAATAAACTTATAACTATACTATTGATATTAATTCTACTCTGTTATATAAACTTAACTATCTATTATACTCGTGCTCTATATTTGCATAGTTTACATTAGCTAGACGTGTGCTATGATATTATTATGCGTCGTGTAATTAG----------------------------------------------</ns2:sequence><ns2:name>KY699483.1_Leishmania_naiffi_strain_MDAS/BR/79/M5533_clone_LEM2204_84_minicircle_kinetoplast,_complete_sequence</ns2:name></ns2:Sequence><ns2:Sequence dsseqid="sq1682" id="sq1681"><ns2:sequence>TAATGCTCCATTAGAGGGGTAATGCGTGAATAATATTACTGCTCTGTGAATTAATAAAATATTAAAAATATCGAACAAAATCGTACCACCCGACATGCCTCTGGGTAGGGGCGTTCTGCAAAATCGCGATTTTCGCATACAGAAACCCCGTTCAAAAAATGCCCAAAATTCGCGTTTTTTGGCCTCCCCGTGCACAATTAGGGGTTGGTGTAATATAGGCGGCGCGTCACATCGGCTCGAGCTAGGATGGCTGGAAACAGGCCTCTTAGAGGCTTGAAACTCGTGGAAATATATATTTTAAAATAATAATTGATATTCTAGTTTAGACTTGTTATTATTAGTTCGTGGCTAGCTTAATATTATGTTATTAGTATGGTTAGAGCTAGTTTAATTGTATGATATAATAATTAATTTTAATACTATGCTTATATCTCATCTATACTCGTTAGTTCTATCATTTACTATGTTACCTGCTCGATTAGAGCTTATATCTCATCTATACTCGTTAGTTCTATCATTTACTATGTTACCTGCTCGATTAGATACTATAATGCTAATAATACCCCGTAACTGCTTTGTAACTTGTTTAATAATGCTATTTTAGGGTAATGAGTAGATTATAGCTAAGAGGTACTATGATAGTATGGTATGTGAGCTTATAGTTAATGATACAGATCTATATTATAATTTTATATTACTAGTTCGATACATATACGCGCTAGATATACTCATAGTTAGAGATAATAACTTTATTAATTTGCTAAGAGTGACATTACATCTATGCTAACGTTAATAATAATAA--------------------------------------------------------</ns2:sequence><ns2:name>KY699484.1_Leishmania_naiffi_strain_MDAS/BR/79/M5533_clone_LEM2204_85_minicircle_kinetoplast,_complete_sequence</ns2:name></ns2:Sequence><ns2:Sequence dsseqid="sq1684" id="sq1683"><ns2:sequence>CTAGAAAATACGGGTCCAAATCGTACCACCCGACATGCCTCTGGGTAGGGGCGTTCTGCAAAATCGCGTTTTTCGCATACAGAAACCCCGTTCAAAAATTGGCCGAAAATCGTGTCTGCAAAATCGCGTTTTTCGCATACAGAAACCCCGTTCAAAAATTGGCCGAAAATCGTGTTTTTTGGCCTCCCCGTGCACAATTAGGGGTTGGTGTAATATAGGCGGCGCGTCACATCGGCTCGGGCTAGGATGGCTGGAGACAGGCCTCTTAGAGGCTTAGTTTTATAAATTTTGTCTTTGGAGTTTAATATTGGAATTATTGTTTTAAATTTATAGTTGTTCTCTGGTATACTAGTTATTATTACTATGCTAGCTTAGATATAGCTCTGTGTTAGTAATGTTATAGTGCTAATGTGTAATAGATATAGATTATTATAATTATAGCATATTGTTACTCGCGATAGATCAATGATATGGTTATAGCACTGTATTAGCCTCGATATAGCCTAGATATGTAATATATTCTGTAATTGCTCAGTAATGTCACTATAATCTTATAAATTTAGACCATAGAGCGACACTGACATTGAATAATAAATTTTTATAATGATAGTGTGTTATGCGTTATGATTGACTATAATTTAATTAATATAATTTTATAATCTATCTTGTTACATATCAGTTCTCATTATTAGCTAACTATGTTATTATCTGCACTACGCATTGATCTACTATAGATTAAATAATAATAATAATAATTTATGTTATTATGCGCATAACATTTTAATTTTAATTTTAAAAAT----------------------------------------------------------</ns2:sequence><ns2:name>KY699485.1_Leishmania_naiffi_strain_MDAS/BR/79/M5533_clone_LEM2204_86_minicircle_kinetoplast,_complete_sequence</ns2:name></ns2:Sequence><ns2:Sequence dsseqid="sq1686" id="sq1685"><ns2:sequence>TACACTTTTATTAATTTTTAATTCTACGCTGTTACAGCCCTAAGGAGTCGACTCCTTACCCCGCAAAAATGGGGGTCAAATCGTACCACCCGACATGCCTCTGGGTAGGGGCGTTCTGCAAAATCGCGATTTTCGCATACAGAAACCCCGTTCAAAAATTCCCCAAAAATCGTGTTTTTTGGCCTCCCCGTGCACAATTAGGGGTTGGTGTAATATAGTCCGCGCGTCACATCAGCCTGGGCTAGCCTCGATCAAAACTGGCCTCTGAGACCGTATGTTTTTGTTGTTCTAGATTTTTTAGTTGTGTTTCGATATTTAAATATTTATTTTTTTATTAAATATAAAATTTTAATCTTGCGTTGTTATGCTAGTTTGACATTACGATAATAAATAATTATTTTTACTAATTTAACTTTGCCTCTCTAGTATAGTTTGACATTACGATAATAAATAATTATTTTTACTAATTTAACTTTGCCTCTCTAGTATATCGTTATAGTGTGGTATTGAGTGCATAGTTTGATATAAAGTTTATGATACAGTGTTATATGTGTCTATTAGCTCCATAACATATTAGATATTAATTATATTCTATATTGGCTAATAATACAACCTAACACTAGGTATATACACGGGTAATGATGCTGAGTCAACGTTATAGTATAATTTAATAAATTTATTATTCAAGTTTATCATTATAATTGATTGACTATACATTTAACACTACTTTGATTTTACTAATTGAACTAACCATTGCTAGCCTAGACTAATAACTAGACACTAAATATATTAACTAGTGTTGTAATAGCTT-----------------------------------------------</ns2:sequence><ns2:name>KY699486.1_Leishmania_naiffi_strain_MDAS/BR/79/M5533_clone_LEM2204_87_minicircle_kinetoplast,_complete_sequence</ns2:name></ns2:Sequence><ns2:Sequence dsseqid="sq1688" id="sq1687"><ns2:sequence>GTATTACTAGCTACTAATGTCGCAAGCGAGAACAAAATAATTTTATAACAATATTAAATTCTTCAAAAATCGGCATAAAATCGTACCACCCGACATGCCTCTGGGTAGGGGCGTTCTGCAAAATCGCAAAAATCGCATACAGAAACCCCGTTCAAAAAATGCCCAAAAATCGCGTTTTTCGGCCCACCCGTGCACAATTAGGGGTTGGTGTAATATAGTCCCGCGCGCATCACAGCCTGGGCTAGCCTCGTGCAAACTAGGCCTCTTGGTGGCCTTAATTATGAGTTTGAAATATTTTCTCTGAATAAACTTTAATATTAGATTTAAATTATATATTTATTGTTGCTAATATGTTCTCTATTAATAGCTTTGTATTGTTGCATGTGATATTATAATGTTAGCTTATTATTTGCTATGACGTTGGTAATATAGTTATTATTATATTAATTTTTATAATTTACTAGTTTCTATTATAGCGTTGTTATGTCATAGATAATATCAAAAATATGGCTAATAATTGCTTTTATAACTAATATATTCTACTATTTTACACGTTTTGAGCTATAATCTTATGATACTATTATGTCTATCTCGGACTATACTTATCATATACTAATGGCATTGAATTTAATATATTTACTAATTATTATCAATATCGTACCATATACTATTACTTGATTACACTCTATGCATAGTTGTTAGTATATTTAATGCTAATACATCGCTACTATTACTTGATTACACTCTATGCATAGTTGTTAGTATATTTAATGCTAATACATCGCTAACATAGTTATAATCTATAGTAACATAGCTGTG---------------------------------------</ns2:sequence><ns2:name>KY699487.1_Leishmania_naiffi_strain_MDAS/BR/79/M5533_clone_LEM2204_88_minicircle_kinetoplast,_complete_sequence</ns2:name></ns2:Sequence><ns2:Sequence dsseqid="sq1690" id="sq1689"><ns2:sequence>ACAATATAGTTTAGTTTAGCTGTGTTATGCGCGTAAATGATTTATAAAATTTAATAAAATATTCAAAATTGGCTATAAAATCGTACCACCCGACATGCCTCTGGGTAGGGGCGTTCTGCAAAATCGCGATTTTCGCATACAGAAACCCCGTTCAAAAAATCCCCAAAAATCGTGTTTTTTGGCCTCCCCGTGCACAATTAGGGGTTGGTGTAATATAGGCGGCGCGTCACATCGACCTGAGCTAGGATGCCTCGAAACAGGCCTCTTAGAGGCTTAAAAATAAAAATCTAGACTGCCCACGTTAATATGGGAATATAATTTATAATATTTAATTATTAGATTTGATTTTAATATGTGTTCGCGTGGTTAGTAATGATATGCGTATAGTGTGGCTAATAATTAGAATTTAATTTAGATAATTTAATAGTTCGATATAGTTTTAATTGAGCTTATATAATTTTAATAATTTGATAGGTTGCCAGTTTAATGTGCTGGATATGCTCTATAACTAATATAATTTTAATAATTTGATAGGTTGCCAGTTTAATGTGCTGGATATGCTCTATAACTAATATGTAACTTGTTTTGTTCTATATCTAGTAACCCTATAATAACGCTATAATGAACGGGTAATGCATGTGTCTACCTACTAAGATAGAACTATAATAATAAAGTTAATGCTACTCTCGCTATTACAATTCTATACGATACATCAATTATATTTTTATTCACAATGATTATACACTTTCCTTGCATAGTAACACTTAGACATACTATTATATGCTCACAGTTAGAGCTG-----------------------------------------------------------</ns2:sequence><ns2:name>KY699488.1_Leishmania_naiffi_strain_MDAS/BR/79/M5533_clone_LEM2204_89_minicircle_kinetoplast,_complete_sequence</ns2:name></ns2:Sequence><ns2:Sequence dsseqid="sq1692" id="sq1691"><ns2:sequence>TATCTTAGAGCAACAATAAAATCAAAATTTAAAATTAACGTTATTATGTTTCATCAAAAATTATAAAAATGCTCATAAAATCGTACCACCCGACATGCCTCTGGGTAGGGGCGTTCTGCAAAAACCGAAAAATCGCATACAGAAACCCCGTTCAAAAAATGCCCAAAATTCGCGTTTTTTGGCCTCCCCGTGCACAATTAGGGGTTGGTGTAATATAGGCGGCGCGTCACATCGGCTCGGGCTAGGATGCGTGGAAACAGGCCTCTGAGGGCTTATGTTTTTGGATTTTGAACTTGGTGGATAATAAATTGAATCTATTAATATAAATTTAACTTTGCTTTGTGATGCTAGCTTATAGTTAGAATATAATTAGCTATTACCTGTTCTCGCTAGTATTAATTTTATTATGCTTAGTTTGTTTATAGTTTTATTATTGTTTTGCATGATAGTATAAGTTTAGTGCTAGGTTATAGCTGTGTTATTGTCGTATAGATACATAGTCATTAGCCACTAGTTACAATATATAGTTATAGCTGTGTTATTGTCGTATAGATACATAGTCATTAGCCACTAGTTACAATATATATTGATATGTAATTGCTATGGTTACAGTGTATTATGAGTATACTATTATGATACTCGCTAGCGATACTATAACTATGTCTATCTACTCGTTACTATACTTACGTATAATAATTTAATACTATGATTAGCTTGTCTATGTGCATATAACTTAGATACATTCATTTGATATAATTTTATTTTAATGTTTATAATATTAATTTTTTCTAATAGCAGGTTAACATTAGCT-----------------------------------------------</ns2:sequence><ns2:name>KY699489.1_Leishmania_naiffi_strain_MDAS/BR/79/M5533_clone_LEM2204_90_minicircle_kinetoplast,_complete_sequence</ns2:name></ns2:Sequence><ns2:Sequence dsseqid="sq1694" id="sq1693"><ns2:sequence>GTTTTTAATTTTAAATAAATTCTAATTTTACAGTTTTATGATGTTCAATGATGCATTACCTCGCCAATTTCACGATAAAATCGTACCACCCGACATGCCTCTGGGTAGGGGCGTTCTGCAAAATCGCGATTTTCGCATACAGAAACCCCGTTCAAAAATTCCCCAAAAATGCCGTTTTTCGGCCCACCCGTGCACAATTAGGGGTTGGTGTAATATAGGCGGCGCGTCACATCGGCTTGAGCTAGGATGCCTCGAAACAGGCCTCTTAGAGGCTTGAATTTATAAAATTGTTATGGTTGAGTGAAATAATTATTTTTAAACTAATATTTTGCTTCTAATAGTTCTATTCTCGTGCTATTATAGTCTAATTTGATAAATATTAATTTTAATAATGCTAGTGGTGTAAGCTTGTGTATAGAGTTTATAATTATTACTATCTATTCGCTCGATCTATACTATGTAGTCTATGTGATAGGCTTGTAATAGGTCTATTATTAGAATAAAAGCAATTGTAACTAGTAATGAGTCAAATTATAGACATAACGTTAATATTATTAGCCATACACTACATAGTTCTATACGATACACTGGTAATAGTTCTATGTTATTAACTCATAGCATACATATAATCTTTGTATATAATTTATTTTCTAACTAGCTGCAAACAATACTATCTAATACGATGTTACTAGCTAGCCTCTAATGCAATAATAATTAGCTGCAAACAATACTATCTAATACGATGTTACTAGCTAGCCTCTAATGCAATAATAATAATA-------------------------------------------------------------------------------</ns2:sequence><ns2:name>KY699490.1_Leishmania_naiffi_strain_MDAS/BR/79/M5533_clone_LEM2204_91_minicircle_kinetoplast,_complete_sequence</ns2:name></ns2:Sequence><ns2:Sequence dsseqid="sq1696" id="sq1695"><ns2:sequence>AATTTAAAATAATAATTCTAGCTAAACACTGTCTTATGCTGCATCTTGAATTAGAAAAATAGCTAAAAATCGACATCAAATCGTACCACCCGACATGCCTCTGGGTAGGGGCGTTCTGCAAAATCGCAAAAATCGCATACAGAAACCCCGTTCAAAAAATGCCCGAAAATCGCGTTTTTTGGCCTCCCCGTGCACAATTAGGGGTTGGTGTAATATAGGCGGCGCGTCACATCGTCCTGGGCTAGCCTCGTGCAAAACAGGCCTCTAAGAGGCTTAAAATTATAATTCTAGAGTTTTAAGGATAGTTTAGATTTATTAGTTTATAATATTGATTAAATTTTAATTTTTATTGTCGCGTAGTTATCTATGTTAGACTGGTAATGTGCTGAGTAGAATTAGTTATAGTATAATTATAATGCACGAGTATAGCTGTGTCTATGTATGTATGATTAGCTCTATCTTTGAGTTACTATGTTCTCTGTGATAATACTCTAGATAATAGCTCACAATATATATTTATATTAGTTATAAGGGTAATACTAGAGTTATATAATGACATAGATTGATAATATTAGAATTTAAATTTTAATTATACATTTTAATTAGACGACAATAGATTTATATTTTTAATTATATCTTTGCGGTGTTATTAGCTTATTATAGTTATGATTAGAATATATAATTTTTATTTATCACTATAGACTTATATTTCACGGCTATTACTAGATTAACTTTATTA-----------------------------------------------------------------------------------------------------------------------</ns2:sequence><ns2:name>KY699491.1_Leishmania_naiffi_strain_MHOM/GF/2005/LEM5108_clone_LEM5108_1_minicircle_kinetoplast,_complete_sequence</ns2:name></ns2:Sequence><ns2:Sequence dsseqid="sq1698" id="sq1697"><ns2:sequence>TAATAAAATTTATTTAAACTGGTTTATGCGTGCTATTGTCATTATAAAATTTAATAATAGTCTCAACTTTCGGCTCAAAATCGTACCACCCGACATGCCTCTGGGTAGGGGCGTTCTGCAAAATCGCGATTTTCGCATACAGAAACCCCGTTCAAAAATTCCCGAAAAATGCCGTTTTTTGGCCTCCCCGTGCACAATTAGGGGTTGGTGTAATATAGGCGGCGCGTCACATCGACTCGGGCTAGGATGCTGCAAAACTGGCCTCTAAGGCCTTACATTTTTATAATTCTGGCTGTGATGGGAATGTTTTGAATAATTAAGATTTTAAATTTATAATTTGCCTTGTTAGATAAGGTGTTCGCTATTGTTACAGTGGGCATTGAATAATATTTTTTATAAAGTTAAATTAAATGTTTATGTTGTTCTGAGTATACTAACTCTATGCTATTCTCTACTCTAGGCTATGTGTATTGATGTGGTATGGTGGTCTATAATAGTATCAATTAGATATCAATATAAGTTACAATTGCTAATACTAGGTAATGAGTAGACTATGAGCATACTATACTATAACATTGGGCTATAAATTTATAAAGTTTAGAATACATATACTATCAGTTTAATATAGTTAATTATCTTTTTACTAATTTTATTTACTCTTTATGTTAAGTTAGATTTAATTATTTAGTTACTATGTTAGCTCTATGTTTGCACTATGTCATTACTATGATTCGCTACGA----------------------------------------------------------------------------------------------------------------------</ns2:sequence><ns2:name>KY699492.1_Leishmania_naiffi_strain_MHOM/GF/2005/LEM5108_clone_LEM5108_2_minicircle_kinetoplast,_complete_sequence</ns2:name></ns2:Sequence><ns2:Sequence dsseqid="sq1700" id="sq1699"><ns2:sequence>AGTAACACTCTTAGTTAACTTTGTTATGCTGCATATAGCTCTAATGAATTTTATTAAATTTGCAAAAATAGCCGCCAAAATCGTACCACCCGACATGCCTCTGGGTAGGGGCGTTCTGCAAAATCGCGATTTTCGCATACAGAAACCCCGTTCAAAAATTCCCCAAAAATGCCGTTTTTTGGCCTCCCCGTGCACAATTAGGGGTTGGTGTAATATAGGCGACGCGTCACATCGGCTCGGGCTAGGATGCTGCAAAACTGGCCTCTGAGGGCTTATGTTTTTAGATTTTAAAATAATCTTGTTGTTATTGCGTTAATTGACTTGTAATTATATTTTATTATTTAATATGTGTTCTGATTAGAGGCTAGCTTTGATACTAGTCTATTACTATCTTGTTATGCCACTATAGTTGTTCAATGTTGTATAATATTTATAGTTTTATCATAGTTTATTGATAATTCTATGTGTTACTATGTTAGCTCGAGTTAGATACTAAATCTATAAAATTACATGTTTCCCTTTAATATAAATAGCAGTTGTGGGGTTATTTTATATGTTTTTAATGATTTTAACTAAACTTGATAAACTATGACTATAACATTATGATATTGATTATTACACTCTATTACATACTAAGATGATACTATTAATTACTATATCATAGTGCGCATATAATTATACTTATTATAGTTCTTGTATGCATGTTTATCTATCTAATAATGTTACGCTCTGTGAAGATAAATTAATATT------------------------------------------------------------------------------------------------------------</ns2:sequence><ns2:name>KY699493.1_Leishmania_naiffi_strain_MHOM/GF/2005/LEM5108_clone_LEM5108_3_minicircle_kinetoplast,_complete_sequence</ns2:name></ns2:Sequence><ns2:Sequence dsseqid="sq1702" id="sq1701"><ns2:sequence>TAAACTATGCTAAATAATATTTAAACTTTTTATTAATGTTGTTAATTCGTTTTATAAAATTAGTAAAATTCGGCATAAAATCGTACCACCCGACATGCCTCTGGGTAGGGGCGTTCTGCAAAATCGCAAAAATCGCATACAGAAACCCCGTTCAAAAAATGCCCGAAAATCGTGTTTTTTGGCCTCCCCGTGCACAATTAGGGGTTGGTGTAATATAGGCGGCGCGTCACATCGGCTTGGGTTAGGATGGTGTGAAACAGGCCTCTAAGAGGGCATATTTTTAATTTTAAACTTGGGATGGGAGGCTAATGAATAAACTGAAATAAAATAATAAATTTAGATATAGTTGTGGCATAATATAAAGTTAACGTTACTATATAGTTGTAGATATTATTAATTATCTTGTTTATATATTTTAATTATACTAGCTTAGTTGCTGCTCGATGTGATAGCTATAATCAGTACGATAATGTGCTAGATATGATAGTAATAGTAGTAATAGGTCACATATAGAATATTAGTTATATTACATATAGTATCCCTTCGCTATATTATACCTATAATGTCTATACTTACGTTGTTACTCGCTACATATAATAATTAATTTATATAGTTAATTGATTGCTATACATTGCGTTCTATTATAATATCTAATCTAGAATTTATATACTTTTACACTTTAATGTTATAGATACAGCTTTGAACTGTCATATTACACACTTATGTGCCTCTAACGACAC----------------------------------------------------------------------------------------------------------------------</ns2:sequence><ns2:name>KY699494.1_Leishmania_naiffi_strain_MHOM/GF/2005/LEM5108_clone_LEM5108_4_minicircle_kinetoplast,_complete_sequence</ns2:name></ns2:Sequence><ns2:Sequence dsseqid="sq1704" id="sq1703"><ns2:sequence>CGATGTTAGATAATATTACTAGACTTGCTCCGTGTTATATCTTTACAAATTTAATAAAATGTTAAAAATACCGCTCCAAATCGTACCACCCGACATGCCTCTGGGTAGGGGCGTTCTGCAAAATCGCAAAAATCGCATACAGAAACCCCGTTCAAAAAATCCCCGAAAATCGCGTTTTTTGGCCTCCCCGTGCACAATTAGGGGTTGGTGTAATATAGTCCGGGGCGCACACTCACTCGAGCTAGGATCATAAAAATATGGCCTCTTAGAGGCTTGTTTCGGCGTATTACAGCTGTTTTGAGGTAATAAATTTATATTTTAATTTCACTTCATAATAGACTTGGATATGCGCCATTAGATAATAAAATTTGTAATAATATTTTTTAATTCAATGTATACTAGAGTTGTAATGTTGTTTAATAAAGTTATCGTCTAGTTTGCTCAATGATAATAATATTGTGCACCGCTATTACATCTATTGACTCATTATTGCGCTAATATAAATAGCAATTAGTAATACCTCATAATACTATATCTATCAATGTTATACGCGCATACACTATGACAACTATCGGCTATAAACTTTATAATGCTACGTTGTATGGTTAGCAATGATTAGTAAATTTATAACTTTAATTATATAATACTTTTCTTATTCATCGTTATAATCTTATTTTACTAATTATGCTCTATGATAGTGCTCGCTTGT-----------------------------------------------------------------------------------------------------------------------------------------------------</ns2:sequence><ns2:name>KY699495.1_Leishmania_naiffi_strain_MHOM/GF/2005/LEM5108_clone_LEM5108_5_minicircle_kinetoplast,_complete_sequence</ns2:name></ns2:Sequence><ns2:Sequence dsseqid="sq1706" id="sq1705"><ns2:sequence>AATGTTAAACTATAATATGATGTTAGCAGTGGCAATAAAATATTTAAAATTTATAAAATATTGAAAAATAGGCAACCAAATCGTACCACCCGACATGCCTCTGGGTAGGGGCGTTCTGCAAAATCGCGTTTTTGGCATACAGAAACCCCGTTCAAAAATTCCCGAAAAATGCCGTTTTTTGGCCTCCCCGTGCACAATTAGGGGTTGGTGTAATATAGGCGGCGCGTCACATCGGCTCGAGCTAGGATGCCTCGAAACAGGCCTCTTAGAGGCTTAAATTGTCGTATTACAGCTATTTTAGAAATTTAAAGTTAATATATAATTTGATTTTAATAATTGTTCTGAATATGCACTAGTTAGATAATGTTAATCTAGTTTAGAGTTGGTAATAGCGTTGTAATGTTATAATATTGTTTATCATAAATTTAATTAACCATTAGCTCAATAATTATATTTTTATACTACGCTATTACATGCATTGACTCATTACCTCACTAATATAAATAGCAATTAGTAACCCTAGAGATACTATGTCTAAGGTTATACTATACGATGATACACGGAGCTAATCTATACTCCATATTATAATACTATAGTTGGATGGTGCATTGAGTTTAATAGAATAATAAATTTAATTATATAATATCCTCTCTACTCATCGCTATAACTTTATCTATTAGATGATACTATGTGCGCGAATAATCTTATC-----------------------------------------------------------------------------------------------------------------------------------------------------</ns2:sequence><ns2:name>KY699496.1_Leishmania_naiffi_strain_MHOM/GF/2005/LEM5108_clone_LEM5108_6_minicircle_kinetoplast,_complete_sequence</ns2:name></ns2:Sequence><ns2:Sequence dsseqid="sq1708" id="sq1707"><ns2:sequence>ATTAAAATGTTTTTATCTTAGCTTGTGATGCGTTACTGCCTAAGGAGTCGACTCCTTACCCCGCAAAAATGGGGGTCAAATCGTACCACCCGACATGCCTCTGGGTAGGGGCGTTCTGCAAAATCGCGATTTTCGCATACAGAAACCCCGTTCAAAAATTCGCGAAAAATGCCGTTTTTTGGCCCACCCGTGCACAATTAGGGGTTGGTGTAATATAGTCCCGCGCGCATCACAGCCTGGGCTAGCCTCGTGCAAAACTGGCCTCTGAGACCGTATAAAATTATTTTCTAACGTGATATGGTTGTTTTCTTTTTTAAATTTATTTTTTAATTTGATTTTAGCTATTAATTTAGCTGTGTTGTTATTATTGTTATTGAATAGATTGGTAGACTAGTGAAAGTTAATAAATAAAACTAGTTCTATACCTTGTTATGTAGTTGCTGTTCCATTCTAGTATATTTAACTGTCTATCACTATCGGTGTGGTAGTAGTAATACTACATTATCAATATAAATACAATATATATTGTAATATATTGGTAATGTGTTACCCTATAATACTATGGGTATAGAGCTAACAACTTTATACTAACGATACACTAGATAGTCACTAGTATGATAAGAGTTGGACTAGTAATAATGAGTGCATATAAATATAATTATAAGTCTATTCTCTCGTTAACATTATTAGCTTCTCTGTTATAACTTTATTATATCCTCTCGATGCCTCTAATAGTAGATTTAATATTTTT-----------------------------------------------------------------------------------------------------------</ns2:sequence><ns2:name>KY699497.1_Leishmania_naiffi_strain_MHOM/GF/2005/LEM5108_clone_LEM5108_7_minicircle_kinetoplast,_complete_sequence</ns2:name></ns2:Sequence><ns2:Sequence dsseqid="sq1710" id="sq1709"><ns2:sequence>TCTGCATTAATAATAAAAATATTTTTAAACTGTGTTATATGCGTGATGAATTATAAATTTTCTTAAAAAGTGACATAAAATCGTACTACCCGACATGCCTCTGGGTAGGGGCGTTCTGCAAAATCGCGTTTTTCGCATACAGAAACCCCGTTCAAAAAATGGCCGAAAATCGCGTTTTTTGGCCTCCCCGTGCACAATTAGGGGTTGGTGTAATATAGGCGGCGCGTCACATCGGCCTGGGCTAGACACTCATAAAAGTGGCCTCTTAGAGGCTTAGTTTTACGGATTACAGGTTGGATTGGATGATTGTGATTTATAAAATAGATTTTAATATTTATTTGCTCTGATATACACTAGTTATGTTAGCTAGTATGTAGATAGTATGGCTATGTGGTAGATAGTAATAGTTTTGTGTATAGTTAATATTATAATGTTAAATGATTATAGTTTTCATTGAATCTATATCATAATACTCCTATTACCCTGTTACATCGAAATTGTCTAAAATTAGCAGTTTTATATTAGTTATAACTAGTATTTTACCCTTATTACGGGGTTATTATTAGATATTTATTAAAACTATAATACTCGCTATTCAATGCTATCTTATCATATAATAATAGCTATACTCATGGCTATGAATAGTTTAATTGACATCTATACATATACTAATCGAACAAATTATTTTATACACTGCTAGTTGCTCTGTATGGTGTTCTCTATTTTAATAAATTTATTTTTGCGATACTA------------------------------------------------------------------------------------------------------------</ns2:sequence><ns2:name>KY699498.1_Leishmania_naiffi_strain_MHOM/GF/2005/LEM5108_clone_LEM5108_8_minicircle_kinetoplast,_complete_sequence</ns2:name></ns2:Sequence><ns2:Sequence dsseqid="sq1712" id="sq1711"><ns2:sequence>ATTTTAACTTTAATGTCGCGTGTTATGATGTCATATAGTTTTTAAAAATTTATTTATAAAGTCAAAAATTCAGGTCAAAATCGTACCACCCGACATGCCTCTGGGTAGGGGCGTTCTGCAAAAACCGAAAAATCGCATACAGAAACCCCGTTCAAAAAATGCCCGAAAATCGCGTTTTTTGGCCTCCCCGTGCACAATTAGGGGTTGGTGTAATATAGGCGGCGCGTCACATCGTCTTGAGCTAGGATGCCTCGAAACAGGCCTCTGAGGGCGTATAAAATTGGGATTGGATGGGAAACAGAATAATATGTTTGTTAATAGGCTTTGATAATAAAATTTATATGTAGACGTGTTAATGTTATTATGTGTGGCAATATTATTAACTATTTATCTATCTATATCTATTCTGTGCGGTTCTATGCTGTTCTAGTTAAATAATTATTTTTATATAACTATCTATAACTATGTGTCTCTCGCGTTGTATATGGTTAGTATAGTGTCATTACTAGAATATTCTAATATAAATAGCAATTACGCATATATTGTAGCATTTTATCTATAATTTTGATAATACAGTTTTATAATGTCATAGCTATAGACTATAACGTTATCTATATAATTTCGCTCTATTACTTTACTAGTTCATTGATAAGTTTAATTCTTGTTATGTTACTATACTATTACTTCACGTTAAACTTTTATTTAATAATTTTAATTACTAGTGCGATGAGGTCAGAGATTAAAAATAT-------------------------------------------------------------------------------------------------------------</ns2:sequence><ns2:name>KY699499.1_Leishmania_naiffi_strain_MHOM/GF/2005/LEM5108_clone_LEM5108_9_minicircle_kinetoplast,_complete_sequence</ns2:name></ns2:Sequence><ns2:Sequence dsseqid="sq1714" id="sq1713"><ns2:sequence>TAGATAACATTAGCTTTGATAAAATATTTAATTCTACTATGTTATTAGTTTTTCAAAAATAAGAAATTTCCTGCCCAAAATCGTACCACCCGACATGCCTCTGGGTAGGGGCGTTCTGCAAAATCGCAAAAATCGCATACAGAAACCCCGTTCAAAAATTGCCCAAAAATCGCGTTTTTTGGCCTCCCCGTGCACAATTAGGGGTTGGTGTAATATAGGCGGCGCGTCACATCAGCTCAGGTTAGGATGCCTCGAAACAGGCCTCTTAGAGGCTTGATTTTAATGATTCTGCGTTGAATGGTTATATTGATTTGAAATATTTATTTTAATTAATAATTAGACTAGTATTGTGCTAGTTTTGTTATGTAATAATAATTTAATTCGAAACTATACTTGCTCTGAACATTGGTTACTATATTTAATTATTTATTGTTATCTTATTATACAGTTCATCTCATAGTTATCCGATAGCATCATTATAGTTCATGGCATTATAGCTCCATAGTAATATCAATTGCCTTTTATATTAGGCTAGTTAGGTAATACGTCTATATACTTACAATAAACTTTTTAATGTTACTAACTTTATCGCTAACGTTGAACTATGTTGATTATAACATTATATGCTCTAGTCTGTGTATACTTTTATTATTTAATTTTAATATTATAATTTTAATTTAACTTATCTTATGCCGATAGTGTTACGTGTATTGACTGGTTAGAACATAAAATAAAAATA-----------------------------------------------------------------------------------------------------------------------</ns2:sequence><ns2:name>KY699500.1_Leishmania_naiffi_strain_MHOM/GF/2005/LEM5108_clone_LEM5108_10_minicircle_kinetoplast,_complete_sequence</ns2:name></ns2:Sequence><ns2:Sequence dsseqid="sq1716" id="sq1715"><ns2:sequence>ATTTAAATATTATAATTCGCGCTCTTATGCGTGTTTATAGTTTTAGAAAAATATAAAATTCTCAAAATTACCGACCCAAATCGTACCACCCGACATGCCTCTGGGTAGGGGCGTTCTGCAAAATCGCAAAAATCGCATACAGAAACCCCGTTCAAAAAATGCCCGAAAATCGCGTTTTTTGGCCTCCCCGTGCACAATTAGGGGTTGGTGTAATATAGGCGGCGCGTCACATCGGCTCGGGCTAGGATGGCTGGAAACAGGCCTCTGAGGGCTTATAAATTTTGTTTTTTAAAAATTTAACTTGTTATGTGGCTTTAAAGTTGTTTCGCGTTGATAATAATATGATATTTAATTATTTGACATGGCTAGTTCTGAATTAGCTTTGTAATAGTTATTAATTATTTAGATTGTTTATAATTTATTAATTTATTAAAATATTTATTATTACTGGTTTATATGCATTCAATTGATAAAGCTAATATCATCGCTAAGATAGAGTCAATATGATACTAGAATAAGTTACATATATATTACTAGCTATTACTATCATTATAAGACTAGCTCAATGACACTACATCCATTAGATACTATCTCTACTCCATAATAGTTCTATTACTTGCATTATACATTAATTATTTTTAAATATAAACGTATTGACTTGCTTGGTTACGTGCAGAGACTAGACAATGATAGATACGAGTTAATGTTAATAATTATAAGTTTAGCATCATCTATAAAA-----------------------------------------------------------------------------------------------------------------------</ns2:sequence><ns2:name>KY699501.1_Leishmania_naiffi_strain_MHOM/GF/2005/LEM5108_clone_LEM5108_11_minicircle_kinetoplast,_complete_sequence</ns2:name></ns2:Sequence><ns2:Sequence dsseqid="sq1718" id="sq1717"><ns2:sequence>GCTAGACACTCATTACTAGCTTATTATGCTCGATTATAAATATTATTTTTGTCAATAAAATGCTAAAATACGCGACCAAATCGTACCACCCGACATGCCTCTGGGTAGGGGCGTTCTGCAAAAACCGAAAAATCGCATACAGAAACCCCGTTCAAAAAATGCCCAAAATTCGCGTTTTTTGGCCTCCCCGTGCACAATTAGGGGTTGGTGTAATATAGGCGGCGCGTCACATCGCCCTGGGCTAGGATGCCTCGAAACAGGCCTCTTAGAGGCTTGAGTTTAGAAAATTAAAATGTTCTCGAATAAATAAATTATTTGTGATATAAAAATTGATATTTAATTATTTAATAGCTTTATATTCGTGGTGTTATTAGTTAGATATGATTGTTATATTTAATTTTAAAATTGATAATGCTTGTTAACTATGTGATTGGATACTATGCGGACTAAGATCATGGCTATGTATTGAGTAGTGTTATGGTTGTTACAGTTCATAGTAATAGCCTAATTTAATATCAATATATATTGCCTTTTGTTAGGCTTTAGTATACTTTTCATTGAACTATAATCATTGACTATCATAATACTATAACGTTGCTCATAATGATACTATATCTATTAACTTTATAGCTGTTATCTATTATTGTTCTCGTTATTAATAAAATTATATTTACTATATTCGCACTCTATACTTGTATGGTTATATGGATACACTAGTCTATAGCTAATAATTTTATCAACTATGATACTA-----------------------------------------------------------------------------------------------------------</ns2:sequence><ns2:name>KY699502.1_Leishmania_naiffi_strain_MHOM/GF/2005/LEM5108_clone_LEM5108_12_minicircle_kinetoplast,_complete_sequence</ns2:name></ns2:Sequence><ns2:Sequence dsseqid="sq1720" id="sq1719"><ns2:sequence>GTATGAGTTTGAATAGCATTGTGATATTAGAATTTATATTTTCAAAATAATTTAAATTTTCTCAAAAATATGAGACCAAATCGTACCACCCGACATGCCTCTGGGTAGGGGCGTTCTGCAAAATCGCAAAAATCGCATACAGAAACCCCGTTCAAAAATTGCCCGAAAATCGCGTTTTTTGGCCTCCCCGTGCACAATTAGGGGTTGGTGTAATATAGGCGGCGCGTCACATCGGCTCAGGTTAGGATGCTGCAATTCAAGCCTCTCAGAGGCCTTATTTTAAAATTCTAGCTCGAGTTGGGCTAATATGATATTATTTAGCTAAATAGATGTTACTAGTATTGAGTTTGGTATGCTACTAGTTTAGATATTACTAGTGTGGTACTAATAGTAGTATCATTGTTATAATATTACTAGCTTTACTCTAGGTATACTATGAGTTACATGTAATAGCTCTGTTATAGCTCTGATACGTGTCTATAATGATACATAATGCTAGTATTACTAAATTTCCCTTTTATAACTTGTTTTATATGCTATTTTGACTCAATTTTAATAATTATTACTATTACCATTACACTATAGTATTACACTCATTATGCGCTGATGATATAACTATAATTTTACTATATAAGCTTTATGTATGCTCTCTGATTAGATTTGCTATAGACATAAATAATACTCTTTGTTCTCTATCTTTACCTGCTATCTTAACTAATTATAACTTTGTCATTACCTTGTTA-------------------------------------------------------------------------------------------------------------------</ns2:sequence><ns2:name>KY699503.1_Leishmania_naiffi_strain_MHOM/GF/2005/LEM5108_clone_LEM5108_13_minicircle_kinetoplast,_complete_sequence</ns2:name></ns2:Sequence><ns2:Sequence dsseqid="sq1722" id="sq1721"><ns2:sequence>TATAACTTTGATTAAGATTGAAATATATTTAAATAAAAATTTAATTCGCGCACCATACTCCTCGAAAAACTAGCTCAAAATCGTACCACCCGACATGCCTCTGGGTAGGGGCGTTCTGCAAAATCGCGTTTTTCGCATACAGAAACCCCGTTCAAAAATTCGTCAAAAATCGTGTTTTTTGGCCTCCCCGTGCACAATTAGGGGTTGGTGTAATATAGGCGGCGCGTCACATCGGCTCAGGTTAGGATGGCTCTAGACAGGCCTCTTAGAGGCTTGTTTTTGCTAATTCAAACTCAAATCGAGGCTAGTTGGATAAATTGATTTTAGATATTAAATTATAGTTGTGATATGCGTGTTTGTGGTAATATAAGTTTGATACTAGTAACGTTGTCGCAATATGAGTATATAGATTAGAATAGAACAATGATAGATATAGTTTTATATAAATAATAGATTCGATTATGTGCATAGTGTCGTTATAGTTATAATAGTGAAATTAGCCTCACAATAGCAATTACAACTTATATTGGAGCATATTTAGAGCTAATATTACACTCTTATAATGCTAGCCTATAGACACGTATCATTTAACTTTATTGAACTTGTCTATTCGTGTTATACTATTTAATATAATATAATTTTTATCTTATTAGATCTCGTTTATCATATGTCTTACTAGCTTGAAATAATAAAATTAATATTTAGCTAATTTAGTTCTATTACGTGCAGATAAGAACAT-----------------------------------------------------------------------------------------------------------------------</ns2:sequence><ns2:name>KY699504.1_Leishmania_naiffi_strain_MHOM/GF/2005/LEM5108_clone_LEM5108_14_minicircle_kinetoplast,_complete_sequence</ns2:name></ns2:Sequence><ns2:Sequence dsseqid="sq1724" id="sq1723"><ns2:sequence>AAAATAAAATTAATTATATCGCTAAGATAGTGTTACATGTGTCTATGAATTTAATAATATCGAGAAAAATCAGCTCCAAATCGTACCACCCGACATGCCTCTGGGTAGGGGCGTTCTGCAAAATCGCGATTTTCGCATACAGAAACCCCGTTCAAAAATTCCCCAAAAATCGCGTTTTTTGGCCTCCCCGTGCACAATTAGGGGTTGGTGTAATATAGGCGGCGCGTCACATCGCCCTGGGCTAGCCTCGTGCAAAACTGGCCTCTGAGGGCTTATGTTTTTATAATTTCGGCTTTGTTATGATGTTTTGAGAAATAAATAAATTTAAAGTTAGTTTGGCTAGTTAGTTCTATGTATGTGCATTGATAGAGTGGGTTAGTTATAATATTAGATGTAATAAAATTATTTAATATCATAGCATTGTTATACTCTTATTATTACTACTCAATGTTCTATCATAGACTATACGTGTAACCCTATTATGGGTAAGATAATACTATCAAGTACATATTAATATTAATTACAATTGCTCAAATATGGGTATTGAGTAGACTATAACATTGAGAGGCTAGATCGATAACTATGAGTTTAATAAAATTAGATTAATGATATTATTGTATTGTTATTATTAGATTATCTTTTCGCTAACTTTATCTACTCTTTGTGCTAAGATTGGTTTAACGTTAATGCTATTGATATTAACACTAATAGTTCTCTTATACTAGCGCTAGTTAAATTCA----------------------------------------------------------------------------------------------------------------------</ns2:sequence><ns2:name>KY699505.1_Leishmania_naiffi_strain_MHOM/GF/2005/LEM5108_clone_LEM5108_15_minicircle_kinetoplast,_complete_sequence</ns2:name></ns2:Sequence><ns2:Sequence dsseqid="sq1726" id="sq1725"><ns2:sequence>TAATATTTTTATAACTAGTGTCTTACTGGTCTATTAACTTTTAATTATTTTTATAAATATTCAAAATTATCAGGTCAAAATCGTACCACCCGACATGCCTCTGGGTAGGGGCGTTCTGCAAAAACCGAAAAATCGCATACAGAAACCCCGTTCAAAAAATGCCCAAAATTCGCGTTTTTTGGCCTCCCCGTGCACAATTAGGGGTTGGTGTAATATAGGCGGCGCGTCACATCGGCTTGAGCTAGGATGCCTCGAAACAGGCCTCTTAGAGGCTTGGTTTTATGGTTCTGGAAGAAACACAACATAAATAAAAATATTTCACTTTAATGTTAAATCTGCTTTGTTATTATCTATTTTATAGTTTAGATTTTAATATAGCTAATGAATCTATTACGATACTAGTTCTATGCATTGTGATATAGTTGTATTATTGAGTTTATAGTATAGTTATTATATGTATACTCTGTTATCTCTATCATATCGCTGCCATACTCTTATAATACTAGATATTACCCTTGTAACTGCTTTGTAATATATATTATGCTAGTTTTTATGATACTATTCACTATACCTATACATCACTAACATTACTCTAATAGTTTTATAATTTTGTTACTATGAAGTTAATTATACAATTTAATGCTAGCTGTTACTCTATGTTATTCGATGTTTACTTGTGCCACGTTAGAATTTTATTTAGACTATAGCTGCATCGTTAGTAATAATACACGTAACATTAAATTTAATTATAA----------------------------------------------------------------------------------------------------------</ns2:sequence><ns2:name>KY699506.1_Leishmania_naiffi_strain_MHOM/GF/2005/LEM5108_clone_LEM5108_16_minicircle_kinetoplast,_complete_sequence</ns2:name></ns2:Sequence><ns2:Sequence dsseqid="sq1728" id="sq1727"><ns2:sequence>ATAAATGTGATACTATACAGTGTTACGTGCAGAGATAGAATTTATAAATTTATTAAAATACGAGAAAAATCAGCTCCAAATCGTACCACCCGACATGCCTCTGGGTAGGGGCGTTCTGCAAAATCGCGATTTTCGCATACAGAAACCCCGTTCAAAAATTCGTCAAAAATCGCGTTTTTTGGCCTCCCCGTGCACAATTAGGGGTTGGTGTAATATAGGCGGCGCGTCACATCGCCCTGGGCTAGCCTCGTGCAAAACTGGCCTCTAAGGCCTTATAAAAATAAAATTTCGCGTGTTATGGTTATTTAGAAATAGATTTTATATTACATTTATTTTTTGCTTGCTCTGGTGTATAGTTTGATGTGGTGGTAAGTTAATTTAGTTTAAATAATTTATAATTTTAATAATTAATATTATGTTAGTTTATCGGTATCATGATTAGACTATACTTGTTCTCTATCGTAACTATATAGCTCGATGTTAGCCTCGGATAGTGATAATAATACAATATAATATAACATATAACTAATATCTGGGGTATTATAGTGTCTAATGACTATACTTAGACCATACTCATAAATTTAATACTACATTACACTCATAACGATACTATCATGGCACTGTTACGGTAATGCTGGGTTTGAATATATTATTGATAAAATTAATTTACATACATCTCTATATCTATGACTTGTGCTGTTATCAGTAATACATAGTTAGCATAGTTGCAGCTAATAGTA----------------------------------------------------------------------------------------------------------------------</ns2:sequence><ns2:name>KY699507.1_Leishmania_naiffi_strain_MHOM/GF/2005/LEM5108_clone_LEM5108_17_minicircle_kinetoplast,_complete_sequence</ns2:name></ns2:Sequence><ns2:Sequence dsseqid="sq1730" id="sq1729"><ns2:sequence>AGAGGCATAGTTAAAGCGTGTCTTACCTGTGTTATGCAGTGTTATTAAAATTTAAAAATATTCAAAAAACCAGGTCAAAATCGTACCACCCGACATGCCTCTGGGTAGGGGCGTTCTGCAAAATCGCAAAAATCGCATACAGAAACCCCGTTCAAAAAATGCCCAAAAATCGCGTTTTTCGGCCCACCCGTGCACAATTAGGGGTTGGTGTAATATAGGCGGCGCGTCACATCGGCTCGAGCTAGGATGGCTGGAAACAGGCCTCTTAGAGGCTTAAATTTTGAAATCTAAATTATTTTTATTTTTAAATTAATAATTGGCTTTTAAGTTTGGTAATTGATGAGTTAATGCTAGTGTAGAGTTGGGTTAATATTAGTTTTGAATATATATAATTAGAATTGCATAGACTAGTTTTATATTTATAAGATTGTTATTAATTTTTACTATTTTATTGTCTCTATTAGATCTGTGCTGTGTTAGTTCATAGATGCTCCGTATTAGCTCTAAAATAGAATATAACTTGTTTTAATATTAGTTACGAGCATAATATCTATAATTATTACTACTATGTTACTCTCATTAGCTAGTTAAACTCATTAGCTATACTATTACTAACTTTTCTAGTTCATTGCTATGATAACTAATGCTAACACTGCATATAAAATATAATCTCATTTAACCTTACAACTTTATTTTCTCTTTTTTCTTTTTATAATTTGTGTTTATCTTTGTTACATTATTTTAGCCCTT------------------------------------------------------------------------------------------------------------</ns2:sequence><ns2:name>KY699508.1_Leishmania_naiffi_strain_MHOM/GF/2005/LEM5108_clone_LEM5108_18_minicircle_kinetoplast,_complete_sequence</ns2:name></ns2:Sequence><ns2:Sequence dsseqid="sq1732" id="sq1731"><ns2:sequence>TAATGCTCCATTAGAGGGGTAATGCGTGAATAATATTACTGCTCTGTGAATTAATAAAATATTAAAAATATCGAACAAAATCGTACCACCCGACATGCCTCTGGGTAGGGGCGTTCTGCAAAATCGCAAAAATCGCATACAGAAACCCCGTTCAAAAAATGCCCGAAAATCGCGTTTTTTGGCCTCCCCGTGCACAATTAGGGGTTGGTGTAATATAGGCGGGGCGTCACATCGGCTCGAGCTAGGATGGCTGGAAACAGGCCTCTTAGAGGCTTGAAACTCGTGGAAATATATATTTTAAAATAATAATTGATATTCTAGTTTAGACTTGTTATTATTAGTTCGTGGCTAGCTTAATATTATGTTATTAGTATGGTTAGAGCTAGTTTAATTGTATGATATAATAATTAATTTTAATACTATACTTATATCTCATCTATACTCGTTAGTTCTATCATTTACTATGTTACCTGCTCGATTAGATACTATAATGCTAATAATACCCCGTAACTGCTTTGTAACTTGTTTAATAATGCTATTTTTGGGTAATGAGTAGATTATAGCTAAGAGGTACTATGATAGCATGGTATGTGAGCTTATAGTTAATGATACAGTTCTATATTATAATTTTATATTACTAGTTCAATACATATACGCGCTAGATATACTCATAGTTAGAGATAATAACTTTATTAATTTGCTAAGAGTGACATTACATCTATGCTAACGTTAATAATGATAA--------------------------------------------------------------------------------------------------------------------</ns2:sequence><ns2:name>KY699509.1_Leishmania_naiffi_strain_MHOM/GF/2005/LEM5108_clone_LEM5108_19_minicircle_kinetoplast,_complete_sequence</ns2:name></ns2:Sequence><ns2:Sequence dsseqid="sq1734" id="sq1733"><ns2:sequence>TTACAAGTTTCATTAGCAGTATTACATTAGCTTTTATATTTTCAAAATAATTTTAAATTTCCCAAAAAAGTGGGTCCGAATCGTACCACCCGACATGCCTCTGGGTAGGGGCGTTCTGCAAAATCGCAAAAATCGCATACAGAAACCCCGTTCAAAAAATGCCCGAAAATCGCGTTTTTTGGCCTCCCCGTGCACAATTAGGGGTTGGTGTAATATAGTCGGCGCGTCACATCGGCTCGGGTTAGGATGGTGCAAACTAGGCCTCTAAGAGGGCATAATTTTAATTTCTAGCTCAGATTGGGCTGTAATGTTATTATTTATGTTACTAGATGTTACTAGTATTAGATATTTATTATTGCTAGTGTAGTTGCTGCTAGTATGGTACTGTTAATAGTATCATTGGTGTAATATTTATTAGTATACTATGAATATAATGGTATATGTATCTAATAGTTCATGTATAACGCTGTTACGTGTCTATATTGACTCATTACCCTAGTATTACCAAATTTCCCTTTTGTAACTTGTTTTATATGCTATTTTAGTATAATTTAGCTAAGTAATACTATCTATATTGAGCTGCGTTATTATGCTCTCTATGTACTACTATGATACATATAATTATACTATATTAGTTCTATTCATACCATAATATCATTGCCACGTTAAATATAAATAATACTTTTTGTTCTCTATCTTTACTCGCTACTACATTACATCATAGTTTAATTATAATATTTTAA-------------------------------------------------------------------------------------------------------------------</ns2:sequence><ns2:name>KY699510.1_Leishmania_naiffi_strain_MHOM/GF/2005/LEM5108_clone_LEM5108_20_minicircle_kinetoplast,_complete_sequence</ns2:name></ns2:Sequence><ns2:Sequence dsseqid="sq1736" id="sq1735"><ns2:sequence>ATAAATAATGACATTACAGCTATGATTAACGCGTGTGATGTTTGTTATATTTTATAATTTTGTGAAAATACGGCTCAAAATCGTACCACCCGACATGCCTCTGGGTAGGGGCGTTCTGCAAAATCGCAAAAATCGCATACAGAAACCCCGTTCAAAAAATGCCCGAAAATCGCGTTTTTTGGCCTCCCCGTGCACAATTAGGGGTTGGTGTAATATAGGCGGCGCGTCACATCGCCCTGGGCTAGGATGCTACAAAACAGGCCTCTAAGAGGCTTAAATTTAATTTTCTAGCAGAGATTGGCTTGTGTTTGATTATTGGAGCATAAACTATTTAAAAATTAATTAATAAAGTTTAATTCAAGCTTTGTTATGCGTATGGAATAGTGAGAGACTAGATATAAAATTAATTTATCGTTGTGATGTAATAGTATTGTCATTGTAACTATTTTATTAAATCGATATAACATCATAGCTCAATGTTAGCTCGTTACGTGTGATACTAATAATGCTCCAATATAACTTCTCTTTAATATCTAATTAGTATCTAGGGTTATAGTGTGTTATTGAGTTTATTGACTCTAATAATTTTATTAATTTTATAATAATATAGTTCATCTATTGATAATGATTCGTGTTGCATGTAATAATAATATTTTTACTTTTTAACTTATAACTTTTCTCATTGCATTGATAGACTAGAGCTAAACGTTAATTGCGTGTTATTATTAGATCAATAAAAATAATATTGTT------------------------------------------------------------------------------------------------------------</ns2:sequence><ns2:name>KY699511.1_Leishmania_naiffi_strain_MHOM/GF/2005/LEM5108_clone_LEM5108_21_minicircle_kinetoplast,_complete_sequence</ns2:name></ns2:Sequence><ns2:Sequence dsseqid="sq1738" id="sq1737"><ns2:sequence>AAACTTTAATTTGGAACTGGTGTTACGCTGCATATAAATATTTAAATCTTTTCAATAAACTCTAAAAATTAGCTCCAAAATCGTACCACCCGACATGCCTCTGGGTAGGGGCGTTCTGCAAAATCGCAAAAATCGCATACAGAAACCCCGTTCAAAAAATGCCCGAAAATCGCGTTTTTTGGCCTCCCCGTGCACAATTAGGGGTTGGTGTAATATAGGCGGCGCGTCACATCGGCTCGGGCTAGGATGCCTCATTATAGGCCTCTTAGAGGCTTGATTTTATATTTTTAAAAATTCACACTTGTTATTGGCTTCTAAAGTTGATAATTTTATTTTTTAAATTTAATTTGTGAATAGTTTTGATATAGTTGCTGATAATATAACTAATGATATTCTCGTTTGTTGATGCATAGATTATAATTTTATAAAGTTGATTATACTCGTCAATGTTATTATATCTTCTCTGTTAGCTCATCTTATCGGTATAGTCTCAGGGTTACTAGTTCATATTAATTACAAGTTATATTGTAGTATAGTAGTAATAGCTCAATAACACTATCATTAACTTTATCTAAGCTAGTTCCATTACGTTACTATACATGCTAATAGATTGAATTATTTAATATTATATTTGATACTCTATAAACTTTTATTACTAGTCTTTGCTGTTAACTTTGATGCGAACATGGAACTAGTTTTATTAAATATGTATTACACTAGCATTGACTAGCGACACTAT-----------------------------------------------------------------------------------------------------------------------</ns2:sequence><ns2:name>KY699512.1_Leishmania_naiffi_strain_MHOM/GF/2005/LEM5108_clone_LEM5108_22_minicircle_kinetoplast,_complete_sequence</ns2:name></ns2:Sequence><ns2:Sequence dsseqid="sq1740" id="sq1739"><ns2:sequence>AAATATAAAATTAAAACTAGTGTTACCTCGCGGCTGAAATATTATTTCTTTTTAATAATTTCGAAAAAATAGCTCCCAAATCGTACCACCCGACATGCCTCTGGGTAGGGGCGTTCTGCAAAATCGCGATTTTCGCATACAGAAACCCCGTTCAAAAAATCCCCAAAAATCGTGTTTTTTGGCCTCCCCGTGCACAATTAGGGGTTGGTGTAATATAGGCGGCGCGTCACATCGGCTCGAGCTAGGACGTGACATTATAGGCCTCTCAGAGGCTTGTTTTGATGAATTCTAAATTTTAAACTTGTTATTGACATCTAAACTTGAAAATAATATTTTTTATTTAAATAATTATGTTCGTGTTCGCTATGATCACTTGGATAGTAATAATTTTGTTAATAGTTGGTTAATGTATAGATTTTAATTTTATAAGTTTATTGTTGCTAGTTAATCATACTATACTCGTTCTATTCGCTCATCATAACTATATACTCTCAGGGTTACTAGTACATATTAGTTACAAGTTATATTATGCTATGTTAGTAATGTCTCAGTAACATTATTATTGAGTCTATCGTGGCTAATAATTTTATAGTTTAACTTTATCTTATAATTTTGCTAGTTTAATATTATATTCAATATTTTATAAATTCTTATTACTAATTTTTGCTGCTAACGTTATTACTATGATGTCGCTGATATTATTAACTATGTGTTACTCTAACATTGACTAGAGGCATACT----------------------------------------------------------------------------------------------------------------------</ns2:sequence><ns2:name>KY699513.1_Leishmania_naiffi_strain_MHOM/GF/2005/LEM5108_clone_LEM5108_23_minicircle_kinetoplast,_complete_sequence</ns2:name></ns2:Sequence><ns2:Sequence dsseqid="sq1742" id="sq1741"><ns2:sequence>TTATATTTTTAAAAACAAAAATAATATTGCCTTAGAGGTGGTATGCGGTGAACTATAAAATTAGAAAAATCCGGATAAAATCGTACCACCCGACATGCCTCTGGGTAGGGGCGTTCTGCAAAATCGCAAAAATCGTATACAGAAACCCCGTTCAAAAATTCCCCAAAAATCGCGTTTTTTGGCCTCCCCGTGCACAATTAGGGGTTGGTGTAATATAGGCGGCGCGTCACATCGGCTCGAGCTAGGATGGGTGGGAACAGGCCTCTAAGAGGGCATATTTTCGTAAAGCTAGCTAAATTTAGATATAATGTTGTTTCTAGTTATAAATTTATATTTGATTATGAGTTTGCTCTGTTATATGGCTAATTAGAACTATTTAGTTTATTATTTAGCTAGATTAAATTATATTCTTTAAAGTGTTATTATAGTTTTAGTTAATGATAATTTTATAATTTTGATTGAATAGCATTGAGTGTGGTGGGTTACTATGTATTAGCTCGAAAACGTAGAATAAAGCAATATATAACTAATATGTACAGTGTTAGTATACTATAAGATGATAATACTAGCTCTAACCATATACTCTATAACTTTGCTCCTCTATAGTTAATAATGTTATACTCTTACGTTAGCTTGATTATGTTCTAGTAAATATTTAATTTATTTAATTTTACTTTTTATAATAATGATTGCTTACACGTTGAACTATAACTAGCTATTACGTTGGCTAATGACATGTAA---------------------------------------------------------------------------------------------------------------------</ns2:sequence><ns2:name>KY699514.1_Leishmania_naiffi_strain_MHOM/GF/2005/LEM5108_clone_LEM5108_24_minicircle_kinetoplast,_complete_sequence</ns2:name></ns2:Sequence><ns2:Sequence dsseqid="sq1744" id="sq1743"><ns2:sequence>ATTTTCTTTTTAAAAATAATTTCAATTTTACACTTTTATGATGTGTTACACAGCAATACCTCTCAAAAACCAGGGTCAAATCGTACCACCCGACATGCCTCTGGGTAGGGGCGTTCTGCAAAATCGCGTTTTTCGCATACAGAAACCCCGTTCAAAAATTCCCGAAAAATGCCGTTTTTTGGCCTCCCCGTGCACAATTAGGGGTTGGTGTAATATAGGCGGCGCGTCACATCGGCTCGAGCTAGGATGCCTCGAAACTGGCCTCTTAGAGGCTTAAAATTATGAAATTGTTACGGTTATTCAATAAAATATTTTTTGATCTAATAATTCAAATTAAACTGTTCTATGCTCGTATAAATATGATCTAATCTAGTTAATAATAGAATTAAATTGTTAATAGACATGGTATTGAGTTTATATAATGTTACTATTACTCATCTATTCGCTAACTTTACGCTATATAGTCTATGTGTTAGGCTGGTTATAGGTCTAATATCAGAATAAAAGCAATTGTAATTAATAATGAGGCAATTTAACGTTATAATGTCAATGATACTAACCTTACACTCTATAGCTCTAATCGATACACTAATGATAGCTCTATGTTATTACTGCATAGCACATATATAAACTTTGTATACAATTTACTTTTCAATTAGCTGTAAACATTTATCTATATTACCTAGACACTAGATAGCCTCTAATGCGTGCATAATAATAA-----------------------------------------------------------------------------------------------------------------------------------------</ns2:sequence><ns2:name>KY699515.1_Leishmania_naiffi_strain_MHOM/GF/2005/LEM5108_clone_LEM5108_25_minicircle_kinetoplast,_complete_sequence</ns2:name></ns2:Sequence><ns2:Sequence dsseqid="sq1746" id="sq1745"><ns2:sequence>TGAACTGTGATATAGACTTGATAATAAATTTATTAAAATCATAATCAATAATTCTATAACATCAAAAAATAGCTCCAAAATCGTACCACCCGACATGCCTCTGGGTAGGGGCGTTCTGCAAAATCGCAAAAATCGCATACAGAAACCCCGTTCAAAAAATGCCCGAAAATCGCGTTTTTTGGCCTCCCCGTGCACAATTAGGGGTTGGTGTAATATAGGCGGCGCGTCACATCAGGTTGGGCTAGCATCGCTCGAAACAGGCCTCTTGACCCGTATGTTTTTCGTTTTTAACTTTTTATTTAATAGTTTTTGTTTTCCCTTTTAATTGGTGATATATTTTATTTAAATTATTAAATTTATTTATTTTGGATTGATATGGCATTGAATGTTACGTATTAGATTGAGTTGAACTATATTAATTATAATATTACTATGCTTATCTATTATCTACTATATAGCGCTATGATGTCACTGTGTATGGCTATGGTTAGTGACGTATGGGTAACAATATTAGTACAATATATATTTATATTATATTAGTATCCCTGTATTACACGTTATTAGCTCTATGATAGTTTATAAATTCGATACACTATTTTAATTCTATACCATTGACAAGTTCATTGATTTTATTATTCTTTGTTATACTAGATTGATTATGTTCAATAAACTTTACATTAGCTTATCTCTTTTTACTTTTTGGTTTGATCTAATAGCTATAATGATTGACAACTATGCTGCACTAGAGTT------------------------------------------------------------------------------------------------------------</ns2:sequence><ns2:name>KY699516.1_Leishmania_naiffi_strain_MHOM/GF/2005/LEM5108_clone_LEM5108_26_minicircle_kinetoplast,_complete_sequence</ns2:name></ns2:Sequence><ns2:Sequence dsseqid="sq1748" id="sq1747"><ns2:sequence>ATAAAACTATGTATACCAGTGTTACGCTGTGTCTATAGTGAAATTATATTTTTATAAAATTACTAAAATCCCCGTCAAAATCGTACCACCCGACATGCCTCTGGGTAGGGGCGTTCTGCAAAATCGCGTTTTTCGCATACAGAAACCCCGTTCAAAAAATACCCAAAATTCGCGTTTTTTGGCCTCCCCGTGCACAATTAGGGGTTGGTGTAATATAGGCGGCGCGTCACATCGGCTCGGGCTAGGATGCTGCAAAACTGGCCTCTAAGGCCTTATAAAATTCATTTTTAAAAATATTGTCGTGTGTTAAGCTGATTTGAAGTTATAATTTATTTAATTTAAAATTTTTATTTGTTTTGTTTGGCTGTAGTTGGATATGCGTGTTGATAAATAATAGTTTGAATATAGAATTGATAATATTATTATTTTATATAGTTAATGTTACATCTAATTATCACTGCACCTATTAGCTCAACTATAAATAACTATACGGTGTTATGCCGTGTACTCTGATATAGAATATATTCATATTAGACTTATATTGACTCTATCTCACTGTATTACTATCTTTGAGGCTAACACTATGATCTATAATTTTACTAGTGATAGATATACATATAGTAGAGTTATACTAGTGCGGTGTGAGATAAATTTAAAATTAAAGTTAACATTAGAATATTATTAGCATCTATACTCGTAACAATTATTCTCTGCGTCTCTATTTACGTTAATAGCTAGTAATGTCGCGAA------------------------------------------------------------------------------------------------------------</ns2:sequence><ns2:name>KY699517.1_Leishmania_naiffi_strain_MHOM/GF/2005/LEM5108_clone_LEM5108_27_minicircle_kinetoplast,_complete_sequence</ns2:name></ns2:Sequence><ns2:Sequence dsseqid="sq1750" id="sq1749"><ns2:sequence>TAATAATAATAATAATTTATGTCATTATGCGCATAACATTTTAATTTTAATTTTAAAAATCTAGAAAATACGGGTCAAAATCGTACCACCCGACATGCCTCTGGGTAGGGGCGTTCTGCAAAATCGCAAAAATCGCATACAGAAACCCCGTTCAAAAAATGCCCAAAATTCGCGTTTTTTGGCCTCCCCGTGCACAATTAGGGGTTGGTGTAATATAGGCGGCGCGTCACATCGGCTCGGGCTAGGATGGCTGGAAACAGGCCTCTTAGAGGCTTAGTTTTATAAATTCTGGCTTTGAAGTTTAATATTGGAATTATTGTTTTAAATATATAGTTGTTCTCTGGCATACTAGTTATTATTACTATGCTAGCTTAGATATAGCTCTGTGTTAGTAATGTTATAGTGCTAATGTGTAATAGATATAGATTATTATAATTATAGTATATTGTTACTCGCGATAGATCTATGATATGGTTATAACGCTGTATTAGCCTCGATATAGCCTAGATATGTAATATATTCTGTAATTGCTCAGTAATGTCACTATAATCTTATAAATTTAAACCATAGAGCGACACTAACATTGAATAATAAATTTTTATAATGATAGCGTGTTATGTGTTATGATTGACTATAATTTAATTAATATAATTTTATAATCTATCTTGTTACATGTCAGTTCTCATTATTAGCTAACTATGTTATTATCTGCACTATGCATTGATCTACTATAGATTAAA----------------------------------------------------------------------------------------------------------------------</ns2:sequence><ns2:name>KY699518.1_Leishmania_naiffi_strain_MHOM/GF/2005/LEM5108_clone_LEM5108_28_minicircle_kinetoplast,_complete_sequence</ns2:name></ns2:Sequence><ns2:Sequence dsseqid="sq1752" id="sq1751"><ns2:sequence>TAGAGGGGTTATCTAATAGCGCTGTTACGCGTTTATTTATTTTTTAAAAACTATAAAATTTCATAAAATTGGGGTCCAAATCGTACCACCCGACATGCCTCTGGGTAGGGGCGTTCTGCAAAATCGCAAAAATCGCATACAGAAACCCCGTTCAAAAAATGCCCGAAAATCGCGTTTTTTGGCCTCCCCGTGCACAATTAGGGGTTGGTGTAATATAGGCGGCGCGTCACATCGGCTCGGGCTAGGATGGCTGGAAACAGGCCTCTTAGAGGCTTATAATTTCATTTTAATTTTATTTTTCTTTTTATTTAATTTTTAGTTTGAATTGAGGTTGGTTATGTTGTGCTCTCTAATGTAATAGCTAGTTAGTATTTAATTTGAGTATAGTTTAGTTGTAATGTTATTATTATGTGCTGTTCACTGTAGTAGCGTTGTATTAAATGTTATAGTACACGCATAACGTAATGGTATAGATGTAGAACTGGCATTATGATACTATATGGAACAATATCAATTACAATATATATTATACTAGTAATGTCATGGTAATACTAACAATAACACTATACTCTCGATGCTATGACTGTGCACATTAACGATACAATGAATTTATATAATTAACTATTAAATAAAATATCTCTCATAGTTTTCTCTATAGTCGTAAGCTCAGTTAGATACGGACTTGATAATAATAATAATTTAATTTGTATTACATTTAGTTTTATTAAATAATACTCCCT----------------------------------------------------------------------------------------------------------------------</ns2:sequence><ns2:name>KY699519.1_Leishmania_naiffi_strain_MHOM/GF/2005/LEM5108_clone_LEM5108_29_minicircle_kinetoplast,_complete_sequence</ns2:name></ns2:Sequence><ns2:Sequence dsseqid="sq1754" id="sq1753"><ns2:sequence>TAAACATTATTTTTATTTTTTCAATTTTACAATTTTATGCCTAAGGAGTCGACTCATTACTCGAGAAAATCAGGTCAAAATCGTACCACCCGACATGCCTCTGGGTAGGGGCGTTCTGCAAAATCGCAAAAATCGCATACAGAAACCCCGTTCAAAAAATGCCCGAAAATCGCGTTTTTTGGCCTCCCCGTGCACAATTAGGGGTTGGTGTAATATAGGCGGCGCGTCACATCGGCTCGGGCTAGCTCGTGCGAAAATAGGCCTCTCAGAGGCTTAAAATTGGAATTATAATTATTTTTGAGATAATAAAAAGTTTTATGTTTGTTTTTAATATTAGATTAGAACGGAGCTAGTCTATTACTATATAGTGCTCGCTAAGCGAATAGAGTTACGTATATGACATTGTAATATTAATTTTATTTATATATAATAACTTTATCTCTATGAATAGCCTTGGTGTTAGTATGGTTAGTGGATGATGTGTATAGTGATAAAATTAGTAAAATATATCAATTACAATATATATTGTAGTCATATTTAACCATTATTACTAGCATTTATCTATAACGCTATAACCATACGAACTGAGATAGATGACATTGATAATATTATGTGTTTGATTATTGTATATCATTTTTATATTTACACTCTCATTCAACTTTACTCTTCTCCCTTTCGCTTGCATTAGCTAGTCTATACTCTAGTGATAACATGATGTATTGTGTATTAAATTTAAACT-----------------------------------------------------------------------------------------------------------------------</ns2:sequence><ns2:name>KY699520.1_Leishmania_naiffi_strain_MHOM/GF/2005/LEM5108_clone_LEM5108_30_minicircle_kinetoplast,_complete_sequence</ns2:name></ns2:Sequence><ns2:Sequence dsseqid="sq1756" id="sq1755"><ns2:sequence>GCGTAATATTTTAATAAACAATCAAATTTAGATTTTAATTTTATGTGTTGTTTCTGTTTTGTCAAAAAATGACCATAAAATCGTACCACCCGACATGCCTCTGGGTAGGGGCGTTCTGCAAAATCGCAAAAATCGCATACAGAAACCCCGTTCAAAAAATGCCCGAAAATCGCGTTTTTTGGCCTCCCCGTGCACAATTAGGGGTTGGTGTAATATAGTCCGGGGCGCACACACACTCGAGCTAGGATCATAAAATTATGGCCTCTTAGAGGCTTGTTTGTCGCGTGTTAATATTATTTTTAATAAATATTTTTATATGTTAGATTTCTCATTATAATTCATTGCTGCACTGGTTTGATATGCTAGTTTGTAATAGTTTTGCATTGAAGATAAATAATGTAATAGTTAGATTATGGTTGTATGGTTGAGATAGATTTAATAGATTATACATACGAGTGGCTATCTAGTGTTCGCTGTGTCTATAGTATTATAGCATTACTAGTTCTCTCACATATACAACTTATTCTATATATGATATTAGTGCGCTATGTATTACGTATTATTGATAATGCTAACGTTAAAATAATATTATACTCACTATGACTATACGCTACTATTAGAACTGATATGACGCTACATAGATAATTATTATTTATATACTGGTAACAATAACATTTATATATCTTCTCTTACCTCTTACGATGCTTCTATTACCTTCTAATCTCAGTTTTATTATTAGAGACCAATTC-------------------------------------------------------------------------------------------------------------</ns2:sequence><ns2:name>KY699521.1_Leishmania_naiffi_strain_MHOM/GF/2005/LEM5108_clone_LEM5108_31_minicircle_kinetoplast,_complete_sequence</ns2:name></ns2:Sequence><ns2:Sequence dsseqid="sq1758" id="sq1757"><ns2:sequence>AAAATAAATAATTAACTCTGTGTTAGATCTGTGTTATGCTCTAAATAATTTTTATAATTTTGTCAATAATCGGTATAAAATCGTACCACCCGACATGCCTCTGGGTAGGGGCGTTCTGCAAAATCGCGATTTTCGCATACAGAAACCCCGTTCAAAAAATACCCAAAATTCGCGTTTTTTGGCCTCCCCGTGCACAATTAGGGGTTGGTGTAATATAGGCGGCGCGTCACATCGGCTCAGGTTAGGATGCCTCGAAACAGGCCTCTGAGGGCTTATAATTTTGAAAATTAGATTGAGCTGTAATGTTATTCGTGATTAGACAATATTATTTATTATTTTTATTTTTTATATTAACTCTGCTCTCGTATGGTGTTCTATTAGTGCTAGGCTAGTTAGAATAAAGTTAAAATTGAATTAACTATATACATGAGAATACTATGTGTTACTATCATTATAACTATACCATGTTAGCTCTGTCTTACTCGTATACATTATGCTCCCTCTCATAACTAATATTAATATCAATTGGTAATATAGTAACGTATGGTATTACACGTTTATAGCGATAATAATAATTTTTATAATTCTAAACTTTACTTGACTATACGATGATTAAACTATACTATACTATTGATTAGATTATATTTACTCTAACTTTATATTTAAATTCACGATTAACAAGCTCTAGACCAGTGGTATTATGATGTGTTACTATGAATAAAATTGTAATATCTTAGCT-----------------------------------------------------------------------------------------------------------------------</ns2:sequence><ns2:name>KY699522.1_Leishmania_naiffi_strain_MHOM/GF/2005/LEM5108_clone_LEM5108_32_minicircle_kinetoplast,_complete_sequence</ns2:name></ns2:Sequence><ns2:Sequence dsseqid="sq1760" id="sq1759"><ns2:sequence>TTAATTATTTGATTTAACAGTGTTACGTGGTGTTACAGCCTAAGGAGTCGAGTCATTACCTAGCAAAAACAGGGTCAAAATCGTACCACCCGACATGCCTCTGGGTAGGGGCGTTCTGCAAAATCGCAAAAATCGCATACAGAAACCCCGTTCAAAAAATGCCCGAAAATCGCGTTTTTTGGCCTCCCCGTGCACAATTAGGGGTTGGTGTAATATAGGCGGCGCGTCACATCGTCTCGGGCTAGGATGGCTCGAAACAGGCCTCTGAGGGCTTATGTTTTTCAGAAATTAATTTTTAAACTTGAAATTGGCTTTTAATGTTGCTAATTGGATAAAATTTAATTTAATAGTTGGGATAATATATTTATTTGATAAGATAATTTAGTTCGCGTTGATGTTATATTATTTTACTAGTTCGATATAGTTATAAATATTTTAATATAGTGACGTCATAGTCTCGATGTTATAGCTATTATACGTATGGATATAGTTTTGCCATGAGATAGTAGCAATTACAACTAATATAGATATATATTGTGCTCTATTACTATACTAACTCAATACTAACCTTACACTCTAGACTATAGCTGCTAGATAGAGATAACATTGATAAATATAATTATTGATATGCGTATACATTTATAATTTTAATATAATCTAATTGATATAAACTCACGGCTCGATATACTTGTCTATGCAGTTAATAAATTTATTTTCTAATACGTTCCATAAAAGTTTAATAGCAATT--------------------------------------------------------------------------------------------------------------</ns2:sequence><ns2:name>KY699523.1_Leishmania_naiffi_strain_MHOM/GF/2005/LEM5108_clone_LEM5108_33_minicircle_kinetoplast,_complete_sequence</ns2:name></ns2:Sequence><ns2:Sequence dsseqid="sq1762" id="sq1761"><ns2:sequence>TAAATTAATTTTAAATGTTTGATTATGTCTTGCATATAGTTTTAATTTTTGTCAACAATATCATAAAATTGGGGTCCGAATCGTACCACCCGACATGCCTCTGGGTAGGGGCGTTCTGCAAAATCGCAAAAATCGCATACAGAAACCCCGTTCAAAAAATGCCCAAAATTCGCGTTTTTTGGCCTCCCCGTGCACAATTAGGGGTTGGTGTAATATAGGCGGCGCGTCACATCGTCTCAGGTTAGGATGCCTCGAAACAGGCCTCTTAGAGGCTTGAATTTATCTTTTTAAAATATTCCACTTGTCATTGGCATTAAATTGATTCGGAGTTAGATAATTTTATTTTGTGAATAGTTTGTAGACTGGTTAATAACTGGTTTGGATATTGTTTCGCTAGTTAATAATTTATTAATTTATTAGATTGGATTGAACTATAAAATTAATATTATATAATTATATCTATTCGCTGATGATGTATCTCGTGTATTATGCTCAATATGGTCACAATAGCAATTACAACTTATTCTGTACTAATATGGCACTAACTATACTACTCTATGATACACTCTGATAACGTTAAGCTAGAGGGAACATAATCTTATAATAACATAGCTCGATGTTAGTAATAATTATATAAATTTAATAATAATAATAATTTTAATTCAACGTTATATTTAATTTTTAGAATTCTTTTATTAGACCTCTGTATGCTAGTCAATATTATTTTCGATGCATAGA------------------------------------------------------------------------------------------------------------------------</ns2:sequence><ns2:name>KY699524.1_Leishmania_naiffi_strain_MHOM/GF/2005/LEM5108_clone_LEM5108_34_minicircle_kinetoplast,_complete_sequence</ns2:name></ns2:Sequence><ns2:Sequence dsseqid="sq1764" id="sq1763"><ns2:sequence>GTTTTGATTCGAACACAAAATATAAAAATCTTTTCAATGCGTTGTTACTCTGTGTTATGATGGCAAAAATGACCATAAAATCGTACCACCCGACATGCCTCTGGGTAGGGGCGTTCTGCAAAATCGCAAAAATCGCATACAGAAACCCCGTTCAAAAAATGGCCGAAAATCGCGTTTTTTGGCCTCCCCGTGCACAATTAGGGGTTGGTGTAATATAGGCGGCGCGTCACATCGACCTGGGCTAGCCTCGTGCAAACTAGGCCTCTTAGAGGCTTAAATTTATAGTTTCTAACTTTTAAACTGCTATTATGCTTTTAATTTGAATTTTATTAATTATTTTATTTTATTGTTGCTAATATGTCGCTAAACTGTACTATTAGATGATAATATTGCGTGGATAATGTTATGGTGTTAGTTTGATAATAAATTTAAACTTTTATATGATTATGTTCTCGCGTTGTATCTCTATGTTATGGTTATAGTGGCACATGGTTATAACTAGCCTCAATACTAATTGTAACTTATTCTGTACTAGTAATATACTATCTATAATGCATCATAATACTACACGTTACCCTCTATATACTCGTTCATTATAACTATAAAGTTTATTTTAAATTTAATTATAATAGTTCTCTTCGCGTTGATGATTTATCTTATTGATTTTATTTAACTAAGTTTAATTATAACTTTCGCTGACCTACACTATTATGCGCTAGACACACTAGTTTATAAAATTA----------------------------------------------------------------------------------------------------------------------</ns2:sequence><ns2:name>KY699525.1_Leishmania_naiffi_strain_MHOM/GF/2005/LEM5108_clone_LEM5108_35_minicircle_kinetoplast,_complete_sequence</ns2:name></ns2:Sequence><ns2:Sequence dsseqid="sq1766" id="sq1765"><ns2:sequence>TTATTAACTTTGATTTCACAGTGTTATGCGCATATAAACTTTATTAAAAATAATAATTTTCTCAATTTTAGCCTATCAAATCGTACCACCCGACATGCCTCTGGGTAGGGGCGTTCTGCAAAATCGCGTTTTTCGCATACAGAAACCCCGTTCAAAAATTCCCGAAAAATGCCGTTTTTTGGCCCACCCGTGCACAATTAGGGGTTGGTGTAATATAGGCGGCGCGTCACATCGGCTCGGGCTAGGATGGTGCAGAACAGGCCTCTTAGAGGCTTAATTTTATTTTTCTAGCCTGTTTGGAGCTATATTGGTTATATTACTTATATACACTTGTTATTATAGCTTATAATTACTCTTATTATTATACTAGTTTATATTCTCTGCTATAGTACTGGTTAGCTGTAGTAATGATAGTGCACAATTAGATTATATGTTAATTATATATACTCATAGCTCAATCATATGCATCATTATAGTCATTACTAGGTATTAGCCTGGTATTACTAAAATCCCCTTTTATAACTTGTTTTCTCACGTAATTTTACATATTTTTAATAATAACTATGGTAATGAGGTTATAACGTTACTGGCTCTATAATTGAGCTATCTATATCTAATAAATATAATTTTTATATAATTACTAATCTATTACATTGCTATACTTACTGTTATACTAATATGACTAGTTCTCTTCGCTAGTTTAATAATACTAGTTTTACTATGCTAGCTAATAATTAAATT---------------------------------------------------------------------------------------------------------------------</ns2:sequence><ns2:name>KY699526.1_Leishmania_naiffi_strain_MHOM/GF/2005/LEM5108_clone_LEM5108_36_minicircle_kinetoplast,_complete_sequence</ns2:name></ns2:Sequence><ns2:Sequence dsseqid="sq1768" id="sq1767"><ns2:sequence>AGACATGTCTCTGTTAAGCTAGTGATGATGTGAACTTTATTTTTATAAAATTTATAATTCTGCCAAAAACATCAATAAAATCGTACCACCCGACATGCCTCTGGGTAGGGGCGTTCTGCAAAATCGCAAAAATCGCATACAGAAACCCCGTTCAAAAAATGCCCGAAAATCGCGTTTTTTGGCCTCCCCGTGCACAATTAGGGGTTGGTGTAATATAGGCGGCGCGTCACATCGGCCTGGGCTAGGATGGTGGAAAAGTGGCCTCTGAGGGCTTATGTTTTTAGAATTTGAGGTTTGAATATTATTTTTAAAAATTAAAGCTAGAATGTGTTTTGTTTGGAGTTGTTATATGCTAATTGATAAAATATTTTATTATTAGTAATTAAATTTATAACGTTACTAGTTCATTGTTAACTGGGTAATTGGATATTATTATTTATATAAACTGTGCACTCTATAGCTTATCTATAACGTTGTAATGGCATGAGATACTAGGGTTACTATCTAATATCAATTGCCTTTTATTCTATATTACTATGATACTCTATGACATACTACTCTATTAGACTTCAATGTTAGCCTCGTTGTATAATATATTTTATATAATTATTATTTTAACTTGAATAGATAGACTTATAATTAACTATGTATGCGCTGACTAGATAATATAATTTTAATCTAATTTATCTCACGTTGATAGTGCTGTTATTATTACGTTATTAGAATTTATTTTTGCCGCT----------------------------------------------------------------------------------------------------------------------</ns2:sequence><ns2:name>KY699527.1_Leishmania_naiffi_strain_MHOM/GF/2005/LEM5108_clone_LEM5108_37_minicircle_kinetoplast,_complete_sequence</ns2:name></ns2:Sequence><ns2:Sequence dsseqid="sq1770" id="sq1769"><ns2:sequence>ATAAAAATTAACATAAACTTTATTAATTCGTTGTTAATGCTGTTTCAACTTTAAATAATTTTCAAAAAATGCCTCCCAAATCGTACCACCCGACATGCCTCTGGGTAGGGGCGTTCTGCAAAATCGCGATTTTCGCATACAGAAACCCCGTTCAAAAAATGCCCAAAATTCGCGTTTTTTGGCCTCCCCGTGCACAATTAGGGGTTGGTGTAATATAGTCCCGCGCGCATCCCAGCTCAGGTTAGGATTGCATAAAAGTGGCCTCTAAGGGTTTATATTTTTCTAATTTTAACTTTTTTCAATATAATTCGATTTTAGCTTTGATGTTAGCTATGATGTGGGTTAATAAATTCACAATAATAATAAACAACTGACTGGAGCGATAATTATAAATGTATTACGTGCATATAAAATCATTGCAACTATAAATAATAACTATACACTAGTGCTATTGATGTTCTAAGCTGTAGTAGATAGTATACATGGATAAGCTCGACATAACACTATAACTTATTCGTAATATATATTGATATCAGCACTATTACTACTCAATACTAGCTCTAGACACGTTAATACATCGTTATAAAGTTGTAAGTAGAATTGAATAGATAGATGACATTATATACTACATTGATTGCTACTACATTGTCTATTCATTACATCTATTACTACTCTATCTCTACTTTATTACTAGCTACACTAACACGCACATCTTATTAGTAAATATATTTTATAAATAAA---------------------------------------------------------------------------------------------------------------------</ns2:sequence><ns2:name>KY699528.1_Leishmania_naiffi_strain_MHOM/GF/2005/LEM5108_clone_LEM5108_38_minicircle_kinetoplast,_complete_sequence</ns2:name></ns2:Sequence><ns2:Sequence dsseqid="sq1772" id="sq1771"><ns2:sequence>GGGGTTGGTGTAATATAGTGGGCCGCGCTCCCCATCCAGGGCTAGGTGGTGATAATATAGGCCTCTAAGAGGCTTAATTTTATAAATTTGGAACTAAATCGACACTTTAATAATTAAACTTAAATAGAGTTAACATTAGATTGAATTATATGCTATCTCATTATATAAATTATTATTTTATTCTATCTAATCAGTTCATCGTTGTTATAGCTATGTTATATTAATTTCATTTTAACAATTTTAATTTTATACCATACATGACACTCTCGATGATAACATTACTAGTCATTACCCTGGATATGGCTACAATACCAGTTACAATATATATTATGTTATGTTTTTGGGGTATTAGCTCCATTATACGTGTAAGAGGTTAGCTATGAGTTCAGCATATAGATATAATTATAGTTTAACGATATTTTAGTAAATAGTTTACATATACTATTTTATTTCACTAGACTTTATCTATTATATGGCTATTCACGCTACTAACATGATACTAGTTTTATTACTAAATAAGATTAATATTATAATTATAAAAATAAAATTATATTAAATCTACAGTGTTACGTGCATTGAGATATTTAATTTTATAACGTAATAGCTCCAAAAACAGGGTCAAATTCCAACCACCCGACATGCCTCTGGGTAGGGGCGTTCTCGCAAAACGCGATTTTGGCATACAGAAACCCCGTTCAAAAATTCCCCAAAAATGCCCATTTTTTCGACTTTGTGTTACGATTA------------------------------------------------------------------------------------------------------------------</ns2:sequence><ns2:name>AF088225.1_Leishmania_lainsoni_clone_A_kinetoplast_minicircle_DNA,_complete_sequence</ns2:name></ns2:Sequence><ns2:Sequence dsseqid="sq1774" id="sq1773"><ns2:sequence>GGGGTTGGTGTAATATAGTGGGGCGCGATCCCGATTCGAGCTAGCCTTCATCAAAATCAGGCCTCTTGACCCCGTATGTTTTTTGATTTTCAAACCTTTTATCGGTTATTGATTTGAATAATTGGAATTAAAATAATAGTTTGATATAGTTCTTGCTTTGATAATAGTTAACATTAGAATATAATATAATTTATTTTAAATATTTAGTTTATAATAATGTATTACGTGGTATGAGTTTGAATTATGATTTTATAATTATGGCTATGATGATGTGCTGTGACCATGCCTATACTACATCCATACTCTCACTTACATATATATATTAATTGTAACTAATAATGGGGTATTATAGTGTATTAGGGTACATTATAAATTATTTTATTGATACCATACATTGACTATACTCTCGCTGTACTAGATAGTTCTATTAAATAATTTATTGTTATCATTTATTGTAATTATTATATCACTTAATTTATCAATTGAGTAACATTGTCAGTGCTAGCTTTGAATATTGATGCTATTAGATTTTAATTTTAATGTTGCATAATAAATTTATAAATATTTTAAACTATGAATTTAATGGTAAGGAGTCGAGGTATTACCTAGCAAAAATGGGGTCAAAATCGTACCACCCGACATGCCTCTGGGTAGGGGCGTTCTGCGAAAACGCAAAAATCGCATACAGAAACCCCGTTCAAAATTGGGCAAAATGGGCAATTTTTTCGACTTGTGTTACGATTA------------------------------------------------------------------------------------------------------------------</ns2:sequence><ns2:name>AF088226.1_Leishmania_lainsoni_clone_B_kinetoplast_minicircle_DNA,_complete_sequence</ns2:name></ns2:Sequence><ns2:Sequence dsseqid="sq1776" id="sq1775"><ns2:sequence>GGGGTTGGTGTAATATAGTGGGCCGCGCTCCCCATTCATGTAGCCTTGGATAAAAGTAGGCCTCTTAGAGGCTTAAAAATAAAATTCTAGCTTATAACAGGGGATAATGTTAGATTAGAGTTAATATTAGATTAGATATATATTAATTTAATTTATATTGACTCGATGCTATACTAACGTTGTTATGCTATTCTTTATTTAATTTATATGATTGTTATTCTAATTCACGTTATAGTCTTGATTATATATCTATCTTGATCATGGTATGGTTGTTGGCTATAATCATATAATTAGCCTCGATAATATCAAATATATTATTGTGAATATATATTATTTGATAATTTACTATATTAACGTACACTAACGATGTTATAACGTTACATACTTTGAATAACCATACTCGTGCTATTCTTATTATTACTATTATTATATTTATAACATTTAGTAATCATATACATTACAATATTTATTTATCTATCTTTGTCTGCTACGTTGTTATTACATTTCATAATCTATAATTTTATTTAGTAGAGATTTGCATTAATATTATAAATTTAATTTTGTGATATGCAGTGTGTGATGTGCATGATAATTATAAAAATTTAATAAAAATCGACATAAAATCCAACCACCCGACATGCCCTCAGGTAGGGGCGTTCTGCGAAATTCGAAAAATCGCATACAGAAACCCCGTTCAAAATTAGCCTCCAAAATGCGTCTTTTTTCGACTTTGTGTTACGATTA------------------------------------------------------------------------------------------------------------------</ns2:sequence><ns2:name>AF088227.1_Leishmania_lainsoni_clone_4B_kinetoplast_minicircle_DNA,_complete_sequence</ns2:name></ns2:Sequence><ns2:Sequence dsseqid="sq1778" id="sq1777"><ns2:sequence>GGGGTTGGTGTAATATAGTGGGCCGCGCTCCCCATCTTGGGCTAGCCTCGTGCGAAACTGGCCTCTACAGGCTTATAATTTTAAACCTTTAGGGTGGTTATGGCTATAATATTGATAAATTGAATAATGATATTAAATCTTCCATCATATAGTTTGTCTCTACTCGATGTTAGACTAGATATCACGTGAATTGAATAATAAATTTATTGATGTAGTTGTAATGGTATACTATCGTAATTATTTTATCTTATAACTTTATCTATGCCTTGTTATACCTGTCTATCTATAGAGTCTCCATCTAGACACAATATTAACTAATATTAAATTAGTTTATATTGTATTATTATACAATACACTGACGATGATACACGTCAATGACACTACATACACGAGCTTGCATTGATAACGTTAGATTGAGTTTATAGTTATGTTGTTATTATTATAATTCTATTTTAACTCTATATTTAAAATTCATGATTACCAAGCTCTCTATTAACTATGTTAAATGTTTTTGATTTTAAATAAAACTATAAGATAAACAATAAATAAAATCTTATATCTATGGTGTTACACGTGTACTTTGTTTTAATGAGCTTCATAAAATTGTTGAAATTTGGGGTCAAAATCCAACCACCCGACATGCCCTCAGGTAGGGGCGTTCTGCGAACATCGAATTTTGGCATACAGAAACCCCGTTCAAAATTAGCCTCCAAAATGCGTCTTTTTTCGACTTTGTGTTACGATTA----------------------------------------------------------------------------------------------------------------</ns2:sequence><ns2:name>AF088228.1_Leishmania_lainsoni_clone_4A_kinetoplast_minicircle_DNA,_complete_sequence</ns2:name></ns2:Sequence><ns2:Sequence dsseqid="sq1780" id="sq1779"><ns2:sequence>GGGGTTGGTGTAATATAGTGGGCCGCGCTCCCCATCCAGGGCTAGGACTCATAAAACTAGGCCTCTTAGAGGCTTGATTATGGAGTTGAATATTATTTTGACATATAACAGTTAGATATTGATTTATATTTATTGATTTAGTTAAATTTATTATTACTAGTCAATGCTTAGTTTAATTTAATTAATTATATACTGTTCCATGTTATATCAAGTTAATATGTAGAGTTATTATTAATTTATAACTATAGCTTGGGTATTACCATCATTATGATGTCTTGGCTGTGATATTGCTCTATATACCCTGTAACTGCTTGTACTATATGTATATGATTTAGGTTTACTACGGCTATGATTAGTGTCATAGGCTCTATAATTTATAACTAACTTGCTACCAATACTACTATGTTACATGAATAACTATATAATTATATTATCATTGATAATATTAATAATATACTATTACTCAATTATATCTTAACATATAGCTGTTGGTATACTTAGACTTTACTCTATTACCGGTGTTATGTTATGTGTTATGTTTAGTAAAATTTAAATTTAATATTTATCAAAATAATTTTATTAATGTTGTGATAGATGTTTTATAATTTCATAAAAATAGGCAAAAATCCAACCACCCGACATGCCTCTGGGTAGGGGCGTTCTGCGAAAATCGAATTTTGGCATACAGAAACCCCGTTCAAAAATTAGCCCAAAAATGCGTTTTTTCGACTTTGTGTTACGATT------------------------------------------------------------------------------------------------------------------</ns2:sequence><ns2:name>AF088229.1_Leishmania_lainsoni_clone_A(d)_kinetoplast_minicircle_DNA,_complete_sequence</ns2:name></ns2:Sequence><ns2:Sequence dsseqid="sq1782" id="sq1781"><ns2:sequence>GGGGTTGGTGTAATATAGTGGGCCGCGCTCCCGACTCGGGCTAGGATGGCATGAGATAGGCCTCTTAGAGGCTTGATTTTATGGATTGAGATTAAAATGATAAATTTAAAATAATAAGTTGATAATAAGCTTGATTTGACGTTATTATAGCTATGAAATTAGATTTATTATTTATATTGATTATTAAATTTGTTTTATGATGTTATATTGTTTTTATTTTATAGTTTCAATATTTAATAATGATATCGTTGGGATAAATCGTATCGTATCATATCCATGGTTATGGTTTATCGGTAGAACTATGAAATACTAGTTCCTTAATATAAATATAAGTTGTGGGTAATATTACTATGTTTTTGAATGATACATAGACATAGCATAAGACCAGAGCTATCTATACGTGGTATCATACTAACGTTAGAGTTGATATACTATTAGAATAAATATTATTACTATAACGAGAATATAATTATACTTACTATGATCTTTGTATCGATCGTTGTTAATGTCTTAATTGTAATGAGTTTATTTAATAATATAATACTATAATACTTGCTCAACAATTTAATATGGTCTGTGTTACCTGTTATTAATATTTTCTAATTTTTATTAAATTTGGGTCAAAAATCGTAGCACCCGACATGCCCTCAGGTAGGGGCGTTCTGCGAAAACCGGATTTTGGCATACAGAAACCCCGTTCAAAATTGGGGAAAAATCGCTATTTTTTCGACTTTGTGTTACGATTA----------------------------------------------------------------------------------------------------------------</ns2:sequence><ns2:name>AF088230.1_Leishmania_lainsoni_clone_B(a)_kinetoplast_minicircle_DNA,_complete_sequence</ns2:name></ns2:Sequence><ns2:Sequence dsseqid="sq1784" id="sq1783"><ns2:sequence>GGGGTTGGTGTAATATAGTGGGCCGCGCACCCCATTCTGGCCTAGCCTTGTTAAAATATGGCCTCTAAAGGCCTTATGAAATTGAATTTGAAACTGTAATGCACATATTTGAATATAAAGTTAATTTAATATTTGTTCTCACTTACTACTTGCTTATCTACTTGTATAATTTATTATTTAAAATTAGAACTATATGTTTTAATAATATTATGTTACCTGCTCTAACCTTATCTATGATTTTATATCTATAATGCTCCGATGTTATGTCTATAGCGTTGTAATGGTGGGTAATGTCCTGGTAACCATATAATAGCCATTGCCTTTTATTCTATATTAGTATTGATATGGTAATACAGCTAGCACATACATTATAACTCTACTCTATCTATAAATTTATAAAATTGATTTAATACGTTTGATTGGATAAATATACTTGAACATTATTATAATTATTACCGTGATATCAGATTTATAATTTTAATTTAATTCATCTTGCATTGATAGTGCTGTTATTGAATACCCTGTTACATAACCATTTCAATATTAACATTGCTCCGCAGACTTTATCATTATTGAGATATTTTATTTATCCATTTTATAATTAGTCCAAAATGACCATAAAATCCCACCACCCGACATGCCTCTGGGTAGGGGCGTTCTGCGAAAACCGCGATTTTGGCATACAGAAACCCCGTTCAAAATTCCCCAAAAATGCCCCATTTTTTCGACTTTGTGTTACGATTA------------------------------------------------------------------------------------------------------------------</ns2:sequence><ns2:name>AF088231.1_Leishmania_lainsoni_clone_B4_kinetoplast_minicircle_DNA,_complete_sequence</ns2:name></ns2:Sequence><ns2:Sequence dsseqid="sq1786" id="sq1785"><ns2:sequence>GGGGTTGGTGTAATATAGTCCCGCGCGCCCCGGCCTTGAGCTAGGGTTGATAAAACTAAGCCTCTTAGAGGCCTTATTCTCGCGTGTTACATGCTTTTTGAATATAAAATAATTCAATATAAATTTAACATTAGTTTTATTATAGCATCACTATTCTAGATTATATAGTTTAATTTTAATTCTTTAATTTTAATTCTACACTATTATTATGCTATTCATTGACTTTATCTATGTTCATGGTTGGATGATCATAACTATACTCGCTGTAATGATAGAGGGCATATGGGCTAATACCGGGATACTCAATATATAACTTGTTTAATATATAATATGTCACTATTACTGTCATTGGGGTTACATGAACATTGAGCTTATAATCACACTATCTTATACTTGGTAATATACACATTGAATTAGATAAAATATTATTGTTATATATTATTTATTAACTATATTTACTTTATCAAATAATTTATTTTTATATGTATCTCTTACGTTGTGTTACATTGATGTGTGGTTAGCATTGCTTTGATAATAAATTTATATTTTGTTTATCTCTAATAAATATTTTATTTAGAATATCTTTTTCAAATTTTATTAATGTTGTGTCAAAAATGGGTCATTTTCCCAAACTGGGCGAGGGCCTCAGGTAGGGGCGTTCTGCGAAAATCGAAAAATCGCATACAGAAACCCCGTTCAAAAATATGCCAAAAATCGACGTTTTCAACTTTGTGTTACGATTA-------------------------------------------------------------------------------------------------------------------</ns2:sequence><ns2:name>AF088232.1_Leishmania_lainsoni_clone_2_kinetoplast_minicircle_DNA,_complete_sequence</ns2:name></ns2:Sequence><ns2:Sequence dsseqid="sq1788" id="sq1787"><ns2:sequence>GGGGTTGGTGTAATATAGTGGGCCGCGCTCCCCATCCAGGCTAGGAGTTGATAATATAGGCCTCTAGAGGCTTGTTTCACGCGTGTTAATATGATTTAGAATAATTAATTTATATAATATGATTTTTACTATATACTAACTTGATCTGGTCATTACTATGATGTATATAATATTATTATTTAGTAAAGCATGAACTACATTGTTATTATGATATATATTTAATATTGTTTTATAATGTTATCTATTCAACGTAGTCTAGTATTATATCAGTCTCCATACTTGTGGCATTATAATAGTGCTCGAATAGCCCCAATATATAATATATTCTAATATATGGGATAATACTAATACTCTATGGTGTTACTGGATACTAACGCTACTATTACCACTTTAATGATAATAATACTAACATGGAACTATAGATATACTATACTATTAGATATAATTATAATCTATGTTTGAACTATACTTTAACATTTAACATTTATATATCTCTCTTTACCTCTTATGATGTTCTTACTAGCATCTAATACTTTATCAATTTAGCTAATTCATTTAAATAATAATAATTGATTTTAAAAATTAATTTTAGATTTGGCTGTTATGCTGCATTATAATCTCAAAAAATGCTATAAAATCCAACCACCCGACATGCCTCTGGGTAGGGGCGTTCTGCGAAAATCGATTTTTGGCATACAGAAACCCCGTTCAAAAATTGGCAAAATTGGCATTTTCGACTTTGTGTTACGATTA---------------------------------------------------------------------------------------------------------</ns2:sequence><ns2:name>AF088233.1_Leishmania_lainsoni_clone_3_kinetoplast_minicircle_DNA,_complete_sequence</ns2:name></ns2:Sequence><ns2:Sequence dsseqid="sq1790" id="sq1789"><ns2:sequence>GGGGTTGGTGTAATATAGTGGGCCGCGTCCCCGGTTTGGGTAGCATCATCAAAACTAGGCCTCTAGTGCGGTATAATTTTAGAAACTAAACTTTTATTTGATGTTTGGAGCTTATATGTTTGATTTTAATTGGATAGAATAAACTTAATTATATTATTTGAATGTTAACGTTGCTATGCTCTTCTTTGCATACTATAAATATTCTTTTATATAAGTTCCATGCTAGCTCAATGTTATTATAAAAGTAATGGTTACCGGTGTTATGGGTATGATCTCCGTTGGCCTATACCGTAGTAATGCAACGCCTCTGTCACCAGCGCCAACGCGGCCGTGTCAATGGTTGCGCACGTGTCCCGCTCGGTAGGCATCATCGGCGTCGAGGCGCTCCCGCTCCCCAGTCTGCCGGCGCGGTGGAATGTAAGGCTCAGTGAAGTCACATGGAAATGCCGCCGTTCCATGAGGATAACGGGCAATAGACTGAAACACTTCGGGACGTGATTTGCCCTCGAATCTAGTCTTTGTTATTTACTATCATTAATAAAAATTATTACTAATACTAGAGCTAATACTTGAGTTAGAGTGGATATTGATGTCTTACAGTGGAGCTATGATTATTAAAAATATTAAAATTAGGGATAAAATCAACCACCCGACATGCCTCTGGGTAGGGGCTTCTCGAAAATGGAAAATGCATACAGAAACCCCGTTCAAAAATGGCCAAAAATCACGTTTTTTCGACTCCGTGTTACGATTA--------------------------------------------------------------------------------------------------------</ns2:sequence><ns2:name>AF088234.1_Leishmania_lainsoni_clone_1_kinetoplast_minicircle_DNA,_complete_sequence</ns2:name></ns2:Sequence><ns2:Sequence dsseqid="sq1792" id="sq1791"><ns2:sequence>GGGGTTGGTGTAATATAGTGGGCCGCGCTCCCCGTTTTGGGCTAGCTCCTATAAATATAGGCCTCTTAGAGGCTTTAAAATTAAATTCTAACGTGTTACGGGGATAAAGTTATAAACTAGATTTAATATTAGAATTAGACTAATAATTTAATTGAATACTTGATATACTACGCTACATCGAATGATTATGGTCTTATGTGATTATATTATTGTTATTAGTTTATTATATTATTTCTATTTAACAATTTTATCTCTAATGATAGTAGCCTTCACCTGTGCTGTGTTATGGGTTAGAGTTGGTATGAGATAATACTAATTTGTACTAATATATATTCTATAATTACAGGGTTATTGGCCATGATATTACTATAGTTTCCATTACTCGTGCATACAATTTTATTATTTTTGAATAACGATAACTTTATATAAACATTGGATATGCTTCGTTGATGATAACTTTATAATTTTAATTAAGACTATTATATTTAATTTAGTTTTTAATTTACTCTTTCATAGTTATGCGTTAGTTAGATAAAATTATTTTAATAATAGAGCTAAGCTGTGTTATATAGTGACAGTTTAATTTAATAAATTTTATCTATGATGTTATAATTCTTGAAATTTGGGGATAAAATCCAACCACCCGACATGCCTCTGGGTAGGGGCGTTCTGCAAATTCGAATTTTGGCATACAGAAACCCCGTTCAAAAATTGGCCGAAAATCGCTGTTTTTCGACTTTGTGTTACGATTA----------------------------------------------------------------------------------------------------------</ns2:sequence><ns2:name>AF088235.1_Leishmania_lainsoni_clone_A8_kinetoplast_minicircle_DNA,_complete_sequence</ns2:name></ns2:Sequence><ns2:Sequence dsseqid="sq1794" id="sq1793"><ns2:sequence>TTACATCTATGTATTAGGTGTGGTTATGCTCTGTTACGTGTTCAATTATTTTAATAAAATTCAGAAAATTCGAGATAAAATCCAACCACCCGACATGCCCTCAGGTAGGGGCGTTCTGCGAAAATCGATTTTTGGCATACAGAAACCCCGTTCAAAAATTACCGGTTTTTGGCCATTTTTTCGGAAATGTGTTACGATTAGGGGTTGGTGTAATATAGGCGGGCGCGCTCCCCGTTTTAGGCTAGCTCCTCGTAAAAGTGGCCTCTAAGGCCTTATAAAATTAGAAACTAACATTGAGAAGGGAATGTTATGCTATATTAGAAATAAATATAATTTTAAAACTAAACTTAACTATACATTACTATGTCTTTCTAGATTATATCTTTTAATTATAATAATTTTAATTTTAATGCTACACTATCAATGTTATAATATTATCCATGCTATGCGTTGTTACCTGCTCTTAGTATCTATAAATTTTATTCAAACCATGATAATACTCGTGGATATCAATATAGAATATATTTATATTAATATGAGGGTAGTTAGTATTATAATGCTGGCTATGAGCTTGATAAAATTATACTTTCATTGAGTTACTATTGAATGCTTACGTTGATGAATACTATACTAACTTTATCTATATTAAATTGATTAAATTGATAGACGTGAATAATATTATTAACATCCATACTCGTAATAATCATTCTTTGCGTTTTTATTTATGATATTTAAATATTATTTATCTA-------------------------------------------------------------------------------------------------------------</ns2:sequence><ns2:name>KY699236.1_Leishmania_lainsoni_strain_MHOM/PE/91/LC2288_clone_LC2288_1_minicircle_kinetoplast,_complete_sequence</ns2:name></ns2:Sequence><ns2:Sequence dsseqid="sq1796" id="sq1795"><ns2:sequence>TAAATTTTATATATAATTATCTTAACACGTGTCTTATGTGTTTTCTATTTTTATAAATTATCCATGAAAATGGGCATAATTCCCAAACTGGGCGAGGGCCTCAGGTAGGGGCGTTCTGCGAAATCGCAAAAATGGCATACAGAAACCCCGTTCAAAAATCCCCCAAAAATCGCTATTTTTTCGACTTCGTGCTACGATTAGGGGTTGGTGTAATATAGTGGGCCGCGCTCCCCGATTCGAGCTAGGACTCATAAATATAGGCCTCTCAGAGGCTTGTTTTAATAGATTTAAACTTTATAATTTGATTAAATAATAAATTGAATTTAAAGCTAAAGTTTGCTTTGTTATGCATCAATTAGATTAAATGATTTAATTAAATAATAATTTCAATGGATAGATTGAGATAGATCTATAATGGTTGTTATTATGTTCTCTTATTTTTATAATTTTATTTTTAATCAATGCTCGCGTCGTTATATCCATGGCTATCATTATGAGTGGTTACTAACTAATACTAATATCAATTTATATTGTAATATGTTATGGGTATACAACGATGATAACGATACTATACTATGATGTTACTCCATGGTTATAGCTATGATTATATAAAATTATTTATACTATTACAATGTTATTATGCTTACGTTACTTGATAACTTTATTAATATTTTTATTTATACTTATACTTCGCTGTGCATCATTACGTGTTACATGAACTAGACAAAGTTTTATTTTATTGTTTGAAT-------------------------------------------------------------------------------------------------------------</ns2:sequence><ns2:name>KY699237.1_Leishmania_lainsoni_strain_MHOM/PE/91/LC2288_clone_LC2288_2_minicircle_kinetoplast,_complete_sequence</ns2:name></ns2:Sequence><ns2:Sequence dsseqid="sq1798" id="sq1797"><ns2:sequence>TAAACTTAATTCTATCTTGTCTTAATAATTTTAATTTTAATGTGTTACCTACTCTAAATTCATCAAAAATCGGGTCAAAATCGTAGCACCCGACATGCCCTCAGGTAGGGGCGTTCTGCGAAAATCGAAAAATGGCATACAGAAACCCCGTTCAAAAATGTGCCAAAAATCGCTATTTTTTCGCCTCCGTGTTACGATTAGGGGTTGGTGTAATATAGTGGGGCGCGCACCTGGATTCGAGCTAGCTTCAATAAAACTAGGCCTCTTAGAGCGTATAAAATTAGAATTTAAATAATCTTGCAATGTTATGTTGTTTTTGACTTTATATTTTTAAAATTTAATATAAACATTGATTTATTTAGTTTGATTCATGCTAGGTTACACGTTAACTATATATAAATTAAAGTTAACACAATGTTGGTGTTATTGCTTGTCTATTATTAGATTTTTATAAACATTCAATGTTATAGCTCTTCGGGTTACATGGCTATGGTATGGCTAGAAAGTACCATTTTGATATAACTTATAACTGCTTTAATATTAGATTTCGGGGTAATACATGGTTATATGGTTATAGTGCATCGCATTGAGTATAATGATAACGCAATGGTATAAGTTTGATGCTAGTATACTATAAACATACTATTAATTAAATTATATCTATACACTTACTCTCTCTATTCATGATCATTGCATAATACGTTGATGATACTAGTATTACCATGCTTATCTTATAATAGAATGATACTATCTCAATAA---------------------------------------------------------------------------------------------------</ns2:sequence><ns2:name>KY699238.1_Leishmania_lainsoni_strain_MHOM/PE/91/LC2288_clone_LC2288_3_minicircle_kinetoplast,_complete_sequence</ns2:name></ns2:Sequence><ns2:Sequence dsseqid="sq1800" id="sq1799"><ns2:sequence>CAATGCTCTATCATAGGGGTAACATGTCTCCTGTGTTACTACGTTATAATTTTATAAAATTGAGAAAAATAGCTATAAAATCCAACCACCCGACATGCCCTCAGGTAGGGGCGTTCTGCGAAAATCGATTTTTGGCATACAGAAACCCCGTTCAAAAATTACGCGTTTTTGGCCATTTTTTCGACTTTGTGTTACGATTAGGGGTTGGTGTAATATAGTGGGCCGCGGTCCCCATCCAGGGCTAGGGTGTGGAAATATAGGCCTCTTAGAGGCTTGAAAATTAGAATTTAGATAGAACACGAATATAATAGTTGATTAAAGCTAGAGATAACATTAATCTTGTATTACTATCTTATATCTACACTTTATGTTAACATTATTCTATCTTTACTCTATTTATTAGCTACTCTATGTTATTATTATAGTTGCTTCGTGTATGTATGTGGTATTGACGCTATTATACGTGTTACTAGCTCCATTCGACGTCATAATACTAATAATACCCCGTAACTGCTTTGTAACTTGTTTGATATTAGTGTTTTGGGGTAATGAGTGGGTTATAGCATGATAATACGACACTTACACGGTTGGAGTTATAATGTTTGATGAATAGATACAATAATATAAAATTTAATTAATATACTTATACTTGCACACGTTATTATACTTATAGATGAAGATAATAATTCTATTGACTTGCTAGGTGTAATATTAGATTATACTTTACAAATTTAACTATAT---------------------------------------------------------------------------------------------------------------------</ns2:sequence><ns2:name>KY699239.1_Leishmania_lainsoni_strain_MHOM/PE/91/LC2288_clone_LC2288_4_minicircle_kinetoplast,_complete_sequence</ns2:name></ns2:Sequence><ns2:Sequence dsseqid="sq1802" id="sq1801"><ns2:sequence>TAAAAATAATTTATAATGTTGGTGTTATGCTGTGTCTAGAATTTTATAATTTAATGATTTTTCAAAATTTTAGCTATAATTCCCAAACTGGGCGAGGGCCTCAGGTAGGGGCGTTCTGCGAAATCGCGTTTTTGGCATACAGAAACCCCGTTCAAAAATTGGGCGAAAATCGCTATTTTTTCGACTTCGTGCTACGATTAGGGGTTGGTGTAATATAGTGGGCCGCGCTCCCCGCCTTGGGCTAGGATGGTGTGAAACTGGCCTCTAAGGCCTTATAAAATTTAAATTTGGATAATAATGTGCTATTATGGGATAGACATGTTGATGTTAGATATTATTTTTAATATTATATATTTTTTAATTTAGTATGTGTCAATGCTACTCGCTGTTATCTATTCTTTGATTATTGTTATGATATCATTGATGTTATACTTATTATACTATACTCTTGCTGCTATGATGTGGCTATGGTCTATACTATGATAATGCTGGTAATGGGTCTCGAATAAGTTAATATTAATATAAGTTATGCATATTCTATCTAATTTTTATAACTATCATACCAGCCTCGTTAACTTTATAATTTTATATAATGACGCTATTACGTGCATGTATTGATTGATAATATACTTATATAATTCACGTTTACATTTTCTATTCTTTATCTTGATTATAGCATTGCTTTGATTTTATTATTATGACATTGCATAGTTCAAATTAAATTTATAAATATAAAGA------------------------------------------------------------------------------------------------------------------------</ns2:sequence><ns2:name>KY699240.1_Leishmania_lainsoni_strain_MHOM/PE/91/LC2288_clone_LC2288_5_minicircle_kinetoplast,_complete_sequence</ns2:name></ns2:Sequence><ns2:Sequence dsseqid="sq1804" id="sq1803"><ns2:sequence>GTTTTAAAAATAATAATTTTGTTATACACAGTGTTATGCTCGTCTTAGATTTTAAAATTTATCAAAAATAGTGGATAAAATCCAACCACCCGACATGCCCTCAGGTAGGGGCGTTCTGCGAAAACGCGATTTTGGCATACAGAAACCCCGTTCAAAAATTACCCGATTTTGGCCATTTTTTCAACTTTGTGTTACGATTAGGGGTTGGTGTAATATAGTGGGGCGCGCTCGCCAATTCGAGCTAGCCTGGTGCAAAAGTGGCCTCTGAGGGCTTATAAAATTAAGAATGAGTTAATAATTCATAGATAACATAAATTTAATTATTATTTAAGATTATTTATTTTATATTTAATTAGATTGAAGCTTTGATGTTAATATTAATTTATTTATTAAGTTAGTTCATGTGTTTCGATGTTAATATCATAATTATAATTTTATTGATTACAATGGTTGCTATGATATGACACTATAGCTTCAATGTAGCCCATCTATATACATACTAGCTCCCCCAATATAACTTATATTTGATATATATTAGTAATGAGGTGTTATTAACGTTATTATGGTTATAATTTTAATTTTAATTTTAATAACATAGCTATTCTAAACTATACATGCTTGATTGATGTGTTACTTGCATATACTATCTTTAATTTATAATAATACATTTACATACACATAAACTTATCTTACTTGGTTGTTGTTACTATTACTAGTATGTACTGATTTGAGTACAACATAGTTCTT---------------------------------------------------------------------------------------------------------------</ns2:sequence><ns2:name>KY699241.1_Leishmania_lainsoni_strain_MHOM/PE/91/LC2288_clone_LC2288_6_minicircle_kinetoplast,_complete_sequence</ns2:name></ns2:Sequence><ns2:Sequence dsseqid="sq1806" id="sq1805"><ns2:sequence>CTCTTATTAGATAATATTTTTATGTCTAGCGTGTTTATGTGTTATTAGAATTTAATAATTTTATCAAAAATCGGCATAAAATCGTACCACCCGACATGCCTCTGGGTAGGGGCGTTCTGCGAAAACGCGTTTTTGGCATACAGAAACCCCGTTCAAAAATTCACGAAAAATCGCATTTTTTTGGATTTCGTGCACGATTAGGGGTTGGTGTAATATAGTCGGGGGTGCGCCCCAGCCAGAGCTAGAGTCTTGGAAATATGGCCTCTAAGGCCTTATGTTTTAGCAGAATTAAACTCTACTAGAAATAATATATAAATTTAACTATTGCTATGCTCTACTTGTGTATGTTCTTGCTTATTACACTATAGATATATTTATATTGCCTCACTGTATAATATTATTTAATTATATACTCAATGTTATTATGTATGTTGTCTATATTCAATTTTATTTAAAGTTTTATTAACTATAAGCTCTACTCCATGGTATTATGATTATCCTCGAAAATAGCCAAAATATCCCCTTTTCTAGTTATATTAATATGTAATTTTACCACTTTTATGGTATTAGCTAGGTAACACTATACGATGCTGGATAATATTACTTATAATGGATAGAGATTATAAATTTAATTATAACAATGATAATTATTATTTAATAAAACGTGTTACTGCATTTAGACGATATACTTGACTAGATGATAACTATAGATTTGATTTTAAATATTAATATTATTTAATTTATATGTCTAACATGAA----------------------------------------------------------------------------------------------------</ns2:sequence><ns2:name>KY699242.1_Leishmania_lainsoni_strain_MHOM/PE/91/LC2288_clone_LC2288_7_minicircle_kinetoplast,_complete_sequence</ns2:name></ns2:Sequence><ns2:Sequence dsseqid="sq1808" id="sq1807"><ns2:sequence>TATTATTTAATGTTAGAGTGTGTTATATGAATTATGTTTTTCAAAAATATATTTATAAATTTCAATAAAATGGGATAAATTCCCAAACTGGGCGAGGGCCTCAGGTAGGGGCGTTCTGCGAAATCGCGTTTTTGGCATACAGAAACCCCGTTCAAAAATTCCCCGAAAATTGCTATTTTTTCAACTTTGTGTTACGATTAGGGGTTGGTGTAATATAGTGGGCCGCGCTCCCCAACTCGGGCTAGGTCGTGTCAATATAGGCCTCTTAGAGGCTTACTTTTTAGATTCTAGCTTAAACTGGCTAATGAATTGGAATAAAAGGAATAATTAGATTAAATGATAAGATATGGTTAGAATAAAGTTGTTATATCGAATTAAATCATATTTATATTTATTAAATTTATAACAATGCTATACGTTTTATGCTGTTCTATATAAATAATAATTTTATAATCTTAGCTATATAACCATCATGGTTGAATTATGCTCAATATCATCAAAATTGGCCGTAATTGCTTTGTAATTGCTTTTATATTGCTATTTTTAATAATACACTCGATAATACTATAATGATACACGCTAACGATACTTATAATGATGATACTAGCTTGTTACGTGCATATTGTTTATATAGTATTACATTTAATTTATATAATTATATTTTTTATCTTAACTATATTAATCTTCGTGTGGATGTTACTATGAATTGAACTATAAATATATGATTAACTATGCTACGTAATAT-----------------------------------------------------------------------------------------------------------------</ns2:sequence><ns2:name>KY699243.1_Leishmania_lainsoni_strain_MHOM/PE/91/LC2288_clone_LC2288_8_minicircle_kinetoplast,_complete_sequence</ns2:name></ns2:Sequence><ns2:Sequence dsseqid="sq1810" id="sq1809"><ns2:sequence>GACTTGACAAAATTAAATTATTAAAATCTAGTGTTACTGTGTCTATAACTTTATTAAAATTCATAAAAATGACCATAAAATCGTAGCACCCGACATGCCCTCAGGTAGGGGCGTTCTGCGAAAATCGATTTTTGGCATACAGAAACCCCGTTCAAAAATTGCCCGAAAAACGCGTTTTTTTCGCCTCCGTGTTACGATTAGGGGTTGGTGTAATATAGTGGGCCGCGCTCCCCATCCTGGGCTAGAGTTGCATAAAGTAGGCCTCTTAGAGGCTTGTTTTTTAATTTTTAAATTTTTCTCTTTGATATTTTATTTATATGGTTTATTATGCTTTGATTATATTATTTATTGATAAAACAATGTTCTCGCTCGTATTACTATGGTATACTAATGATATTGTTATCTATATTTAATTCTATTTTAATATTTTTATTTTAATTGTTATGCTATTCGATGTGATGCTAGCTTATACTCTCGATTGTATCATTAGGGTTACGTTGTTAGCCCTTACTAGTTACAATATATTCTAATATGTAATATGTTAGTATCCCTATTAGCTCGATTATGATGGGTAAGACTATGCTGGCTATGGTTATGGGTATTCAATGATTATAATATTATATAAAGTTTATATTTGATTTATAATTAATTCAATGATTATATTTATTTTCTTTCTCTCTATTATCCATTGACATGATTTAACTTTGATTATGTTTTAATAAAATTACATTACTAGACTACATACTATACT-----------------------------------------------------------------------------------------------------------</ns2:sequence><ns2:name>KY699244.1_Leishmania_lainsoni_strain_MHOM/PE/91/LC2288_clone_LC2288_9_minicircle_kinetoplast,_complete_sequence</ns2:name></ns2:Sequence><ns2:Sequence dsseqid="sq1812" id="sq1811"><ns2:sequence>TAATTTTAATTCTATATAAATTTAATAATTTTGATTTTAGTGTGTTACCTGCTATAATTTTATCAAAAATCGGTATAAAATCCAACCACCCGACATGCCCTCAGGTAGGGGCGTTCTGCGAAAATCGAAAAATGGCATACAGAAACCCCGTTCAAAAAATGCCCAAAAATCACGTTTTTTTCGCCTCCGTGTTACGATTAGGGGTTGGTGTAATATAGTGGGCCGCGCTCCCCAACTCGAGCTAGCATCAATGAAACTAGGCCTCTTAGAGCGTATAAAATTAGAATTTAAATAATCTTGCTTTGTTATGTTGTTTTTGACTTTATATTTTTTAAATTTAATATAAATATTATTTTATTTAGTTTGGTTCATGCTAGATTAAACATTGATAATATATAAATTAAAATTATTAGAATAGTGTTATTATTGCTTATCTATTATTATATTTTTATAAGTATTCAATGTTATAGCTCTCCAGGCTACATGGTTATAGTATGGCTAGAAAGTACCATTTTGATATAACTTGTAACTGCTTTAATATTAGATTTCGGGGTAATACATGGTTATATGGTTATAGTGCACCGCTATGAGTTTATTGATAACGTAATACTATAAGTTTATTGATTTTAAATTATGATTACATTGATAATTAAATTATATCTATACACTTATTCTCTCTATTCATGATTATCGCATAATACGTTGATGATACTAGTAATACTATACTTATATTATACTTGCATGCTACTATCACAATAA---------------------------------------------------------------------------------------------------</ns2:sequence><ns2:name>KY699245.1_Leishmania_lainsoni_strain_MHOM/PE/91/LC2288_clone_LC2288_10_minicircle_kinetoplast,_complete_sequence</ns2:name></ns2:Sequence><ns2:Sequence dsseqid="sq1814" id="sq1813"><ns2:sequence>TATAAAATAATTTTATCTATGCGTTGTTAACATTGATTTTATTTTTTAAATTTTATAATTTTGTTAAAAATGGCTATAATTCCCAAACTGGGCGAGGGCCTCAGGTAGGGGCGTTCTGCGAAAACGCGTTTTTGGCATACAGAAACCCCGTTCAAAAATTCCCCAAAAATGCCCATTTTTACGGGAGTGTGTTACGATTAGGGGTTGGTGTAATATAGTGGGCCGCGCTCCCCGGTTCATGCTAGGATGCCTCGAAACAGGCCTCTAAGGCCTTATAATTTTAAAATCTAACGCTATTAGGGCTGTAATTGAATAATATAGATTAATAATATATTTATTTTAATTAAACTCATTAACCATAGCATTGCAATACATCATTATGTTTATTTTATAATTCATTTAATACTTTTATTAGTATAATATTTTATAATTGTTACTATCTAGTTCGATGCTAGCGTTGGTATAGTGTCTAGTACTCCATCGTGTGTGGGGTAATAGTATACATTATAACTAATATTAATATTAGTTAGTAATGTGTTCTTATACACTGGCTATGATAATATGGCATTAGACCATACTAACTCTTAGATAAAGTTATACTATAGATTACATGTAATAAACTTTAATATAACATTTAAATTTAATATTTTTATTTATTACTATACTTGGAACGTTGCACATGATACTCTTACTTGATAAATAATTTTACTAGACACATACATTTATTGTTGTATTATGAT----------------------------------------------------------------------------------------------------------------------</ns2:sequence><ns2:name>KY699246.1_Leishmania_lainsoni_strain_MHOM/PE/91/LC2288_clone_LC2288_11_minicircle_kinetoplast,_complete_sequence</ns2:name></ns2:Sequence><ns2:Sequence dsseqid="sq1816" id="sq1815"><ns2:sequence>CTAATACATAGACATGGAGTATTATGATGTGTTACACGTGAGACTATAATTTATAAAAATATTAAAAATTAGCTATAAAATCCAACCACCCGACATGCCCTCAGGTAGGGGCGTTCTGCGAAATCGCGATTTTGGCATACAGAAACCCCGTTCAAAAATTCGTGAAAAATGCCTATTTTTTCGCCTCCGTGTTACGATTAGGGGTTGGTGTAATATAGTGGGCCGCGCTCCCCGTTTTGGGCTAGCTCCTACAAAATCAGGCCTCTAGTGCCGTATGTTTTTAGAATTTAACATTTTATTTGATGCTTTGATAATAGATGTTTAATAATCATTGAATTGAATAGATTTTAATTATAGTGTTTGATTGATATAGTTGCTATGCTCTTTCATGTATAGTTTATTTATACTCTTTGTATAAGTTCCATACGTGTGCAATAACATTATAAAAGTATTGGTTACCCTGTGTTATGGGTATGATATCGTATCATTATGAGGTAATACTAAATTCGAGCAATTGATATGTAACTTATTCTATATATGTGGCATTCTAGCATACTTTGGGGTAATAACACTAGATACACGATACTATCATGGTACACGGTATGGAGTTTAATGATAACGTTATAATCTTAAATAATATTATTATAATGTCTTTATTCTTATTAAATATTTTTATTAACTTTCTTCCATGTGAACTATATCCAGTCTTTGATGTTACTAGCTTTGATAGAGTTAGTTAATATTACTAGAG-----------------------------------------------------------------------------------------------------------</ns2:sequence><ns2:name>KY699247.1_Leishmania_lainsoni_strain_MHOM/PE/91/LC2288_clone_LC2288_12_minicircle_kinetoplast,_complete_sequence</ns2:name></ns2:Sequence><ns2:Sequence dsseqid="sq1818" id="sq1817"><ns2:sequence>AAATTTAAAATTAGATTTAATGTTGTTATGCGCATCATCGTCATAATAATTTTTATAAATTCATCAAAAATGGGATAAATTCCCAAACTGGGCGAGGGCCTCAGGTAGGGGCGTTCTGCGAAATCGCGATTTTGGCATACAGAAACCCCGTTCAAAAATTCGTGAAAAATGCCCATTTTTACGGGAGTGTGTTACGATTAGGGGTTGGTGTAATATAGTCCCCCGCGCTCCCCACTTGGGCTAGCTCGTGTAAATATAGGCCTCTTAGAGGCTTGATTTTATAGTTTCTAGAATTTAAACTTGTTAATCACATTTAAACTTGATAACTATATTTTAAAATAATAATTCATGTTGGATATAATGATATAGTTGATTGAATAGATAAGCGTTAAATATAATTTTATATTAAATAGAATTTATTATTATGTTTTTATTTTTACTCTATCTAGTATCTATAGCTGTTCCGTTCCATGGTTATAGCTCTATACTCGAGTGGTTATTAGCTCATATTAATTACAACTTATATTATGTTATATGGGTAAGGCTACAATGACAATACTATTAGCTCTACTCGCGTTGTTACTGGCATAGTTCTATATAGTTTTAAAATTTATAATCTATTATTATATTCAATACTCCATAAGCTTTCATTACTAGTCTTTGCTGTTCATGATGATACTATGAGTGCACTATTAATATTAATTTTGTTTTGAGCTAACATTAAATATTATAATTAAT------------------------------------------------------------------------------------------------------------------------</ns2:sequence><ns2:name>KY699248.1_Leishmania_lainsoni_strain_MHOM/PE/91/LC2288_clone_LC2288_13_minicircle_kinetoplast,_complete_sequence</ns2:name></ns2:Sequence><ns2:Sequence dsseqid="sq1820" id="sq1819"><ns2:sequence>GAATTTATAAATTAACTTTTATGATATGGTGTGGATGATGCGCATGATAATTATAAAATTTTAATAAAAATCGACATAAAATCCAACCACCCGACATGCCCTCAGGTAGGGGCGTTCTGCGAAATCGCGATTTTGGCATACAGAAACCCCGTTCAAAAATCCTCGAAAATTCGCTATTTTTTGGAAATTGTGCACGATTAGGGGTTGGTGTAATATAGTGGGCCGCGCTCCCCATCCTATGCTAGCTTGGATAAAAGTAGGCCTCTTAGAGGCTTAAAAATAAAATTCTAGCCTATAATAGGGGATAATGTTTGATTAAGCTTTATATTTAATTAGATATTTAATAATTTAATCTATAATTGATTTATTGCTGTGCTAGTAACGTTATGATATTCTATGTTTTAGATTTTATTATCTTTTTGAATTTAATTACTATTATATCTATGAACTCGTGCACTATCTTGTCTATAGTATGGTGCTGGCCATGATCATATAATTAGCCTCGATAATATCAAAATATATTAGTTGTAATATATATTATTTGCTGATTTTACTACTATAACGCTACACCATCAATATTATAACGTTCCATACTCTTGCATAGCTATACTTACGATGTTACTATGAAAACAATAATAATACTTGTAATACTAGCATTGATATACATTACACTACTTGTTTATTTACACTTTGATTGTTATGTCTATGTTTTGAATTATAATCTTTACAATTATTTATTTTAGCTTTAAT------------------------------------------------------------------------------------------------------------</ns2:sequence><ns2:name>KY699249.1_Leishmania_lainsoni_strain_MHOM/PE/91/LC2288_clone_LC2288_14_minicircle_kinetoplast,_complete_sequence</ns2:name></ns2:Sequence><ns2:Sequence dsseqid="sq1822" id="sq1821"><ns2:sequence>AAAATAATTTAATTAGATGTGATACATTACAACTTTATGGGTAAGGAGTCGAGACAATACCCGTGAAAATAGGGTCAAAATCGTACCACCCGACATGCCCTCAGGTAGGGGCGTTCTGCGAAAATCGAATTTTGGCATACAGAAACCCCGTTCAAAAATTAGCCCAAAAATGCGTTTTTTTCGACTTTGTGTTACGATTAGGGGTTGGTGTAATATAGTTGGCCGCGCTCCCCATCCAGGGCTAGGAGGTTGGAAATATGGCCTCTAAGGCCTTATAGTTTTAAGTTTTAAGCTTAGAATGGATAGAGTTAGATTTAATATTAAATTTAAACTAGTCCGGTGCTATTATGATGATTGCTACACTATATAATCTATTTATATAACTATATCAATTATAATTTTATTAGATAGCTTTAATTACATAGATATTATTTTATTCAATGATATAGTTCAATGTGCTCCATGGTTATACTATCTCATAGCTTGGATATCCCATAATACCACTCATTACTAGAATAACTAATATATATGTTATATTGTAGTGTCTATAACGCTATAAGACCATGAACTTTAATACTATGAGCTTGATACTCGTGGGTATTGAATTAGTTTTATGTTTATAATAATAATAGATTTTAAAATATGATTAATAATACTTTTTAATATTAATGTTAGCGATGCTCTATTAACTTTAATAAATTGTTTTGATAAACGTGGACGATATGAATTTAATGTTTAGATTTTATTAT-------------------------------------------------------------------------------------------------------------</ns2:sequence><ns2:name>KY699250.1_Leishmania_lainsoni_strain_MHOM/PE/91/LC2288_clone_LC2288_15_minicircle_kinetoplast,_complete_sequence</ns2:name></ns2:Sequence><ns2:Sequence dsseqid="sq1824" id="sq1823"><ns2:sequence>ATTTAAATTTTAATTATAGCGCGTGGTGATGTTATGTGTTTCATTGCATCGATTATAATTTTATAAAAATAGGGTCAAAATCGTACCACCCGACATGCCCTCAGGTAGGGGCGTTCTGCGAAAATCGATTTTTGGCATACAGAAACCCCGTTCAAAAATTCATGAAAATTGGGCATTTTTTCGACTTTGTGTTACGATTAGGGGTTGGTGTAATATAGTGGGCCGCGCTCCCCATCCAGGGCTAGAGTTCATAAAAGTAGGCCTCTTAGAGGCTTTAAATTATAATTTTCTTTGATAGACGTTAACTTTAATATTTAATTAGATTTAATCTTTAATTTTAATTTATAAATTCATTTAGGGCTAGTTTGCTCTAGTATGGCATTGAATGATTAGATAAAGTTGGAATATAGTTTTATTATTTATAACATTGATATTAAAATTATTATATCGTGTCGTTACTAGATGTGCTCGCTATGATTATGTCTATAGATAGCTATAACCCTGATATTACTAGAATAAGTTATATTATATTATAAGACCATACTAGCTCTATTACCAGGTCTATACCATACGCTACTACCTCGTTACATGGTAGTTTGAATAATAATATTGAACATATAAACTTTATACTTTAATATATTTAACACTCTCTATCTTCTTCCTATACAACTTTTGTTTTGCCCCTCATGAAATTATTTTATTATACTGGTAGCATTGAGTTTAATTAATTAATATAATAA----------------------------------------------------------------------------------------------------------------------</ns2:sequence><ns2:name>KY699251.1_Leishmania_lainsoni_strain_MHOM/PE/91/LC2288_clone_LC2288_16_minicircle_kinetoplast,_complete_sequence</ns2:name></ns2:Sequence><ns2:Sequence dsseqid="sq1826" id="sq1825"><ns2:sequence>AAAAATATTTGATTATGTGTGGTGTTAGGCTGGATAATAATTTTGTTTTTGATCTATAATCTTGAAAATACGGGATAAAATCCAACCACCCGACATGCCCTCAGGTAGGGGCGTTCTGCGAAAATCGATTTTTGGCATACAGAAACCCCGTTCAAAAATTAGCGGTTTTTGGCCATTTTTTTGAAAATGTGTTACGATTAGGGGTTGGTGTAATATAGGCGGGCCGCGCTCCCCATCCAGGGCTAGCTCCTCGTGAAACTGGCCTCTAAGGCCTTATAGTTTTGAGTTTGAAACTAAATTGACACATTAGACTAGATAATGATGTATAATAATAAAATATTTATTACATAGTGTTAATATGGTTGTTGAATTTATTTAATATTAATAATCTATAGCATCCGTTCATGTTCCGTTTCATTATAATAGCTGTGTTAGTATAATTATTTTATATAGTTCAGTGTGTATATGCATCTCTATCATTGTATACCATCTTCCATGACCTAATACTAGAATATTCTAATATAAATAGCAATTAGGCTTATATTATGGTATTATATCTATAACTTTGACGATAACTTTATACATACTCGCTCTTGATACTATATTTATAACTATACACGTTGATGCCATTGGTATACTTGCTTGATGTTAAATAATATTATTTGAATTAAACGTTATAACACTATTTCCATGTTAAACTTTTATTTAATAACTTTAATCATTAGTGCGTCGCTATAAATAAATTTAAAAT-----------------------------------------------------------------------------------------------------------</ns2:sequence><ns2:name>KY699252.1_Leishmania_lainsoni_strain_MHOM/PE/91/LC2288_clone_LC2288_17_minicircle_kinetoplast,_complete_sequence</ns2:name></ns2:Sequence><ns2:Sequence dsseqid="sq1828" id="sq1827"><ns2:sequence>TGATACTTGAAAAATAAAAATATAATTTCAATGTTACTCGAGTGTTACCTGCTATAAAATTATCAAAAATGTCAATAAAATCGTACCACCCGACATGCCCTCAGGTAGGGGCGTTCTGCGAAAATCGAATTTTGGCATACAGAAACCCCGTTCAAAAATTCGGCAAAAATGCCCATTTTTTCGGGAACGTGTTACGATTAGGGGTTGGTGTAATATAGTCCCCCGCGCACCCCACTCGAGCTAGGATGCCTCATTATAGGCCTCTCAGAGGGCATAATTATGCTAGTTAGAATTAAAATGAAATAAACTTAAATCATAATATTGATATTGAATATTAACTTGTTATTAGTAGATATTTTTTATTATATCTGTTCTAGCTTAATCTAATTAATATGTGCTTCGTGTTATACTGTTTATTATATAATTTATGTTTTTAATTTAATAGCTATGATACCAGTTCCGCTACCTATATGGTCTTGGTTATGATGGTATAGGGTTACTAGATAGCCCACATATACAATATATTCTATATATGATATTAGTTACATGGTATTATATGGCATTAGCACGTATATAGTTTCATGATAGTTTATAATTTTAATTATTTTAATAATACTAGCTTTGAGTTAATACATACTCGTACTTGTGATGTTACTTGCATTAGACATAATAATATTTATATACTTAGACTTAGCTATAACTTTAATCTTATAATTATATTAACTTTGTGATAATGATGATACATGCATAG-----------------------------------------------------------------------------------------------------------</ns2:sequence><ns2:name>KY699253.1_Leishmania_lainsoni_strain_MHOM/PE/91/LC2288_clone_LC2288_18_minicircle_kinetoplast,_complete_sequence</ns2:name></ns2:Sequence><ns2:Sequence dsseqid="sq1830" id="sq1829"><ns2:sequence>TTCATATGTTATATTATCGTTGTTATAAGATTATTTTATTTTTATTAATTTTATTAAATTCATCAAAAAACCAGGTCAAAATCCAACCACCCGACATGCCCTCAGGTAGGGGCGTTCTGCGAAAACGCGTTTTTGGCATACAGAAACCCCGTTCAAAAATTCCCGAAAAATCGCTATTTTTTGGATTTCGTGCACGATTAGGGGTTGGTGTAATATAGTCGGGGGTGCGCCCCATCCAAGGCTAGGGATGCATAATATAGGCCTCTTAGAGGCTTTAATTTTAATTTCTAGCTTAAATAGAGGGATAATGTTATTATATGGTATAGACTAGTTAGATATATTATTTTATTCTTGGTATTACTATACTTTAGTCTGAATCTACTCTAATGATACTAGTGATGTTGTGTCTATAGCATTGGTATGTTATTAGCTTGTATATTTATACGTTTTAATACTATTATACCTATTACATACCTCTATAATGAGGTGTTAGGCTAGTATTACTAAAATTCCCTTTTATAACTTGTTTTCTAGCTTATTTTAACACTATTTTACTGGTTATTACTATCATACCGGAGCTAATACCATACTTATACATTGAGCTATGCTTTGGGTAATGATATTGTTTAATGATAATAACTATTTAATATTATCTTGAATATTATAAATATAAATGATACTCTCTGCTTTCTATCTTTACGTGCTACACTGATTTGAATAATAATATTAATAGATTGATA----------------------------------------------------------------------------------------------------------------------</ns2:sequence><ns2:name>KY699254.1_Leishmania_lainsoni_strain_MHOM/PE/91/LC2288_clone_LC2288_19_minicircle_kinetoplast,_complete_sequence</ns2:name></ns2:Sequence><ns2:Sequence dsseqid="sq1832" id="sq1831"><ns2:sequence>AAAATATTATTTAATTAAATTTATAATTTAGTGTTATTGAGTTTTAATGTTTCAAAAATATCGATAAAATGGGGTCGAAATCCAACCACCCGACATGCCCTCAGGTAGGGGCGTTCTGCGAAAACCGAAAAAATGCATACAGAAACCCCGTTCAAAAATATGCCAAAAATCGCTGTTTTTTCGACTTTGTGTTACGATTAGGGGTTGGTGTAATATAGTCCGGGGTGCGCCACATTTTAGCTAGCTCGTGTAAATATAGGCCTCTCAGAGGCTTGTTTTTATTAACTCTAAATAAAGTTGTTTGTTATGTTTAATTTAAATTGATAAATACAGATTTGATAATAGAGCTTGCATTGACTAGATAGATGTTGATAATATAATATTGTTTTGAATATATTTATATAATTTTATTAATATCATCTAGCTATTATTATTTATTTAATAACTTTGTCTATCCATGCGTTGTTATGCTCATGATATCGATATAGCTGACTCCTTACCCCGAAATAGCAATTAGAAGTTATATTGTAGCCATTTTACGCGTATTTTATCTATAATGATTTGAAACCATAGCCTTACTATTATAATTATAATTTTTATTATTGATATACACGTTGACATTATGTTACTTATCTATTATAATAATTTTTACTACTTACTTGAGTCTATACATCTACTGTTTATAGTTTAGGTAATGCATCATGGTTTTGATAAATATATAAAATTGTTTTTATTAAT------------------------------------------------------------------------------------------------------------------------</ns2:sequence><ns2:name>KY699255.1_Leishmania_lainsoni_strain_MHOM/PE/91/LC2288_clone_LC2288_20_minicircle_kinetoplast,_complete_sequence</ns2:name></ns2:Sequence><ns2:Sequence dsseqid="sq1834" id="sq1833"><ns2:sequence>ATATAATTATATAATTTGGGTAATACCTCGAGTGGTTACTGCAATGATAATTTTATAATTTTGCTAAAAATGGCTATAATTTCCAAACTGGGCGAGGGCCTCAGGTAGGGGCGTTCTGCGAAATCGCGATTTTGGCATACAGAAACCCCGTTCAAAAATTCCTCAAAAATGCCCATTTTTACGGGAGTGTGTTACGATTAGGGGTTGGTGTAATATAGTCGGCCGCGCACCCCATCCAGGGCTAGGACCTTGGAATGTAGGCCTCTAAGAGGCTTGATTTTAAATATTTAAGCTTAGATTCATAAGTTTATAAATAATAGACTTAATATATTTATTTTCTATCTATATACTTGCTCTACTAGTGATATACTAGTTTTATTATAGCTAGTAATGTGCTTGTATGGTTAGTAATATTATTTTATATTTATTATAATTACTACACTCTATGTATACCATCTCATTATGATACTTGGTTATACTGCATTGATGGTGTTATTATCACGTAGATAGTACCATAACTAATATATAATATATATTGGGGCTAATATGGCCTTGAATATGGGTATTGGTAAGGCTATGATAACATTATAAATTTATGATACTATTCTATACTTATTAATTATAATAATTTTAAGATATACAATTTTATTATTACTATGTTACTATCATGTTCGAGCATTGCTATATACTAATGATGATACTAGCTAGACATTGATATACTTGCATAATACTTTATTAATAATGAATTAAACCATAA-----------------------------------------------------------------------------------------------------</ns2:sequence><ns2:name>KY699256.1_Leishmania_lainsoni_strain_MHOM/PE/91/LC2288_clone_LC2288_21_minicircle_kinetoplast,_complete_sequence</ns2:name></ns2:Sequence><ns2:Sequence dsseqid="sq1836" id="sq1835"><ns2:sequence>TTTAAGATAAACAAAACTTAATGTTACTCGTGTATTACGTTGAAGATAATTTTATAATTTTAGTAAAAATGGGGCAAAAATCGTAGCACCCGACATGCCCTCAGGTAGGGGCGTTCTGCGAAAACCGAAAAAATGCATACAGAAACCCCGTTCAAAAATATGCCAAAAATCGCTGTTTTTTCAACTTTGTGTTACGATTAGGGGTTGGTGTAATATAGTGGGGCGCGCATCCCAATTCGAGCTAGGTCCATCAAAATCAGGCCTCTAGACCCGTATGTTTTAATGTTTCTAGAATTCGAACTTATATTTAACGATTAAATTAATTATTTATTTTATTTTAGATTTTAATATGGTTCACGTTCATATAATATTTAATTTTATAATTATAATTTATTAATTTTATTATTTGATTAGTATGTTACTGGCTTGTTCTATCTAATACTAATTTTATTGATGTTGTTATACCATGTCTGCTTCGATGTATGGTTATGATAGTAATAGGTCTCCCTCCCCTTTAATATCAGAATAAGTTGTAATATGTGGGTATTGAGTAAGACTATAATTATAGCCAATGATGTTACTATGGGTGTGGCACTATACATGATACACTTGATAATACTATAGTTATAATAATATTATACATGCTAGAACAATACTTATAACTTTACTATGCTCTACATTATCTTACTCTAATCTTGATAATACTACGCTGTTTGTGCATTATAATGATGCTTCAATGTAATAATTTAAA-----------------------------------------------------------------------------------------------------------</ns2:sequence><ns2:name>KY699257.1_Leishmania_lainsoni_strain_MHOM/PE/91/LC2288_clone_LC2288_22_minicircle_kinetoplast,_complete_sequence</ns2:name></ns2:Sequence><ns2:Sequence dsseqid="sq1838" id="sq1837"><ns2:sequence>ATGTAACACTTTATTAAATTTAATAATGGTGTAGTTTATGTGCATCGTTGTCTCTATAATTTTATAAAATTGGGGTATTTTCCCAAACTGGGCGAGGGCCTCAGGTAGGGGCGTTCTGCGAAAACGCGATTTTGGCATACAGAAACCCCGTTCAAAAATTCAGCAAAAATGCCCATTTTTTCGGGAACGTGTTACGATTAGGGGTTGGTGTAATATAGTGGGCCGCGCTCCCCATCCAGGGCTAGGATTATAATTATAGGCCTCTTAGAGGCTTGTTTTTATGCGTTCTAGATTTTATTCGATTGATAATTTATTTTTAACTTTAAATAATTCATTGCATTGGATTATAGCATTGATATCATTGACGATAATATTAAATTTATAATCTTGCTTGTTAATGTGTTCTTGTTTTGATAAAGTTTGAATCATCCTATATCATAATAATAATTTTTATAAATATGGTGCTACTCGTGGTGTATGTGGTTGACATTGACATAATACCTCACAATATAGAATATAATATATATTAATATGATCTCAGGGGTATTATATGATGTATACTCTTGACTATAGCTACATACTTACACCATCTACTATTACTACACTTGGTAACGTTACATGATATTATTATAGTGTTATATTAATGATAGTATTTAATGATTATAATATATTTATTCAAACGATACTATTACACATTCATGTTATGCTGCATTACTAGTATTACTTTAATATAAAAATAAT---------------------------------------------------------------------------------------------------------------------</ns2:sequence><ns2:name>KY699258.1_Leishmania_lainsoni_strain_MHOM/PE/91/LC2288_clone_LC2288_23_minicircle_kinetoplast,_complete_sequence</ns2:name></ns2:Sequence><ns2:Sequence dsseqid="sq1840" id="sq1839"><ns2:sequence>CTAATGCATTACCATGAAGTGTTACGTTGAATGATAAATATTATTTTGGATTATTAAAATTCATAAAATTGGGGTCAAAATCGTACCACCCGACATGCCTCTGGGTAGGGGCGTTCTGCGAAATTCGAAAAATGGCATACAGAAACCCCGTTCAAAAATATGCCGAAAATCGCTGTTTTTTCAACTTTGTGTTACGATTAGGGGTTGGTGTAATATAGTGGGCCGCGCACCCCATCCTGGGCTAGGTCTTGTAAAAGTAGGCCTCTAAGAGGGTTGTTTTTTAATTTTGAAACTTCACTTGCTTATTCTCGTTAATATGCATAACATTACATTTAAATAATTATTGATATTGATTTTGAATTGATATTGTTCTGGTATTAGCGTTGAACTATTATGTACTGGATGCATGTAGTTATAATATCTATATAATTTTGATAATGATAGTAATACTATGCTACACTATGATGTGTGGTGGATAATGGTATTAGACCATAATGGGTCCATACTAGAGCCTCGTAACTAATATATAAGTTATTCTATGGGTAATATGTGGTATTATACTCGATAAACTACCATAATGATAGCTAACCATACTCTATACCGGTACATGCTTATGTAATTATAACTATTGATTTAATATTTGAAATAAACATTATACTTTAATCTAACTTTAAATATTTTATTAGTTCTCTCTTACATAGATTATATCCAGTTTCATTGTTACATTAACCTTTTTCAAATTTAGATTTAATAAATAAAA--------------------------------------------------------------------------------------------------</ns2:sequence><ns2:name>KY699259.1_Leishmania_lainsoni_strain_MHOM/PE/91/LC2288_clone_LC2288_24_minicircle_kinetoplast,_complete_sequence</ns2:name></ns2:Sequence><ns2:Sequence dsseqid="sq1842" id="sq1841"><ns2:sequence>ATATAAAATTAAAATTATCTTCAATGATAAATGTTTTATTGCGTTATGAATTTATAATTTTCTCAAAAATAGGGATAAAATCCAACCACCCGACATGCCCTCAGGTAGGGGCGTTCTGCGAAAATCGATTTTTGGCATACAGAAACCCCGTTCAAAAATTCGTCAAAAATGGCCATTTTTACGGGAGTGTGTTACGATTAGGGGTTGGTGTAATATAGTCCCCCGCGCTCCCCATCCAGGGCTAGGAGGTGTGGAAATAGGCCTCTAAGAGGCTTGAATTATAAGATTAACATTATTCTCTTTTAATATTACTATTTGATATGATAAATTAACTATACTAGTGTTATTAGTATGGTATAGCACTGGATATTATACTCTAGTGTCACGTGTACTAGCTAGTATACATACTATACGTATGTTATATAGTTACACCATCATTAACATGGTGTGTATTACATAGATACCATACACGTAGATGATACCATATCGACATAATACTAGCCTCGAGCAGTTATATTGTAATATAAGTTACATATATGGGGTAATACCTCATTATGGCATAGTATAAGCTCAGAGACACTATCGATACGATAATAAATACATCTATTCAACGTTGTTATTATAATAATTATATTTAATAAATTTTAATACGCTATACATTTAACTTTTTATTTTAAACTCTTGTCTATGCTATTACACGTGTATGGTGCATGAATAAAGATTATAAATAAAGTTGTTTGA---------------------------------------------------------------------------------------------------------------------</ns2:sequence><ns2:name>KY699260.1_Leishmania_lainsoni_strain_MHOM/PE/91/LC2288_clone_LC2288_25_minicircle_kinetoplast,_complete_sequence</ns2:name></ns2:Sequence><ns2:Sequence dsseqid="sq1844" id="sq1843"><ns2:sequence>TTAATTCTAAATAAACTTTAATACTTCCCTGTGTTATGCCTAAGGAGTCGACTCCTTACCCCTCAAAAATGGGGGCAAAATCCAACCACCCGACATGCCCTCAGGTAGGGGCGTTCTGCGAAAATCGGATTTTGGCATACAGAAACCCCGTTCAAAAATTAGCCCAAAAATGCGTTTTTTTCGACTTTGTGTTACGATTAGGGGTTGGTGTAATATAGTGGGCCGCGCTCCCCATCCAGGGCTAGGAGGTTGGAAAGTAGGCCTCTAAGAGGCTTGTTTTTATAATTTTAGATTAAATTGATTGACTAGATAGATATAAGTGAATCATAGATTAAATAATGTTTATATTCGATGTTATGATTGTTTGTTATCATTATATTTTAATAATTATATTTATTCTGTTCATTGCTACACGTTTTGTTATAGCTTTGATCTAGATAGTATGGTGTTTGATGTATTAGCTTCAATGTTATACTCTATGTTCATAATATCGATAATACCAGCATAATATATATTCCCTTTGCTTTGTTATATGAGGGTAATAGCATTATATCCATACGTGGAGCATACTTTTATAAAATTAAAATTAAACTAACACATAGCTTGAATATTATGATGCCACGATAACATTATTATATTCTAACTATAAATTCTTTTTCTTGTGGTAATACATTGAACACTATAGTTTTAATATACTGGTTCACGTTAATATGATACACGTTTGTTGTTATATAATTATT----------------------------------------------------------------------------------------------------------------------</ns2:sequence><ns2:name>KY699261.1_Leishmania_lainsoni_strain_MHOM/PE/91/LC2288_clone_LC2288_26_minicircle_kinetoplast,_complete_sequence</ns2:name></ns2:Sequence><ns2:Sequence dsseqid="sq1846" id="sq1845"><ns2:sequence>ATTAGATAAATAAATTTTAATGTTGTTATTAGTAATGCATTGTGTTACTAGATTCAAATTTTATAAAAATAGGGTCAATTTCCCAAACTGGGCGAGGGCCTCAGGTAGGGGCGTTCTGCGAAAATCGAATTTTGGCATACAGAAACCCCGTTCAAAAATTACGCGTTTTTGGCCATTTTTTCGAGAATGTGTTACGATTAGGGGTTGGTGTAATATAGGCGGGCGCGCTCCCCGATTCATGCTAGCTTGGATAAAAAGTGGCCTCTAAGACCGTATAAAATTTAATTCTAGCGTTGGAGGGGAATAATGAATAACTATATAATAAATTATCATTGAATTGAATGTTATATTTAATTGATATATAGATTTAATATTAATATTGATTTTATTTATATCATTGTTATATCTATTTTTATAACTTTATATGGTTCCATGTTTATAATGTTATCTATACTATGACTATGGATATGGTGATGATCGATGTAGCTAATAATGCTAGAAATAGCCTCCAATTGCTTTGTAATTGCTTTCTATATGATATTTTTAATAATATCTATAATAACACTACACTAGACCATACTCTATCATTATACTGGCTTGTTCTCGCAATGTTATGGTATTGAGTAATATAAATAGTTTTAATTCTAATTTAATAATATATTCTTTATTTTAATTATATTAACTTTTATGTGGATGCTAATTAGATTAATAAATATACTTGCTACTTACATGTCATAGTTTAATT-----------------------------------------------------------------------------------------------------------------</ns2:sequence><ns2:name>KY699262.1_Leishmania_lainsoni_strain_MHOM/PE/91/LC2288_clone_LC2288_27_minicircle_kinetoplast,_complete_sequence</ns2:name></ns2:Sequence><ns2:Sequence dsseqid="sq1848" id="sq1847"><ns2:sequence>AACAAAAATAATAATTCTTGCTATTACACTGTGTTATTGCGTGTCATGAATTTTAAAATTATTGAAAAATGGCTATAAAATCGTAGCACCCGACATGCCCTCAGGTAGGGGCGTTCTGCGAAATCGCGTTTTTGGCATACAGAAACCCCGTTCAAAAATTCAGCAAAAATGCCCATTTTTTCGGGAACGTGTTACGATTAGGGGTTGGTGTAATATAGTGGGGCGCGCTCCCCGAATTGGGCTAGCCTGCATAAAAGTAGGCCTCTTAGAGGCTTAAATTTATAATTCTATCGTCTTAAGCTTAGTTTTGATTTAATATATTATAATACTAGTTCAACGTTATCTATACTTGTTCCATACTTGCTATACTATAACTACACTGGTATGATTGTTGTTTAATGTTTTAGTATTAAATAATATTATTGTATAACTCTACTATTACGTGTATGATTAGCTCTATCTATGGTGTACTATGCTAGGTATGGCTATAATGACGATAATACCCCGTAATATATATTTATATTAGTTATATAGGGTAATACTATAGTTTCATGGGGTAACATCATACTTTTTATAATTTTAACTCTGACCACGTTAATGCTAGCTATACTCTTTCGATTGAATAAATTTTATTATATAACAATTTTATTATTGAGTTAAAACGTTAAATACTATTATTAATAATTTTTATTTGTTACTATAGATTCATGTTTCGTGGTTATACCTATATTAATACATCAA---------------------------------------------------------------------------------------------------------------------</ns2:sequence><ns2:name>KY699263.1_Leishmania_lainsoni_strain_MHOM/PE/91/LC2288_clone_LC2288_28_minicircle_kinetoplast,_complete_sequence</ns2:name></ns2:Sequence><ns2:Sequence dsseqid="sq1850" id="sq1849"><ns2:sequence>ATTAAATTAATAAATAAAGTTTAGTGTTACGGTGTTATATGCATATTAACTTTTAATAATTCTATAAAATTGGATAAAAATCCAACCACCCGACATGCCCTCAGGTAGGGGCGTTCTGCGAAAATCGATTTTTGGCATACAGAAACCCCGTTCAAAAATTGCCCGAAAAACGCGTTTTTTTCGACTTCGTGTTACGATTAGGGGTTGGTGTAATATAGTGGGCCGCGCTCCCCATTCAGGGCTAGGAGGTATAAATATAGGCCTCTCAGAGGCTTGTTTCTCGCGTGTTAAGGTTGTTTTGGATATAATTAAATTTAAACTTAGATTTGATATTGAATTAGCTTTAGATGTGGTAAGTTTATTGCATTACCATACATATAACTATTCATTGCTGGGCTATAAATATAATATTACTATGAGGTGTTATTATACTCGTATTGTATGTTATCTTTATTAAAACTATTACTATTATATGCTCCACGTGATATTATATGATTATAGCTAAAATAGTGCTCTCAATATATGTTGTAACTAATATTAAAGTGTATTTTATGGTATTATGTCTCTATGTCTATCCATACGCTACTTGACCCATACTTTTATTAAATTTAATTATAATGAACACGATTATATAGCATTGAGTATATAGTTTTAATATTAATAATATTTTTATTGATATGATTCGAAACATTATACTACCTGTCGTCTATGCTTACATGTATTACTATGATTCCACTGATGTTACGTGTATTGAATAAATA-------------------------------------------------------------------------------------------------</ns2:sequence><ns2:name>KY699264.1_Leishmania_lainsoni_strain_MHOM/PE/91/LC2288_clone_LC2288_29_minicircle_kinetoplast,_complete_sequence</ns2:name></ns2:Sequence><ns2:Sequence dsseqid="sq1852" id="sq1851"><ns2:sequence>GAATTTTATATAGTAATGGTTGTGGTTACGTGCATCATGTTTTAAATAATTTTTATAATTTTGATAAAAATGGGATAAATTCCCAAACTGGCCGAGGCCCTCAGGTAGGGGCGTTCTGCGAAAATCGAAAAATCGCATACAGAAACCCCGTTCAAAAATATGCCAAAAATCGTCATTTTTTCGAGAATGTGTTACGATTAGGGGTTGGTGTAATATAGTGGGCCGCGCTCCCCGAATTGGGCTAGCCTGCATAAAAGTAGGCCTCTTAGAGGCTTGTTTTACGCGTTGCTAACTATACTCGGAATAATAATGGATATATAGATAAGAATTTAATAGATGCTAATGTTATTTAAGATAATATATTTATTGATTATAATATTGCTCCATCTTGTTCTAGTAATAGTACATGTATGTGTTCTTGCTATTAGATCAAACTATAAACTATACGATATAGTATGCTATAAGACTACATGGCTATGGATATGATTAGACTACTCATCCATACTATACCTCCCTCCCCTTTAATATTAATATAAGTTGTACTTGTAGACTATATACATGGATAAGAGGTAATACTATACTTTGATAACGATAGAGCACACGTATCTATAGCTATGGTATGTAATGTTATTGTTATGTATAGAATAGATTTTAAAATAATATTAAATATTTAATTACTAGTTTTATTTAATCTAAGATTATAACTTTTATTCTCTCTACTTACTTGTGTGCTCTCTTATTAAATTTAATTTTATCATAAT-------------------------------------------------------------------------------------------------</ns2:sequence><ns2:name>KY699265.1_Leishmania_lainsoni_strain_MHOM/PE/91/LC2288_clone_LC2288_30_minicircle_kinetoplast,_complete_sequence</ns2:name></ns2:Sequence><ns2:Sequence dsseqid="sq1854" id="sq1853"><ns2:sequence>CTAATAGCTGTGTTAGAGGTGTTACTATGCTTAATGTTTTTTATCTATGCATTAATAAAATTCTAAAAAATGGGCATAATTCCCAAACTGGGCGAGGGCCTCGGGTAGGGGCGTTCTGCGAAATCGCGTTTTTGGCATACAGAAACCCCGTTCAAAAATTCCCGAAAAATGGCTATTTTTTCGACTCCGTGCTACGATTAGGGGTTGGTGTAATATAGTGGGCCGCGCTCCCCGATCCATGCTAGCAGGTCATAATATAGGCCTCTTAGAGGCTTCATTTTTAAATTTTAACTTTTTATTTTAGCTTTTAATATTTAAATTGATAAATAGACTTTATTTTATAAAATTAGTTTGGATATGGAACATGTATTGAGTGAATCACATTATAAATATATTTAATAAAGTTGTTATATTGTTTCATTATCAATAACTATTATTATTAATTTTAAACTTTGACGTTACCCTGTTTATGGGTATGATATCATATGATACTGGGTCAATACTAGACCATACCAACTAATATATAACTTATTCTGTATATGTGGGGATAATACCATATTATAACGTTATAACTCTAGCCTTACACTGATACTATACTATAATAATAATTTTATGTAATGCTTGATTATGTGTTATTGATAAACGTTAATTTAAATAATATATTTATTTTATTCTTTTGGTTATAATTATGCGCTACAT
```
