## Supplemental File 1 for "LAMP-coupled CRISPR-Cas12a assays for upgrading molecular detection of *Leishmania* infections": S1.1_kDNA_Viannia_Subgenus_1060seq.fa.xml (part 2 of 2)

```
GTGCATTGACGTTAATGATACTAATCAGTACCACATAATAATACTAATAATAGCCC-------------------------------------------------------------------------------------------------------</ns2:sequence><ns2:name>KY699266.1_Leishmania_lainsoni_strain_MHOM/PE/91/LC2288_clone_LC2288_31_minicircle_kinetoplast,_complete_sequence</ns2:name></ns2:Sequence><ns2:Sequence dsseqid="sq1856" id="sq1855"><ns2:sequence>GATAAACTTTTATTAACAATGTGTTACGTGTGTTTATAGATTTAATATTTTTATAAAATTCGTGAAAAACGAGGTCCAATTCCAACCACCCGACATGCCCTCAGGTAGGGGCGTTCTGCGAAATCGCGTTTTTGGCATACAGAAACCCCGTTCAAAAATTCCTCAAAAATGCCCATTTTTTCAACTTTGTGTTACGATTAGGGGTTGGTGTAATATAGTGGGCCGCGCTCCCCGATTTGGGCTAGCTCCTCGTGAAACTGGCCTCTAAGGCCTTATAATTTTAAATTTTAGGGTTGTTAGGGCTATAATGAGTTTATACTATTATTAAAGCTAAGATCACACTAATATTATTATACTATTTGATACATGCATTGAATATAGATATAGATATAATTAAATAATGTTATGATGCTTTATGTATCATTATATTTTTATTATTTTAATCAATACTCGTGACCATAGCTTGGTGGGTTACTATGCCTATGCCACTCTGGCTAATACACAATATAACTAATATTAATATTAGTTTATATTGTATCATAATACATGCACTAACACTGTTACCCATTAGATAACGATACATGAACATGGCTGTTATTATTATATTGAATAGCATGTATATTATTTTTATACTTGATATAACTTTACTTTAACTTTATATTTAAGTCCATGACTACCAAGCTCTTGATTAACGTTGATTGAATAATTTAATACTTAGATAAAACTATAAAATAATGATTA---------------------------------------------------------------------------------------------------------------------</ns2:sequence><ns2:name>KY699267.1_Leishmania_lainsoni_strain_MHOM/PE/91/LC2288_clone_LC2288_32_minicircle_kinetoplast,_complete_sequence</ns2:name></ns2:Sequence><ns2:Sequence dsseqid="sq1858" id="sq1857"><ns2:sequence>TTAACATAGCTCTATTAGGGATGTTATTATGATATTTTATTTTTATAATTTATATAGTTTTGTCAAAATTGAGCATAAAATCCAACCACCCGACATGCCTCTGGGTAGGGGCGTTCTGCGAAAATCGATTTTTGGCATACAGAAACCCCGTTCAAAAATTGGGCAAAATTGGGCATTTTTTCGACTTTGTGTTACGATTAGGGGTTGGTGTAATATAGTGGGCCGCGCTCCCCATCCAGGGCTTGGGTCGTTGAAACATGGCCTCTAAGGCCTTATAAAATTGAAATTGAAACTATAATGAGACTATTCATTGATAAAGTTAATTATATATTTGTTCTCGCTTGTTACTTGCATGTTCTATTATATATTTTATTATTTAAAACAATAAATATTTATAATACTAGTACGCGTCAATGCTCTTGTTATAGTTCTATTATCTAGTAACCATAATGCTTCGATACCATAGCTATAACGCTGTAATGGTGGGTAATGACGTGGATACCATATAATAGCAATTGCCTTTTATTCTATATTAGTATTAGCTCAATAATAGGGCTATTGGATGGGTTAGAACATTATCTAATCTATAAATTTATAAATATGATACATTGGATACTTGCCATCGATATACTTGAATATACTTATGATTATTATTACTAACCTGTACTTATAACTTTAATTTAATTCATCTCACGTTAATAGTGCTGTTATATTTTTAATTTTTTAGAATTAATTTTTATA---------------------------------------------------------------------------------------------------------------------</ns2:sequence><ns2:name>KY699268.1_Leishmania_lainsoni_strain_MHOM/PE/91/LC2288_clone_LC2288_33_minicircle_kinetoplast,_complete_sequence</ns2:name></ns2:Sequence><ns2:Sequence dsseqid="sq1860" id="sq1859"><ns2:sequence>ATTATTTATCTTTAAACTTTTTCATAACTAAATTTAATTTTGTTAACTATGTCTATCAATTCTGCAAAAATGAGCATAAAATCCAACCACCCGACATGCCCTCAGGTAGGGGCGTTCTGCGAAAACGCGATTTTGGCATACAGAAACCCCGTTCAAAAATTCGTGAAATTTCGCTATTTTTTGAAAATTGTGCACGATTAGGGGTTGGTGTAATATAGTGGGGCGCGCTCCCCGTCCTGGGCTAGCTCTCGTAAAAGTAGGCCTCTTAGAGGCTTGATTTTATCTTTTGAAACTTTTCTCTTTGAAATATCACATTTAGATTTATTAATTTAGATTTTAATTTTATTTTTTGCTTCACTACTAACTTTATATGCTAACTTGACTAATAATTTAATTTAAAATAATAATTATATGATGTTGTTATGCGTTACTATCTTTATTAACTTTTTATTATTTTATTATCTAACTACATGGATACCGTGTGTTATCATGGTATGGCTAGAAAATAGCTAATTTATATAACTTGTAACTGCTTTGATATTAGATTTTGGGGTAATACGTGGTTATAACGCTATGAGGTGTGGGCTATGATACCATGAACATTATTATACCATTGATTATAAATTTTAATAATACTAATTCTATACATACACTTTTATATCGTTATACTTGTTCTTTCTATTCATGATTACTATACAATGCGTTGATGATGTTACTAGTATGGTGCTGTTATAGTTACTCTTTGATGTGATAATATA----------------------------------------------------------------------------------------------------</ns2:sequence><ns2:name>KY699269.1_Leishmania_lainsoni_strain_MHOM/PE/91/LC2288_clone_LC2288_34_minicircle_kinetoplast,_complete_sequence</ns2:name></ns2:Sequence><ns2:Sequence dsseqid="sq1862" id="sq1861"><ns2:sequence>AATACGTTGTAATACTAGGGTAATGAGTGTTATGTCTTACTGCATTATAAATTTATAAAACATCAAAAATATCGTCAAAAATCCAACCACCCGACATGCCCTCAGGTAGGGGCGTTCTGCGAAAACGCGTTTTTGGCATACAGAAACCCCGTTCAAAAATTCCCGAAAAATCGCATTTTTTTGGATTTCGTGCACGATTAGGGGTTGGTGTAATATAGTGGGCCGCGCTCCCCATCCTGGGCTAGGTCCTTGGAAATATGGCCTCTAAGGCCTTATAAATTTAGAGTTTTATGTTTTCTAGATAAACACATTATATATTAACTTTGTTTTTGTTTTTTCTCTATGTTTGTGCTGGTAATGTGCATGCTATAGTAATGGTATGATTGATGTATATAATATTTTAAGTTTATAGTTTTAATTATCATAAAAGTTTATAATATTAGCTAATAGTATGGCTATGTGTTACGGTGTTATGGGTTAGCATGTGATAATGCTAGAATACCCCTCCAACTGCTTTATAACTTGTTTAATATTGATATTTTTGATAATAACGCTAATAACACTGATGATAACACGTCCATACTGGCATTGGAGCATTGATTGAATAAAATAATGATATGATATAAAATTAATATACGTGTTGATGTTGATGTTACCATACATATACTTATAACTAGAGATAATGATTCTACTAACTTACCTGGAGTATTATACTATTAACATTAACGCTATTAGAGGGGT---------------------------------------------------------------------------------------------------------------------</ns2:sequence><ns2:name>KY699270.1_Leishmania_lainsoni_strain_MHOM/PE/91/LC2288_clone_LC2288_35_minicircle_kinetoplast,_complete_sequence</ns2:name></ns2:Sequence><ns2:Sequence dsseqid="sq1864" id="sq1863"><ns2:sequence>TATATGATTAAATATTATTTTTATAAATTTAATGTTTTCATTATTTCAATTTATTTATATTTCTCTAAAAATTCGATAATTTCCCAAACTGGGCGAGGGCCTCAGGTAGGGGCGTTCTGCGAAATCGCGTTTTTGGCATACAGAAACCCCGTTCAAAAATTCACGAAAAATCGCATTTTTTTGGAAATTGTGCACGATTAGGGGTTGGTGTAATATAGTGGCCCGCGCACCCCGGCCTGGGCTAGGAGGTATAATTATAGGCCTCTAAGAGGCTTGTTTTATGATGTTCTAGATGAAATGGAATATAAATAGAAACTAGACAATACAATGTTAATATTATGTTACGTTACATGCTTGTTATCTATATTATCTATTAACTATACTACTCGCTCTATCAATGTATTATGATATTGGTTATATACATACATGTGCTCTGAATTTATACTATAACATCGTCTATATCCATGGGTTGTTATGGTTGCATAAAATTATTAAAATTAGCTAAAATATATCAATTGTAACTTATATTGTGGCATGTTTTTAGTATTATAATGGTTATGATGGCTATGATGCGTGGAACATAGATAAACTATAATTTTAATAATAGTCCATAGCTTATAATATTGTTATACTTGTGTTACACTTATTTTTATTTTTACTCTCTTACTTGAACTTGGTTATACACGTGACATACGATGACAATATTAAGATTATGATTGTATTACATGGTCTTATGCGT-----------------------------------------------------------------------------------------------------------------------</ns2:sequence><ns2:name>KY699271.1_Leishmania_lainsoni_strain_MHOM/PE/91/LC2288_clone_LC2288_36_minicircle_kinetoplast,_complete_sequence</ns2:name></ns2:Sequence><ns2:Sequence dsseqid="sq1866" id="sq1865"><ns2:sequence>AATAAATTTATAGTTATAGAGTGTTATGCTGCATCTATCATTTTATATTTTATTAAATTTATCAAAAATAGGGGTCCAATTCCAACCACCCGACATGCCCTCAGGTAGGGGCGTTCTGCGAAATCGCGTTTTTGGCATACAGAAACCCCGTTCAAAAATTCCTCAAAAATGCCCATTTTTTCAACTTTGTGTTACGATTAGGGGTTGGTGTAATATAGTGGGCCGCGCTCCCCGACTTGAGCTAGCTCGTTGAAATATAGGCCTCTCAGAGGCTTGTTTTTATAACTTTAGAATTAGATGTGATATATAAGTTTATAAATTGATAAAATATAGTTTTGATTTTAATATTGCTCTGCTTTGAGTTTATTATTATGCTTGTTTAATATATTTTATTTTATAACGTTAAATGTTCATGCTATGATCACGTGGCATAATACTAGCTAATGTTACTATACTTGCATATCGTCAATGAGATAGCTTCATACACAGGGTAATGAGTCTAGAACAAGTTAATATCAATATAAGTTGTAATATATCCACGTTATTATAGCTTATAACTCTTAGACCATACTCTTACCATTCATAGCCCTATTATAACTTTAATTAATTTTATTTTAATGTTAATGATACTTATATGATTCATGCTTACACTTTTTATTTTTTACTTTGATTGGGCTATGCTGACGTTTACGTGTTAATTGATAGAGCTGTGTTCTCTATTAAATAATAATATTTTAAA-----------------------------------------------------------------------------------------------------------------------</ns2:sequence><ns2:name>KY699272.1_Leishmania_lainsoni_strain_MHOM/PE/91/LC2288_clone_LC2288_37_minicircle_kinetoplast,_complete_sequence</ns2:name></ns2:Sequence><ns2:Sequence dsseqid="sq1868" id="sq1867"><ns2:sequence>ATATAATACCATTACCTGCTCTATTACCATGCATACAATTTTAATTCTATCTTATAATAATTCAAAAAATAGCCATAAAATCCAACCACCCGACATGCCCTCAGGTAGGGGCGTTCTGCGAAATCGCGATTTTGGCATACAGAAACCCCGTTCAAAAATTCCCCAAAAATGCCGTTTTTTTCGACTCCGTGTTACGATTAGGGGTTGGTGTAATATAGTGGGCCGCGCTCCCCATCCAGGGCTAGGATGCCGTAAGATAGGCCTCTAAGAGGCTTGATTTTAATAATTCTAACTTTACTCTGGATTTGAACTTGAATTTAACATTTAATATATCTACTCTCGTTATTATGCGCTACTAGATAAGATAAAGTTAATATTGTTTATGTTTATAATAGTTTTAATGTTATTAATTTTAATTTTATATATTTAGATGATTTCAATGCTGGTGGTTGTTATATGATACCTGTGCCATACCATCATAGACCATACTCAATACTACCTCACTCCATATAGAATATAACTTATATTAGGCTTAATATGGTACTATTAGATAGATACAACATTATAACCATAGACACCACATTATGATACTAGCTTCGATGATATACTTGTGTTATAGTATTGATTAGATTGAATATTTACTACTACTAACAATTAAAATTATTTATATAATACGCTACACTCTATGTCTACTTTATAGTGTTTGATGTGATGTTACAGATTAAATTAATAATAACAATG---------------------------------------------------------------------------------------------------------------------</ns2:sequence><ns2:name>KY699273.1_Leishmania_lainsoni_strain_MHOM/PE/91/LC2288_clone_LC2288_38_minicircle_kinetoplast,_complete_sequence</ns2:name></ns2:Sequence><ns2:Sequence dsseqid="sq1870" id="sq1869"><ns2:sequence>CAACTTTATTATACATGGTAGTATTATGTGGTATTACCTCCCCTATTACATCAATGAAATTATTAAAATTGGGGCATAATTCCCAAACTGGGCGAGGGCCTCAGGTAGGGGCGTTCTGCGAAATCGCGATTTTGGCATACAGAAACCCCGTTCAAAAATTCTCGAAAAATGCCTATTTTTTCAACTTTGTGTTACGATTAGGGGTTGGTGTAATATAGTGGGCCGCGCTCCCCATCCAGGGCTAGGACCTTCGAAAGTAGGCCTCTTAGAGGCTTGATTTTATGGTTCTGCAATAATATGCTTTTGATAGATAAAATTAGAAATAAAATTTGAATAAAGTGTTGTTAAGCATGAGTTAGATTAAATATTATATAACTATAATTCAATCATTACCTTGCTATCTTGTTACTATCATCTTCAACGTTATAATTATGATTTTAATATAATGAGTCAATGTATTACTCGTGTATGATGCCTAAGACCACTATCTATATCATTAGCCCCGGAACCATAATATAACTTATTCGTAATATATATTGGGTGGGTATTATGAGTATGACACTATAGTATTTTAATTTTTATAATTTTGATCTAGACCTTGGCTATATTGATGCCATGATAACAATACATAGCATTAATGATGTTACACGTATAATGTTACATGATCTAGTTTACATCTAATAATAAATATTTTATTTTCTCCTCTTCACTCATCTATTACTATTGCTTTAAATATAAAAATTAGATAAA------------------------------------------------------------------------------------------------------------</ns2:sequence><ns2:name>KY699274.1_Leishmania_lainsoni_strain_MHOM/PE/91/LC2288_clone_LC2288_39_minicircle_kinetoplast,_complete_sequence</ns2:name></ns2:Sequence><ns2:Sequence dsseqid="sq1872" id="sq1871"><ns2:sequence>TTAAGCATGGAATAGTTTTTATAAAATAATATTTTTATTTTTCTTAGATGTTCTCAAAATTGATAAAATTGGGCATAAAATCGTAGCACCCGACATGCCTCTGGGTAGGGGCGTTCTGCGAAAACGCGATTTTGGCATACAGAAACCCCGTTCAAAAATATCGCAAAAATGGCCATTTTTTCAACTTTGTGTTACGATTAGGGGTTGGTGTAATATAGTCCGGGGCGCACCACATTTTAGCTAGCTTGCGTAAAAGTAGGCCTCTTAGAGGCTTGTTTTTATAAACTAAGCTTGAATTGGAGATAATAAATATAAACTGAATTAAATGATGACTAATGCTTACTAGATTGATGATATTATTGCTATATAGATAATTAAATTTATTTATTAGATTATTTAATATTAATTTTGTTATATTGAATTTATAATTTAATCTATAGCTACGTTGTTATGGCTATGCTTATGGTATACTATGCTCGCTGGTTACATGATATCTATACTCTGGGCTACATATTACAATATATTCTGATATTAGTTATGTTACTAGTCCATACTCGATAATAACACTATACTCACTCTACATTCATTATCTACTAACATGGATACTTTCAATAACTATAATAATATAGATTTAAATAATGATAATAGATTTGATGTAATACATTGACTTTATTAAATTTATATATACTTTGTCTTACTCTATTCTATATTTAATTAAATGTTATTAATAAATTTTAATCAATACGTTG-------------------------------------------------------------------------------------------------------------</ns2:sequence><ns2:name>KY699275.1_Leishmania_lainsoni_strain_MHOM/PE/91/LC2288_clone_LC2288_40_minicircle_kinetoplast,_complete_sequence</ns2:name></ns2:Sequence><ns2:Sequence dsseqid="sq1874" id="sq1873"><ns2:sequence>TAACATTGTTCCGTTAACTTTATCATTATAGATGTTTTATTTTATTCGATTTTATAATTATGGCAAAAAATAGCTATAATTCCCAAACTGGGCGAGGGCCTCAGGTAGGGGCGTTCTGCGAAATCGCGATTTTGGCATACAGAAACCCCGTTCAAAAATTCCCCAAAAATGCCCATTTTTTCGACTTCGTGCTACGATTAGGGGTTGGTGTAATATAGTGGCCCGCGCTCCCCATCCTGGCCTAGCCTTGATAAAATATGGCCTCTAAGGCCTTATAAAATTGGAATTGAGACTGTAATGAGGTTATTTGAATATAAAGTTAATTTAATATTTGTTCTCGCTTGTTACTTGCTTATCTACTTATATAATTTATTATTTAAAATTAGAACTATATGTTTTAATAATGTTATGTTATTATATCTATCGTGTTCTATATTTTTATATCTATAATGCTCTGATGTTATGTCTATATCCTCGTGATGGTGGGTAATGTCGTGGTAACCATATAATAGCAATTGCCTTTTATTCTATATTGGTAATAACGTGGTAATACAGCTAACACATACACCATAACGCTACATTATCTATAATTTAATAAAATTGAATTAATACGTTGATTGAATAAATATACTTGAACATTATTATAATTGTTGCATTACATCGAACATATAACTTTAATTTAACTCGTCTTACATTGATAGTGCTGTTATTGGTTACTCTATTAGATGATAATTTTAATAT---------------------------------------------------------------------------------------------------------------------</ns2:sequence><ns2:name>KY699276.1_Leishmania_lainsoni_strain_MHOM/PE/91/LC2288_clone_LC2288_41_minicircle_kinetoplast,_complete_sequence</ns2:name></ns2:Sequence><ns2:Sequence dsseqid="sq1876" id="sq1875"><ns2:sequence>AATAATAAAATTAAAATATGGTAATACGCTGTGTTATGATGCATTATGATCTATGAAATTATCTAAAATTGGGGATAAAATCCAACCACCCGACATGCCCTCAGGTAGGGGCGTTCTGCGAAATCGCGATTTTGGCATACAGAAACCCCGTTCAAAAATTACCCGATTTTGGCCATTTTTTCAACTTTGTGTTACGATTAGGGGTTGGTGTAATATAGTGGGGCGCGCTCCCGGTTTTGGGCTAGCCTCGATGAAAATAGGCCTCTTAGAGGCTTAAAATTATAATTCTAGAGTTTTAGGCATAGATTGGAGTTAATAGCTTATAATATTAGAATAAGTTTTATTATACTTGCTTCGTGCATGCTATATTATCTTATTATATTGAATATTATTTTTATTGTTATTATATTATTACAACTCTAATACTTCACTATCGATACACGTATAACTTGGCCTTACTATGGGTTACTATGCTCACTATGATAATAATATCGATAATAGCCTCGTAATATATATTTATATTAGTTGTAAAGGGTAACACTAGAGTTTTATGGTCTTATAGCTTACCATCATTCAATTTTAATTTTACATATACCATACTAGCTTCGTTTGACGATTACATTGAGTTATAATGATAAGTAGTTTTATTGTTAATGCTAAATAATAAATATGATAATAAATAATTTTTATTCATCACTATAGAGTTACGCTTCACAGTTTATACTTGCTTAACTAATTAA----------------------------------------------------------------------------------------------------------------------</ns2:sequence><ns2:name>KY699277.1_Leishmania_lainsoni_strain_MHOM/PE/91/LC2288_clone_LC2288_42_minicircle_kinetoplast,_complete_sequence</ns2:name></ns2:Sequence><ns2:Sequence dsseqid="sq1878" id="sq1877"><ns2:sequence>TCTAATACATGGACTAGAGTGGTTATGGTGTCTTACGTGTAGAGTTATAATTTATAAAAATATTAAAAATTGGGTATAATTCCCAAACTGGGCGAGGGCCTCAGGTAGGGGCGTTCTGCGAAAACGCGTTTTTGGCATACAGAAACCCCGTTCAAAAATTCCCCGAAAATCGCTATTTTTTCAACTTTGTGTTACGATTAGGGGTTGGTGTAATATAGTGGGGCGCGCTCCCCGATTCAGCCTAGCTCCATCAAAATCAGGCCTCTAGTGCCGTATAATTTTAGAAACTAACTCTATAGTTGATGTTTGGGAATTAGATGAGATAATTATATTGTTTAGAATAGGTTTTAATTATATTCTTTAATTATTATATTTATTATGTTCTTGCGTTGCTTCTATTTTTATTTTAACTATACGTGGTCCATGTTATTGCTATGATGCTATTATAACAATGATTACCCTGTGTTATGGGTATGATAATGTAATACTATGACTCATTACCAAAATCGAGCAATTACAATATAACTTATTCTATATATGTGCTATTTTAGGCATGCTATAACGTAACGATACTAGATACACGCTCTTACTCCATTGGATAATATGATTTCATTGAATTTATAATAATAGTTGATTTTAATATTATATTATATTTATTTCATTTAAATAATTTTATTAATTCTCTTTCACGTGAACTATATCCAGTTTATGATGCTACATGCATTGATAAAAATATTTACTAATACTAGA------------------------------------------------------------------------------------------------------------</ns2:sequence><ns2:name>KY699278.1_Leishmania_lainsoni_strain_MHOM/PE/91/LC2288_clone_LC2288_43_minicircle_kinetoplast,_complete_sequence</ns2:name></ns2:Sequence><ns2:Sequence dsseqid="sq1880" id="sq1879"><ns2:sequence>GTTACTGGTGGATAATGAGTGCATATTACTTTATCAAATTTATTTTAATTTTATAAAATTCCATAAAATTGGGGTTGAAATCCAACCACCCGACATGCCCTCAGGTAGGGGCGTTCTGCGAAAACGCAAAAATCGCATACAGAAACCCCGTTCAAAAATATGCCAAAAATCACGTTTTTTTCGACTTTGTGTTACGATTAGGGGTTGGTGTAATATAGTCCCCGCGCGCTCCCAGCCTGGGCTAGGTCCATCAAAAGTAGGCCTCTTAGAGGCTTGATTTTACAAAGTTAGACTATATTGACTTGAATTGGTTAATTGATGAATATAAAGTTGATAGATACGTAGATTGATGTTAATATTAGATTATTGTTAATATTATTATACATGTTTATCTCTATTCATACTTGTTATTATATCTTTAGCATTGCACTGGTTACTAGTATTGATTATAGCTGTACTCTATGTGGTACGTTGTTAGTGCTGTTCATAGTATACTCCTTACCTAAGGAGTCCCACATAACTAATATTAATATTAGTTGGGTGGGTATTAGCCTCATTATACACATAGTTTGATAAAGTTTAATAAAATTATAAAGATTGATGATAGAGTTAATATGACATTGAATTATATAGTTTATTATATGCTTTCACTTGAACTATGTTTATATTATTAATAAAATTAAATTTAACGTTAACAATATTATTACTCTAATGTGTTCTATATAAGCTATCATCGTTGATAAGAATATAATTTTATAAT--------------------------------------------------------------------------------------------------</ns2:sequence><ns2:name>KY699279.1_Leishmania_lainsoni_strain_MHOM/PE/91/LC2288_clone_LC2288_44_minicircle_kinetoplast,_complete_sequence</ns2:name></ns2:Sequence><ns2:Sequence dsseqid="sq1882" id="sq1881"><ns2:sequence>TGAAACTAGAGTTAGACTTAGCTATAATACTGGTGTTATTGTGTCTATATTTTTAAAATTATCCATAAAATGGCTATAAAATCCAACCACCCGACATGCCCTCAGGTAGGGGCGTTCTGCGAAAATGCAAAAATGGCATACAGAAACCCCGTTCAAAAATCCTCGAAAATTCGCTATTTTTTGGAAATTGTGCACGATTAGGGGTTGGTGTAATATAGTGGGCCGCGCTCCCCATCCTGGGCTAGGACCTTGGAAATATGGCCTCTAAGGGCTTATAAATTTAGAATTTAAAATAATTCATAATATAGACTTGATTATATAGCATTAGACGCTTTAATTATATATTTATTTGATTTAATTATAAAGTTGTGTCACTAGTAATGTTATTGTTGCTATACTTGTAATCATATTTTATAGTTTTAGTAATTTTATATAATTATTATTATACTCTATGTTTCTATTACGTTATGGTGTTGGCTGTATCAGTAACCACTCATTACCTCGATTTTCATATTATATATTAGTTGTAACTTGTTTTATTCTACTATTTTATCATAATATTACTATACTCCATACATCAATGTTATACATGCTATCTTTGACGATACTATACTTATAATTATAATACTATCTGTTCTTGTATCATATACTAACAATAATACTCGCTATATCATAACTTTATTTTAATATTTTGATTGTATAGTGTTGATGATGCTACATGACACGTTTAATATAACATAGTAATAGACG------------------------------------------------------------------------------------------------------------</ns2:sequence><ns2:name>KY699280.1_Leishmania_lainsoni_strain_MHOM/PE/91/LC2288_clone_LC2288_45_minicircle_kinetoplast,_complete_sequence</ns2:name></ns2:Sequence><ns2:Sequence dsseqid="sq1884" id="sq1883"><ns2:sequence>TTTAATTGATTTGAATTTAATATTTTATGTGCTACATAGATTTTAATTTTTGTCTATAATTTTATAAAATTGGGGTAATTTCCCAAACTGGGCGAGGGCCTCAGGTAGGGGCGTTCTGCGAAAACGCGATTTTGGCATACAGAAACCCCGTTCAAAAATTCGTCAAAAATGCCCATTTTTACGGGAGTGTGTTACGATTAGGGGTTGGTGTAATATAGTGGGCCGCGCTCCCCGATTCATGCTAGCAGGTCATAATATAGGCCTCTTAGAGGCTTAAAAATAAAATCTAACCTTAAAATGGAATGTTATGCTATAATTGAATTAATATTTCTAATAATAATAATTTTTATCTATATAGTTCCACGCTTATCTACTTGAATTAGTTTAACATTAGATTCATTATTATATTTTGATATTATACTCATTATATACTATTTTTATTTAAATAGTTTTTATGTATAACGCTGGTATGGTTATGCTGGTGTATAGCTTGGATAGTGCAAAATGGAGCAATTACAACTAATATTAATATATGTTATGTGGGTAATAAGACTATACTATATGGCATACACTTACATCTATAATACTATACCTTCGTTGCTATGATAACTATAATACGTTGTTACTATCAATTAATTTATTTTATTTAATACACATATTATATCTAACTCTATGTACTGCTTGCTCTTATTATGATAGATTTAATTGATATTGATAATAATGTTCTTGCTACGATACTAAATAAATTA-------------------------------------------------------------------------------------------------------------</ns2:sequence><ns2:name>KY699281.1_Leishmania_lainsoni_strain_MHOM/PE/91/LC2288_clone_LC2288_46_minicircle_kinetoplast,_complete_sequence</ns2:name></ns2:Sequence><ns2:Sequence dsseqid="sq1886" id="sq1885"><ns2:sequence>AAAATGATAATAATAATTTTCTTATTCAACGTTGTAATGCGTGTATTGCATCATTAGAATTTATAAAAATAGGGCAAAAATCCAACCACCCGACATGCCCTCAGGTAGGGGCGTTCTGCGAAATTCGAAAAATCGCATACAGAAACCCCGTTCAAAAATATGCCAAAAATCGTCATTTTTTCGAGAATGTGTTACGATTAGGGGTTGGTGTAATATAGTCCCCCGCGCGCCCCACTCCAGCTAGGATGCCTCATTATAGGCCTCTAAGAGGCTTGTTTTATGGTTGTTAAGCATAGTTTGGATATCAATTTTATTAACTAGTATTTCTCTTTTAAACTTCGCTTACATGTACTTGCATATTAATATTATAATGATGAAATTGATGATGCACTATGATATGACGTTGATAGTGTTATATTTATATCTTTGTTAATAATACTTATAATAATTTTAAAACTATGCTATACCATCACGTTATTATGTGTTCTCGCTACCATAACTCTATAGATACCCTCACAACTAATATATAAGTTATATTGTACTAGTATTACGCTAGTTTTTATATAAAGTTTATTAACTCAATCATAGCTATACTCTCGGGTATTATATCTTTATTATAATGATTTTAATTAATAATATTTTTATATTCTTTTAACTATCTTCGTTATTGCTTGCGACATACTTGATAAATATTTATAACTATGGTGTACTAGATGCGCTACTTGTGTTAGATAAAGTTTATTTAAACAATAAATTAAT---------------------------------------------------------------------------------------------------</ns2:sequence><ns2:name>KY699282.1_Leishmania_lainsoni_strain_MHOM/PE/91/LC2288_clone_LC2288_47_minicircle_kinetoplast,_complete_sequence</ns2:name></ns2:Sequence><ns2:Sequence dsseqid="sq1888" id="sq1887"><ns2:sequence>TATAATAATAATTATTTTTCAATTCGAGTGTTACTGGTGCCTAAGGACTCGAGTCATTACCCTCAAAAATGGGGTCAAAATCCAACCACCCGACATGCCTCTGGGTAGGGGCGTTCTGCGAAAATCGAAAAATGGCATACAGAAACCCCGTTCAAAAATATGCCAAAAATCGCTGTTTTTTCAACTTTGTGTTACGATTAGGGGTTGGTGTAATATAGTGGGGCGCGCATCCCAATTCGAGCTAGCTTCATCAAAAACAGGCCTCTTAGCCCGTATGATTTTGGATTCTAACGTTTTAGGCTTATGTTTTGATAATTGAATGTTTAAATTTAAATTTATAGTTAAAGTTTTGTTCTGGCTTGATTATGCGTGATAGACTTGATGATAATAAATAATTATTTAATAAAATTGATTATATTGATTATAGTAGAGTGTTATATAGTTATGCTAATTTTAATTTTATATAATGTTTCCCGTGCATCGTTATGGGTTGGTAATAGCTCCATATTATATTAGATATTAATTATATTCTATATTGGCTAATAATACCATCTTAGACCATACATTGACGTTGATGAGGTTAGCTACTATCATTACATAGCTTACATTGAATTAATGATTATATATTTTTATTATTTGAATACATTTACTATACTATTACATCACTTTAACTTTACTAATTGAACTAACCAGTGCTAGCTTATATGGTTTAGTTGTGTTATTTAAATTTATTAACACTAAGTTTATTT-------------------------------------------------------------------------------------------------------------</ns2:sequence><ns2:name>KY699283.1_Leishmania_lainsoni_strain_MHOM/PE/91/LC2288_clone_LC2288_48_minicircle_kinetoplast,_complete_sequence</ns2:name></ns2:Sequence><ns2:Sequence dsseqid="sq1890" id="sq1889"><ns2:sequence>TAATAAAATATAAAAATTTATAATACTGTTGTGTTTTGGGTAAGGAGTCGAGCTATTACCTCGTGAAAATGGGGATAAAATCCAACCACCCGACATGCCCTCAGGTAGGGGCGTTCTGCGAAAATCGATTTTTGGCATACAGAAACCCCGTTCAAAAATTCCCCGAAAATGACCATTTTTTCGACTTTGTGTTACGATTAGGGGTTGGTGTAATATAGTGGGCCGCGCTCCCCATCCTGGGCTAGCCTGCATAAAAGTAGGCCTCTTAGAGGCTTGATTTTGGAATTGAAACATAAGATTACATAAATTGAGTTTTGATGTTGAATTATAATAGAATTTAAATTGAATAGATTATGATGTTGATAAATATAACTATATTAATAATATAATTCGATTCTATACTTATTACTTGTTATTATTACATCTATTCTATCTATCTATGTGTATGCTAGAACAATAACGGTACTGGCACATGGTTATAGCTAGTATCATGATAATACTGGTTTCATATTAGTTGTAATATATATTGTATTGATATTTAGACATTATTACTATCATCTTAGGTCTATACTTACACTCTCACTTTATAATATTGAATTAACATTGAAACTATTTAACTATAACTATTTATTATTAACACTAATTATATTTTTATTTAATTTTATTTCTTTCCCTTTCGCTTGTTATGATACATGATGCACTGAGTTTGATTTAATGCTAGTTGTAATAATTTATTAAAA----------------------------------------------------------------------------------------------------------------------</ns2:sequence><ns2:name>KY699284.1_Leishmania_lainsoni_strain_MHOM/PE/91/LC2288_clone_LC2288_49_minicircle_kinetoplast,_complete_sequence</ns2:name></ns2:Sequence><ns2:Sequence dsseqid="sq1892" id="sq1891"><ns2:sequence>ATTATATTTTTAAAATTAAAACAATAATAGAGTTGTTATTGGTGTTATATGTCTTAGATTTTATAAAAAATAGCTATAATTCCCAAACTGGGCGAGGGCCTCAGGTAGGGGCGTTCTGCGAAATCGCGATTTTGGCATACAGAAACCCCGTTCAAAAATTCCCGAAAAATGCCTATTTTTTCGACTCCGTGCTACGATTAGGGGTTGGTGTAATATAGTGGGCCGCGCTCCCCATCCAGGGCTTCGATCTTGAAAATGAAGCCTCTCAGAGGCCTTATCTGCATGATGCTAGCTTAAATTGAATAATTATTATTAATAAATATAAAACTAGATTTAATTATAGCATTGCTTTGATATTAGATTGAATATATGTTCTTGCTTGATTAAAATATTTATAATGTTATATTAACTTTTATTATTTTATTGCATACATTTTAATAATATAATTATAATTTTGATTCAACGTTGCTCCGGGTATGGTGTTATTAGATGTTACCCCAAAATCATAGAATAAAGCAATATATAACTAATATGTGGGGTATTATTGTGCTATAAGATACCATACACTAGCTATAATTTTATAAACTATAATATTACATTGAATACACGTATACTATTATGATATTATAACATTGCTTTACTATTTAGTTTAAACATTTTAATCTACTTGATTTTATTTTCTATAGTAATGATTGTTTACATGGTGCATTGTTACGCGTGAGATACTAGATGATAGATGTA---------------------------------------------------------------------------------------------------------------------</ns2:sequence><ns2:name>KY699285.1_Leishmania_lainsoni_strain_MHOM/PE/91/LC2288_clone_LC2288_50_minicircle_kinetoplast,_complete_sequence</ns2:name></ns2:Sequence><ns2:Sequence dsseqid="sq1894" id="sq1893"><ns2:sequence>TTTTAAAAATAAAAATTATAGTAATACACCTGTGTTAGGCTTAGATAGAATTTATAAAATTATAAAAAAGTGGCATAAAATCGTACCACCCGACATGCCCTCAGGTAGGGGCGTTCTGCGAAAATCGATTTTTGGCATACAGAAACCCCGTTCAAAAATTGCCCGAAAAACGCGTTTTTTTCGCCTCCGTGTTACGATTAGGGGTTGGTGTAATATAGTGGGCCGCGCACCCCGCCCTGGGCTAGAGTTGATAAAATATGGCCTCTAAGGCCTTATGATTATGGATTTGGAATTAGAATTGAGAATAAACAGAATAAAGTTAAACATAGACTTGATATGAGTGTTATGGTTATATAGATTATCTATTTATATTAATATTATTTTATCTTCTCATTGTTCCGTTACCATGTTATTACTAGTATCTAACTTTATCTATGTGTATGATGATGGTGTAGTAATGGTATTGGTATACCACTCTATAGCTATATAATCACAGGGTTACCCCATAATATCAATTGTAACTAATATTAGATATGTAATGTATAGTATTGAGTATAGTAACTCTATTTTAATATCATCAATCTCGATACATCATCTACTATTTAAACTTTATTATACTATCTTATTGGCTTTGATATAACACTTGATAAACATTGAATTTATTTAAATACTTAATTATAATATAACGTTAATTGCACTAGAACTTTACATGGTTATTGTTACTCAATGTTATACTTGTGA---------------------------------------------------------------------------------------------------------------------</ns2:sequence><ns2:name>KY699286.1_Leishmania_lainsoni_strain_MHOM/PE/91/LC2288_clone_LC2288_51_minicircle_kinetoplast,_complete_sequence</ns2:name></ns2:Sequence><ns2:Sequence dsseqid="sq1896" id="sq1895"><ns2:sequence>AATTAATTTGAATATGTTTTTAATAAATTTAGCTAATGCGGTTTGATGTGTGTCTATAATTCCAAATTTTGGGGATAAAATCCAACCACCCGACATGCCTCTGGGTAGGGGCGTTCTGCGAAAATCGATTTTTGGCATACAGAAACCCCGTTCAAAAATTACCGGTTTTTGGCCATTTTTTCGAAAATGTGTTACGATTAGGGGTTGGTGTAATATAGGCGGGCGCGCTCCCCGAATTGGGCTAGCTCGTTGGATTATAGGCCTCTTAGAGGCTTAAAATTATAATTCTAGACTAAACTGGCTTATATGCATAATAGACTTGAATATTTAATTGGATGATGATAAATATTTCATTAGGGGTTCATGAACTTGTATTTGATGTGTATTATGTTCATGTAGATTTAGTATTTTTATTTTATTTAAACTTTTTCAATACTTTATCTATGTTGTTATGCTCGATGGTGGTCTATACCATGATGATGTCGTATTAGCCTCGTAATAGGAGGTATTATTAGTTACAACTAGTTATATATTAGAATATCGGGTATTACCATCATAATTTTAATAATACTATGGTTAGAGCGTGGACTATACTATAATAAACTAACATGGGATGTTGAATGATACTAATAACAATATTTATATTATAACTTTATGTATTGTTTGTATTACATCTAAAATTTATAAACTAGCCCCTAATGAATTTAAACATTGGAGTGTTACGTGCATATAGTTTTGAATTAGACTAATGA----------------------------------------------------------------------------------------------------------</ns2:sequence><ns2:name>KY699287.1_Leishmania_lainsoni_strain_MHOM/PE/91/LC2288_clone_LC2288_52_minicircle_kinetoplast,_complete_sequence</ns2:name></ns2:Sequence><ns2:Sequence dsseqid="sq1898" id="sq1897"><ns2:sequence>TATAATTTTATAAATTTAGTATTACATCGAGGTGTTACTGCGTTGATAACTTTATAATTTTCAAAAAATAGTGTCTAAAATCCAACCACCCGACATGCCTCTGGGTAGGGGCGTTCTGCGAAATTCGATTTTTGGCATACAGAAACCCCGTTCAAAAATTCAGCAAAATTGGGCATTTTTTCGACTTTGTGTTACGATTAGGGGTTGGTGTAATATAGTGGGCCGCGCTCCCCATCCAGGGCTAGGACCTTGGAAAGTAGGCCTCTTAGAGGCTTCATTTTTAATATTTAAGCTTGAATTCACAATCTAATAAATAATAGTTATAATATATTTAAATTCTAGTCAATACACTTGTTTAATTAATGCTATACTAGTTTTATTATAGCTAGTAATGTTTATGTGTAGTTAATATTATTATTTTATACTTGTTCTATTTAATATACTCGTTCTATATCATCTCATTGCGATACTTGGTTATACTTCAATGATAGTGCTATTATGGTGTAGATAGTGCCACAACTAATATATAACATATATTGGGGCTAATATGGCCTTGATTATGGGGTAAGGGTAAGGCTATGATAACGTTATAAATTTATAATACTATTTTATACTTATTGATTTTAATAACTTTATATCTTATGAATTTATTATTGTTTTATTAATATCAAGTTCTCGCAATACTATATACTAATGATAGTACTGATTAGACACTGTTATGCTTGTATTATACTTTAATGTTGCTGAGATAAACCATAAA--------------------------------------------------------------------------------------------------</ns2:sequence><ns2:name>KY699288.1_Leishmania_lainsoni_strain_MHOM/PE/91/LC2288_clone_LC2288_53_minicircle_kinetoplast,_complete_sequence</ns2:name></ns2:Sequence><ns2:Sequence dsseqid="sq1900" id="sq1899"><ns2:sequence>TTTTATGATAAGCTAAAGTTAGTATTACTCGGGTATTATGTCGCTAATGATTCTATAAATTTTATAAAAATGGGGTAATTTCCCAAACTGGGCGAGGGCCTCAGGTAGGGGCGTTCTGCGAAAATCGAAAAATCGCATACAGAAACCCCGTTCAAAAATATGCCAAAAATCGTCATTTTTTCGAGAATGTGTTACGATTAGGGGTTGGTGTAATATAGTGGGCCGCGCTCCCCGATTCATGCTAGGATGCCACGAAACAGGCCTCTAGACCCGTATGTTTTATGGTCTCTAGAGTTTAAACTTAAATTAAACATTTATAATGAATAATTATTTTGATTTAGAAATTTATATGCTCTTTGTTATCATTATATTTAATTTTAAGATTAGATTTAAATATTTTTATTATATAGTTATTATAGTGTTTCCCTGTTCTATTCAATGATAATAATATTGTTACTATTAAACTATAGCTGTACCGTTGTATGGTTATGATGGTAATAGGGATACTCTCCCTTTAATATCAGAATAAGTTATGTTATATGGGTAATGAGTAACTCTATAACTTTACACGTTAATGATACTATACTTTCAATGTTACATGTATTACACTTGATATAGATACAGTTTTAATATTACTGTACTTATAATTATAGTACATATAGCTTTACTACACTTTATACTATTTCATTCTAACCTTGATGTTACTATGATGTCTGTGCCGTGTTATATCTATATCATGTATTAAATTAA------------------------------------------------------------------------------------------------------------</ns2:sequence><ns2:name>KY699289.1_Leishmania_lainsoni_strain_MHOM/PE/91/LC2288_clone_LC2288_54_minicircle_kinetoplast,_complete_sequence</ns2:name></ns2:Sequence><ns2:Sequence dsseqid="sq1902" id="sq1901"><ns2:sequence>CTAATAGCTCTGTTATAGGTGTTACTATGTTTATTGTTTTTAATCTTTGCATCAATAAAATTCATAAAAATGGGTATAATTCCCAAACTGGGCGAGGGCCTCAGGTAGGGGCGTTCTGCGAAAACGCAAAAATGGCATACAGAAACCCCGTTCAAAAATCCCCCAAAAATCGCTATTTTTTCGACTCCGTGCTACGATTAGGGGTTGGTGTAATATAGTGGGCCGCGCTCCCCATTTTGAGCTAGGTCGTATAAATATAGGCCTCTTAGAGGCTTCATTTTTAAATTTTAACTTTTTATTTTAGTTTTTAATATTTAAAGTGATTGAATGATATTAAATTATAAAATTGGATTGGATATGGAACTTGCATTGAGAAGATAACGATATAAATATATTTAATGAAGTTGTTATATCATTTTATCATCATTGACTATTATTAATAATTTTAAACTATAGCATTGCCCTGGTTATGGGTATACTATCATATGATACTGGGTCAATACTAGACCATACCAACTAATATATAACTTATTCTGTATATGTGGGGATAATACTATATTATAACGTTATAACACTAGCCTTACACTAGCTCCATACTATAATAATAATTTAATACGATGATAGAGTTTGAATATTGGTATACATTAATTTAAATAATATATTTATTTCTTACCATTCAATTTAATTATATGCTACTCGTGTTATGATATTGATTGATACTAGCGCATGTTACATGATATTACTAATAATAGCCC-------------------------------------------------------------------------------------------------------</ns2:sequence><ns2:name>KY699290.1_Leishmania_lainsoni_strain_MHOM/PE/91/LC2288_clone_LC2288_55_minicircle_kinetoplast,_complete_sequence</ns2:name></ns2:Sequence><ns2:Sequence dsseqid="sq1904" id="sq1903"><ns2:sequence>TAAAATTTATTTTAATGTTTCATAATAATTTCGTTATGCTGTCTATGATGTTCGATAAAATATCAAAAATTGGGGATAATTCCCAAACTGGGCGAGGGCCTCAGGTAGGGGCGTTCTGCGAAAACGCGTTTTTGGCATACAGAAACCCCGTTCAAAAATTCGTCAAAAATGGCCATTTTTACGGGAGTGTGTTACGATTAGGGGTTGGTGTAATATAGTCCCCGCGGCACACACTCTTGGGCTAGCCCTCGTAAAAGTAGGCCTCTTAGAGGCTTGTTTTTATAATTCTAAAACTATACACTAATAAATCACTATTAGATGGTTATTATGATGTTATATTATTTTATTTTTAATATTGTTTCTAATTTTATTTATATTCATTGCTTACTCTAGTTAATTTTATTTATTATGTTTCGTTGTTCTAGATTATGTTCATGTTCATTGATATAGCTATGAATGTGGTTGTATTACATGGATGATGCTGGTATTATGCTCCATATGGAAATAATAGCAATTGTAACTTATTCTGTACTAATATCATACTCGTTATAACACTATTCTATCTACTACACTATCCTAACACTAGACATGATATTATTATATAACTCTATCGTTGTATGTGCATGATAAACAATATGATATTAATAAATTTAATGATAACGTTATTATGCCTAGTAAACTTTTAAAATCTTTTTATTAAATCTTCATATGCTAGTTGAGTTTATATTTTAATTAATAA-----------------------------------------------------------------------------------------------------------------------</ns2:sequence><ns2:name>KY699291.1_Leishmania_lainsoni_strain_MHOM/PE/91/LC2288_clone_LC2288_56_minicircle_kinetoplast,_complete_sequence</ns2:name></ns2:Sequence><ns2:Sequence dsseqid="sq1906" id="sq1905"><ns2:sequence>ATAACATGTCTTATTAACGTTGTTATGAGTTGAGTTTAATTTTATTGAATTTATTAATTTTATCAAAAAAGTGGCTCAAAATCGTACCACCCGACATGCCCTCAGGTAGGGGCGTTCTGCGAAATCGCGATTTTGGCATACAGAAACCCCGTTCAAAAATTCCCGAAAAATCGCTATTTTTTGGATTTCGTGCACGATTAGGGGTTGGTGTAATATAGTCGGGGGTGCACACCAGCTTGGGCTAGGATTGGATAATATAGGCCTCTTAGAGGCTTTAAATTTAAAATTTAGCTTAAATAGGAGGGTATTGCTATCATATGAGTTATATTGAATGATATTAATATTATATTTGTAATGTTACATCTATTTACTCTACTTCCATGTTAATAATACTAGTAGCTCTATAGTACTGGTGTTAGTATGTAACTAGCATGTATGTTTATGTAATATTATGATGTTATCTATCTCATGGGTCTATATAATGATTCATTGGCTAGATAATACTAAATTTCCCTTTTATAACTTGTTTTATATCATATTTAGACGTTATTTTACTGGTTATCTCTATGACACTGGACACGATGCCATACTTATACATTGGATGATGAGTTAGATGATAATAATAGTTCATGTTTATAATTATATAATAATATCTTTATAATAATAAATATAAATAATGTTTTCTATTCTCTATCGTTACCTGCTATACTTATTCAATCAATATTATTAATAAGAATAAA----------------------------------------------------------------------------------------------------------------------</ns2:sequence><ns2:name>KY699292.1_Leishmania_lainsoni_strain_MHOM/PE/91/LC2288_clone_LC2288_57_minicircle_kinetoplast,_complete_sequence</ns2:name></ns2:Sequence><ns2:Sequence dsseqid="sq1908" id="sq1907"><ns2:sequence>ATATTAACACTGTATGCGCTGATAGACACTAACTTTATTTTTAAAAATAATTATTAAAATTCTAAAAATATCGTCAAAAATCCAACCACCCGACATGCCTCTGGGTAGGGGCGTTCTGCGAAAATCGAATTTTGGCATACAGAAACCCCGTTCAAAAATTAGCCGATTTTGGCCTTTTTTTCGAGTTTGTGTTACGATTAGGGGTTGGTGTAATATAGTGGGGCGCGCTCCCGGATTTGGGCTAGCTCCTATAAATATAGGCCTCTTAGAGGCTTGATTATGCAGGTTTAGATTGAATCTATAAAATTAAATTTAAATGAGATTATTATATTAATATTTTAATTATTTAATAGTTATAATTATATTTTTAATAATAAGCTGCTCTATGTTAGTAGCATTTAGTTTTACTAGTCTATACTCTCTATTATCGCTAACTTTATCTAATACTACCTGGTTATGCTGGGTAATACGTGGTTATACGTGTATTATACTCCATACCTCGAATTTGGCCTAATATAACTAATATATAATATAAGTTAGGGGTATTTTATACTATAACGTTGATGATACTAGACACTATAACTTTCTTGATAATAATACTATTCAATGCACTGGTTATCGTTACTATGCTGTACTATTTTAAATGATACTAGTACTCTTACTTTATAAATTTAATATCTTCTTTGCTTCTTACTCACTATTAACTCATCTCTATGTTTGATGTTATTAATATGCATTAGTAATGAGTCT------------------------------------------------------------------------------------------------------------</ns2:sequence><ns2:name>KY699293.1_Leishmania_lainsoni_strain_MHOM/PE/91/LC2288_clone_LC2288_58_minicircle_kinetoplast,_complete_sequence</ns2:name></ns2:Sequence><ns2:Sequence dsseqid="sq1910" id="sq1909"><ns2:sequence>TTATATGCTTGATAAAATTTTATTTAACGTGATGTTACTGTTGTTTAACTTTTATAAATTTGGTAAAAAGTGGGTCAAAATCGTAGCACCCGACATGCCCTCAGGTAGGGGCGTTCTGCGAAAATCGAAAAATGGCATACAGAAACCCCGTTCAAAAATATGCCAAAAATCGACGTTTTTTCAACTTTGTGTTACGATTAGGGGTTGGTGTAATATAGTGGGCCGCGCTCCCCGATTCAGGCTAGCTATCCATAAAAGTGGCCTCTTAGAGGCTTAGATTTTAAAACTAACGCTGTTATGGGGTGAAATAGATGATATGGGAATAATAAAATAAAACTATAGCTAGATAACGCACTGGTATCATTATTGTTATGGTAGATGAAGTTATATTTATATTTTATTTAATAATTTATATCTATATAGTTCCATGCTACGTTGTTATTATATACTATCTAGGGCTATGCTCAATGCTCATGGTATTAGGCTGTAACACGTGGATATTGGTATAACTTATTCTACATATATATTAGTATCCCTCTATTATACGTTATAATACGATGTCTTGGCATAGCTCAATGATTATATACTCTCACACCTCTTTGATGTAATTATTATAAATTAAATTTAATTAAATGATTTTATATTGAATCAATAACGTTACTTGTGGTGCTAGCTATAACATTTAATTTTATATTTATAGAATTTAATTTAATTGAACTTATTCGTTACATGAAATTAT-----------------------------------------------------------------------------------------------------------------------</ns2:sequence><ns2:name>KY699294.1_Leishmania_lainsoni_strain_MHOM/PE/91/LC2288_clone_LC2288_59_minicircle_kinetoplast,_complete_sequence</ns2:name></ns2:Sequence><ns2:Sequence dsseqid="sq1912" id="sq1911"><ns2:sequence>ATAAAATTTATGTAATAGGCTTATAACACTGTCTTATGGTGTTAAATAATTTTATAAATTTAGCAAAAATCAGCTAAAAATCGTAGCACCCGACATGCCCTCAGGTAGGGGCGTTCTGCGAAAATCGATTTTTGGCATACAGAAACCCCGTTCAAAAATTACCGGTTTTTGGCCATTTTTTCGGAAATGTGTTACGATTAGGGGTTGGTGTAATATAGTGGGCCGCGCTCCCCGAATTGGGCTAGCTCCTCGTAAAAGTGGCCTCTAAGGCCTTATGATTATGGAATTGAATGCTATTCTTGAATATAAATTATTTATGTTATAATAAACATTAAATTTAGTTATATCTATGACATTGCTCTAACGTGTTACATGTTTTTATTTATAATAATCTTTTTAATTCAATGTTATAATTTTATAGTAACGATGTGTTACCATCAATGCTATAACTAGGGCTATTGATTAGCTCTACTATACATGGGATGGTGGTATAAGAGCATCATTCTGATATAGAATATATTCTATATTAGATATGATAGTACTGGCTTGCTATCATTACCATCTTATAGAGTAACACATACACTTACCATCGTAATACTTATAATTATAATGTTACTGGGTGTTGATATTACTATATGTACTCGTATTATACCTTAACACTAATTATATAATTATTAATATCTACATTCATGATAATAACTCTCTGCGCTTTTATATGCATCTATTAGCTTTAACTATATA---------------------------------------------------------------------------------------------------------------------</ns2:sequence><ns2:name>KY699295.1_Leishmania_lainsoni_strain_MHOM/PE/91/LC2288_clone_LC2288_60_minicircle_kinetoplast,_complete_sequence</ns2:name></ns2:Sequence><ns2:Sequence dsseqid="sq1914" id="sq1913"><ns2:sequence>ATAATAAAGCTCTATTAGAGGCGTTATAATGTCTATCATGTTTTTATATTTTTAATAAATTCGTCAAAAATGGCTATAATTCCCAAACTGGGCGAGGGCCTCAGGTAGGGGCGTTCTGCGAAATCGCGATTTTGGCATACAGAAACCCCGTTCAAAAATTCCTGAAAAATGCCTATTTTTTCGCCTCCGTGTTACGATTAGGGGTTGGTGTAATATAGTGGGGCGCGCTCCCCGATTTGGGCTAGCTCCTCACAAAACTGGCCTCTAAGGCCTTATAAAATTAGAATTGAGTTTATTATGCGCATATTTGATTATAAACTTAAATATATATTTGCTCTGTCTTATTACTTGCATCATCGATATTATATTTTATTGATTAGAAATAAATTTAATTATAGCATTGACGTTGTATTAGCTGTTCGATGTAATGATATTATTTTATAACTATAATGTGCTCGTGCCATGGTTATAACGTTATGATGCTGGGTAACGATATGGATACAATATGATATTAATTGCCTTTTATTCTATATTAGTATTAGGTCTTATGATACACCATCATTATGATAGTATAACACTGGCTACTCTATCCTCACGTTACATTCATTGATATATAATTAAAATGAATTTATATAATTAACACTTTGATGATATTATACTTGATAGTTATATAACTTTGATCTAGCTTACCTTACATTGATAGTGTTGTTGTGAGTTTGAATTATAAATATTATTTTTGATA--------------------------------------------------------------------------------------------------------------------</ns2:sequence><ns2:name>KY699296.1_Leishmania_lainsoni_strain_MHOM/PE/91/LC2288_clone_LC2288_61_minicircle_kinetoplast,_complete_sequence</ns2:name></ns2:Sequence><ns2:Sequence dsseqid="sq1916" id="sq1915"><ns2:sequence>ATATTAACGCTGTATGCTGTGTTAGACATTATTTTATTTTTATGAATTTAATATTAAAATCTCAAAAATAGGGGTCCAAATCCAACCACCCGACATGCCCTCAGGTAGGGGCGTTCTGCGAAATTCGAATTTTGGCATACAGAAACCCCGTTCAAAAAATGCCCGAAAATCGCGTTTTTTTCGCCTCCGTGTTACGATTAGGGGTTGGTGTAATATAGTGGGCCGCGCTCCCCATCCAGGGCTAGGACGTATAAATATAGGCCTCTTAGAGGCTTGATTATGCAGATTCTAAATTAAAATGAGATAAATAAATTTATTTGGAATAATGATATGATATTTAATAGATTGGATGGTTATATTGAATATTGATTGATGTTAGATTATATTTTAGTTTTAATTATTTATATTTTTATATTTAGCGTTTCATGTCTATCATTGGCTAGTGTTATCGTTGTAATGCTATGCTATCCCTATGATGGAGTTATAATACTAGATAGACCATACTCCCCATAATATAACTAATATATAATATAAGTTGTGGCTATTTTATACTATTTCAATGATAATACCTGGTCCATACTCATAGCTCTATCTACATACTATTACTATACTAGATGATGGTAGACGATGAACTATATTGAATAATAATATTACTGTTGTTATATAACTTTACTATTCTTTTTATTCTTTATTTATCATTAACTCACCTCTATGCTTGATGATAGCATTGATTAATAGATAAAATTTT--------------------------------------------------------------------------------------------------------------</ns2:sequence><ns2:name>KY699297.1_Leishmania_lainsoni_strain_MHOM/PE/91/LC2288_clone_LC2288_62_minicircle_kinetoplast,_complete_sequence</ns2:name></ns2:Sequence><ns2:Sequence dsseqid="sq1918" id="sq1917"><ns2:sequence>AATGCGTTGTAATACTAGGGTAATGAGTGTTATGCCTTACTGCATTATGAATTCATAAAATATTAAAAATATCGATAATTTCCCAAACTGGGCGAGGGCCTCAGGTAGGGGCGTTCTGCGAAATCGCGTTTTTGGCATACAGAAACCCCGTTCAAAAATTCGTCAAAAATGCCCATTTTTACGGGAGTGTGTTACGATTAGGGGTTGGTGTAATATAGTGGGCCGCGCACCCCGCCTTGGGCTAGGACCTTGGAAACATGGCCTCTAAGGCCTTATAAATTTAGAGTTTTATGTTTTCTTGATAAACAATTTATATATTAACTTTATCTTTGCTTTTTCTCTATAATAGCACTGGTTATATGTATGATGTTGCATTAATATGTGCATTGATTATAATATTTTAAATGTATATGATGTTTATGTGTACTATTTTATAATATTAGATGATAGTATAGCTATGTGTTACGATGCTATGGGTTAGCACGTGATAATGCTAGAATACCCCTCCAACTGCTTTATAACTTGTTTAATATTGATATTTTTGATAATAACGCTAATAACATTGACGATAACGTTGATATACTATCATTGAATTATTGGTTAGATAAAATAATAGAATAATATAAAATTAATACACATAGAGTTATTAACGTTAGCATACATATACTTATAATTAAAGATAATGATTCTACTAACTTGCCTTGAGTATTATACTATTAACATTAATGCTATTAGAGGGGT---------------------------------------------------------------------------------------------------------------------</ns2:sequence><ns2:name>KY699298.1_Leishmania_lainsoni_strain_MHOM/PE/91/LC2288_clone_LC2288_63_minicircle_kinetoplast,_complete_sequence</ns2:name></ns2:Sequence><ns2:Sequence dsseqid="sq1920" id="sq1919"><ns2:sequence>ACTTTATTTAAATAATATTTTTAATAAATGTGGTTCCTATGCTGCACCTCTCGACAATAATTATTAAAATTGGGATAAATTCCCAAACTGGGCGAGGGCCTCAGGTAGGGGCGTTCTGCGAAATCGCGATTTTGGCATACAGAAACCCCGTTCAAAAAATTGCCAAAAATGCCCATTTTTACGGGAGTGTGTTACGATTAGGGGTTGGTGTAATATAGTGGGCCGCGCTCCCCATCCTAGGCTAGCTTGGTGGAAACTAGGCCTCTAAGAGGCTTGAATTTATAATTTAAGATGGAATTGGAATATAATCTTTTTAATGTTAAATAATAGTTTGGATTTAATAATAAGATCCATTTAAGGGTCTAAACTATATAATTATAATGATACATGTGTGCTTCGTTGTAATAGTTTATTTATATTTATTATTTAATTAGATTTTATCAATGTTATAGTATACGTTACCGTGTCTTACCATGGTTATACTCCATTAGCCTCGTAATAGGTCCAAATACTAGTTACAACTTGTTTTATATTGTAATATTTAATAATACCTCCATAATTTTAATAATATAGTGGTTAGAGCATACACCATACTCGATCTATTACCATGCTATACTATAATTGATACTATTACGTTACTGGGTATATAATTACATGTATTGATATTGTTTCATTTAAATATTATACAATAGCCCCTCATGGAACTATACAATGAGATTAGATGTTAGTATTGTTATGATAAACATTAATTA----------------------------------------------------------------------------------------------------------</ns2:sequence><ns2:name>KY699299.1_Leishmania_lainsoni_strain_MHOM/PE/91/LC2288_clone_LC2288_64_minicircle_kinetoplast,_complete_sequence</ns2:name></ns2:Sequence><ns2:Sequence dsseqid="sq1922" id="sq1921"><ns2:sequence>AACTAAACTTAAAAATATTTTAACTATAGTGATGTTATGGGTAAGGAGTCGAGGTAATACTACGTGAAAATGGGTCAAAATCCAACCACCCGACATGCCCTCAGGTAGGGGCGTTCTGCGAAATTCGATTTTTGGCATACAGAAACCCCGTTCAAAAATTAGCCGAAAATGCCCATTTTTTCGAGAATGTGTTACGATTAGGGGTTGGTGTAATATAGTGGGCCGCGCTCCCGGATTCATGCTAGCCTCGTGCGAAACTGGCCTCTAAGGCCTTATAATTTTATAATTTCAACCTTATTATGGTGTTTGATGAATTGAACTGATATAATTAAATTTTATAAAGCATGTTGTTGTATGTGCATTGAGATACTTGTATAGATTTAGTTTATTCTATAATTATATTATTTAATGTTCTTGCTTGTCTTATAACTATACTATTGTTACTCATTACTTGAACACGTGCTATACATGTAACCCTATTATGGGCATGATAATACTACCAAGTACATATTAATATTAATTACAATTGCTATTATGGGGTAAGGAGTGGGACTATAACCATACTCCAGCGTATTAGCTATTATTTAACGTTGTTACTCCGTTATAACTTTAAAAGTTTTATTAACAATATAATATCTTTTTATTAATTTTATTTACTCTCTGTGCTAAGCTAGTTCTAGTAGTTAGAGCATCGCTTTGATATAATAATAGTTCTGTTTCAATAATAAATATTATATTCA----------------------------------------------------------------------------------------------------------------------</ns2:sequence><ns2:name>KY699300.1_Leishmania_lainsoni_strain_MHOM/PE/91/LC2288_clone_LC2288_65_minicircle_kinetoplast,_complete_sequence</ns2:name></ns2:Sequence><ns2:Sequence dsseqid="sq1924" id="sq1923"><ns2:sequence>GATGTCATTAGTGAATTTATTTAATAATTATTTTTATTCTTTATCAATCTTTATTAATTTTCTCAAATTTCGCTATAAAATCCAACCACCCGACATGCCCTCAGGTAGGGGCGTTCTGCGAAAACCGGATTTTGGCATACAGAAACCCCGTTCAAAAATTCCCCAAAAATCGCTATTTTTTCGAGTTTGTGTTACGATTAGGGGTTGGTGTAATATAGTGGGCCGCGCTCCCCATCCAGGGCTAGGATTATAAATTTAGGCCTCTAAGAGGCTTGTTTCTCGCGTGTTAAGCTTGATTTGACAATAATTATTTTTAATATAAGATTTGCTTTTCTTTATTTAAATAATTGATAAAATAAACTATCTAGATGGATATTATTAGAGTGTTGTTTATAATTTTATTATTATGATCATCGTTTTGATTTTATTAAATTATTATTATTGATTTTAATTCAATGCATACGATTGATGGATGTGGATAATGATACCATAGGGTTACTAGCCTCGAGTAGATACTAATATATATTGCCTTTTGTTTGATATTAGCTAGTTTAGACCTAATACTACATAGTTAGACCATACTCACACTATCCATGCTATTACATTGATTCAATTCGATACATGATAATAACTTTATAATGTTGTTACTATCCAATGCATATTTAAATATTTATTATACTCGTGTTCTATACTTGCATGGTTCACGTTGATAATACTAAGCCTTTGTGATGATATACTAGTATGTGTTTAGAT---------------------------------------------------------------------------------------------------------</ns2:sequence><ns2:name>KY699301.1_Leishmania_lainsoni_strain_MHOM/PE/91/LC2288_clone_LC2288_66_minicircle_kinetoplast,_complete_sequence</ns2:name></ns2:Sequence><ns2:Sequence dsseqid="sq1926" id="sq1925"><ns2:sequence>TGTTTTATCTCTAATAAATATTTAATTTAAATTAATCTTTTTCAAATTTTATTAATGATGTGTCAAAAATGGGGTCAAAATCGTAGCACCCGACATGCCCTCAGGTAGGGGCGTTCTGCGAAAATCGATTTTTGGCATACAGAAACCCCGTTCAAAAATTCCCCAAAAATGCCCGTTTTTTCAACTTTGTGTTACGATTAGGGGTTGGTGTAATATAGTCCCCGCGCGCCCCACCTCGAGCTAGGATAGATAAAACTAAGCCTCTTAGAGGCCTTATTCTCGCGTGTTACATGCTTTTTGGATATAAAAATAATTCAATATAAAATTAACATTAGTTTTATTATATGCATCACTATTCTAGATTATATAGTTTAGTTTTAAATATTTAATTTTAATTTTAGTGTGTTATTATGCTATACATTGACTCTATCTATGTTCATGGTTGGATAATTATAACTATACTCGCTATAATGATAGTGGGTATGGATATGGGCTAATACCTGGGATACTCAATATATAACTTGTTTAATATATAATATGTCACTATTACTATCATTAGCTTACATGAACATTGAGCTCATAATACACTATCTTATACTTGGTAATATTGACATTGAATTAGATAAAATATTATTGTTATAGTATTTAATAACTATATTTACTTTATTAATAATTCATTTTTATATATACCTCTTATGCTGTGTTACATTGACGAGTGGTTAGCATTGGTTTGATAATAAATTTATATTT------------------------------------------------------------------------------------------------------------</ns2:sequence><ns2:name>KY699302.1_Leishmania_lainsoni_strain_MHOM/PE/91/LC2288_clone_LC2288_67_minicircle_kinetoplast,_complete_sequence</ns2:name></ns2:Sequence><ns2:Sequence dsseqid="sq1928" id="sq1927"><ns2:sequence>AAAAATAATTTATAAGGTGTGGTATTATGCTGGATAATAATTTTAACTTTGATCTATAATTTCAAAAATATGGGATAAAATCCAACCACCCGACATGCCTCTGGGTAGGGGCGTTCTGCGAAAATCGATTTTTGGCATACAGAAACCCCGTTCAAAAATTCCTCAAAAATGCCCATTTTTTCAACTTTGTGTTACGATTAGGGGTTGGTGTAATATAGTGGGCCGCGCTCCCCGATTCATGCTAGCTCCTCGTAAAAGTGGCCTCTAAGGGCTTATAGTTTTGAGTTTGAAGCTAAATTGACGATATAGACTTGATAATCATATTTAATATTAAAATATTTATAACATAGAGTTGTTATACGTGTTACATATGATTAATATTATTATTATTTAGACTCTATACATGTTCCCTTCTATTTTATTATCTTAATCAATTCAATGCATACATGGAGTTGGTTGTGTATATGCTCCTCTATCTATGTATACCATCTATCTTACCCTAATACTAGGATATTCTAATATAAATAGCAATTAGGCTTATATTATGGTATTATGGCTATAACTTTATCTAAAACTTTATACATACTTGACCTTGATGCTATATTTATAACTCTATGATCACGTGTTATTGATATGCATGTTCATTGATAGATATGATTATTTTGATTACCATAATATTATTATTCTCGTGTTAAACTTTTATTTAATAATTTTAATTACTAGTGCGACGCTATAAATAAAAATAAAAT-------------------------------------------------------------------------------------------------------------</ns2:sequence><ns2:name>KY699303.1_Leishmania_lainsoni_strain_MHOM/PE/91/LC2288_clone_LC2288_68_minicircle_kinetoplast,_complete_sequence</ns2:name></ns2:Sequence><ns2:Sequence dsseqid="sq1930" id="sq1929"><ns2:sequence>TTAAAATAATAATTAAAGCTTGTCTTAGCGGTGTTATGATGTCTATGATTATTAAAATTTATTCAAAAATCGGCATAAAATCGTAGCACCCGACATGCCCTCAGGTAGGGGCGTTCTGCGAAAATCGAAAAATGGCATACAGAAACCCCGTTCAAAAATCCCCCAAAAATCGCGTTTTTTTCGCCTCCGTGTTACGATTAGGGGTTGGTGTAATATAGTGGGCCGCGCTCCCCATCCAGGGCTAGGAGGTTGCATTATAGGCCTCTTAGAGGCTTTAAAATTGGAATTGAAATATAATTTGGAATATAACTTGATAATGACATTAGATTTGATATGATAGTTGTTAATAATAGAATTTAATTTATTGATTTAATATAGTTTTAATTATTATTAATTATTTATATATTTTAATTTTAATCTAGCTTGTTCGTGGTCGTTATGGCATTGAACCTGTATCATAGTTATCATAGCTTATACCTCTCCATGGTTATACGTTAGATGCTCGATAATAGAATATAACTTATATTTATATTAGTTATGGGTGTATTAGGTATTATTACTAACACTATCATCATACTCGCTACATACTCTATACTATCCACGCTGGTACTAGTAATGATACTATTGAATTGATAATGATAAAGTTTTATAATGTTGTAATACTATTAAATCTTTTATCTATAAATATAATTTTATTTCTCTCCTCTTCCTTTTATAATCTGTGTTTACTTTATCTAATAACACTCAATA------------------------------------------------------------------------------------------------------------</ns2:sequence><ns2:name>KY699304.1_Leishmania_lainsoni_strain_MHOM/PE/91/LC2288_clone_LC2288_69_minicircle_kinetoplast,_complete_sequence</ns2:name></ns2:Sequence><ns2:Sequence dsseqid="sq1932" id="sq1931"><ns2:sequence>TATAGGGTAACCATTACACTGTGTTACTCGTGTATTACATCGTCTATAATTTAATAAAATCTTAAAAATACGGGTTAAAATCCAACCACCCGACATGCCCTCAGGTAGGGGCGTTCTGCGAAATCGCGATTTTGGCATACAGAAACCCCGTTCAAAAATTCCCCAAAAATGCCCATTTTTTCGACTTCGTGTTACGATTAGGGGTTGGTGTAATATAGTGGGCCGCGCTCACGGATTCATGCTAGGTCGTTGCGAAACAAGCCTCTAGACCCTTATGTTTTTATGTTTCTAGAATTTAAGACTTTAATTAGACTATTAGCTTATTAATTTTATTTATTTTAGATTATAATGTGGCATTGATTTAAGCATGACATTGATTAATAGATAGACTTGGTAGTTAATAAGTTTATAGTTAGGATTATTATAATATTTTATTAATTAACTTTATTCCAAACGTTGATATACTGCATCTACACCGCTGTGTTACTATAGTGGTAATAGGGATAGTCTCCCTTTAATATGTGAATAAGTTGTAATATATGGGTTTTGACTAGATACATAACTATAGACATTAACCTTACTATGCTGACGTAGATACATACAATGATAATAGTATTGATAGAGTTATAATATTATGATTATTAATTTTAATGTTAATATAATTCTACTATACTCTATACTATTCCACTCTAACTTTGATTATATGCTCTTACCTGTATTGTGTGATAATACTAACATGTAATACTCTAAC-----------------------------------------------------------------------------------------------------------</ns2:sequence><ns2:name>KY699305.1_Leishmania_lainsoni_strain_MHOM/PE/91/LC2288_clone_LC2288_70_minicircle_kinetoplast,_complete_sequence</ns2:name></ns2:Sequence><ns2:Sequence dsseqid="sq1934" id="sq1933"><ns2:sequence>AAACTAAATTTAAATTTTATCTAACAATATTTTATTATGCTTCTTCCGATTTTAATAAAACTTCAAAAAATGGCTATAATTCCCAAACTGGGCGAGGGCCTCAGGTAGGGGCGTTCTGCGAAATCGCGATTTTGGCATACAGAAACCCCGTTCAAAAATTCAGCAAAAATGCCCATTTTTTCGGGAACGTGTTACGATTAGGGGTTGGTGTAATATAGTGGGCCGCGCTCCCCGACTCGGGCTAGGATGGCATAAGATAGGCCTCTTAGAGGCTTGATTTTAAAATTCTAGCTAAACACTAACTAATAATATGATAATTGATATAAACAATGCTGATGTTAAATGTATTCATTAGATTTATAATATGGTATTGTAATGCTATCGTCTCTATACTTGTTTATTTCATTTTAAATTTATTAATTTTATTATTGATATTGCTAACACACCATCGTTATACTATGACTATGTTCTCGCTACGTTGTTACCATGGTTATACTAGCTCTGAGGCTACAATATAACTTCTCTTTAATATTAAACTAGTATGATGTCTATTATAATACTATTCAACGCTACAACTCCATACTAACACATGATAGAGTTATTATACTCTTTGATGATGTAATAGTTTATATGTATTCAATCAATAATAATATTTTAAATTTATACTTTATAGTTTCTCTCGATGCATTGACGTTTTATGATGCAATGAATTTATAATTTTATTGGTTAGTGATATTAACATTGATG---------------------------------------------------------------------------------------------------------------</ns2:sequence><ns2:name>KY699306.1_Leishmania_lainsoni_strain_MHOM/PE/91/LC2288_clone_LC2288_71_minicircle_kinetoplast,_complete_sequence</ns2:name></ns2:Sequence><ns2:Sequence dsseqid="sq1936" id="sq1935"><ns2:sequence>ATACTTTAAAATTAAAATTCTATATACTAATGTGTTAGGGGTAAGGAGTCGCGACAATACCTCGTGAAAATAGGCATAATTCCCAAACTGGGCGAGGGCCTCAGGTAGGGGCGTTCTGCGAAATCGCGTTTTTGGCATACAGAAACCCCGTTCAAAAATTGGGCGAAAATCGCTATTTTTTCGACTTCGTGCTACGATTAGGGGTTGGTGTAATATAGTGGGCCGCGCTCCCCATCCAGGGCTAGCCATCATGAAAGTAGGCCTCTTAGAGGCTTGATTTTACGTTTTAAGCTTTGATTAGACATAATTTATTTTTAAAGTTAAAATTGAACTAGTATTGCGTTGATATGCTGGTTATATGCTATATTTATTAATAATTATATTTAAATATTTTATTTTATTATCATTGAATCATATTTTATTCTATATAATAATTTTTATTAATTTTAATATTACATCGTTGGTTACATGGCATAGTATTGGTTAGCTAGAGTCATTACCCGATATTACTAGAATAACTAATATATATGTTATATTACGCTAGATACTGGCTATAATACGGCATGAACATTGATGATATGGCTATGAAGTTAGACTATAATCTTATAATAATAATTTAATTATATTTTTATATTTCTTTAATTATCTTCGTTGTTATCTGTGATTTATGATTACATACTTAGACTAAACATTGATTAAACATTGGAACTAGTCAATACTATATTTACTTGATATTAATTTTTATTAA--------------------------------------------------------------------------------------------------------------</ns2:sequence><ns2:name>KY699307.1_Leishmania_lainsoni_strain_MHOM/PE/91/LC2288_clone_LC2288_72_minicircle_kinetoplast,_complete_sequence</ns2:name></ns2:Sequence><ns2:Sequence dsseqid="sq1938" id="sq1937"><ns2:sequence>AATGTCTCTAATAATAATTTTGTTTCATGCTTGTTATAATTGTTTTTAAATTTATATAATTCCATAAAAATGGGTCATTTTCCCAAACTGGGCGAGGGCCTCAGGTAGGGGCGTTCTGCGAAAACCGAAAAAATGCATACAGAAACCCCGTTCAAAAATTAGCCGAAAATCGCGTTTTTTTCAACTTTGTGTTACGATTAGGGGTTGGTGTAATATAGTGGGCCGCGCTCCCGGATTCGAGCTAGGACCTTGCGAAACAGGCCTCTTAGCACGTATGAATTTGGTTTTGAACATTGATAGATTGAATTTGAGAAATAAATGATTAAAGCATAGTGAGACGTTGTTATATGATTGATTATATTGATAATTATATTTATATTCTTTTTAAATTTATTTTTATTCAATGGTTACGTCTATGTTGTTTCTATGCTTCCCTATCTTGATAAAATTTAACTCTAATGCTTGGTGGCGTTGGATGATGCTATAAGATACCTCAATAATGCCATAATTGCTATATAACTTATATTTATATTAGTTGGGAGGCATAATGAGGCTAATGTTACGGGTTTATAACGATACTATGACGATACATGTAACTATACTTTATATAACACTATGACAACGATACACGCTTTGATTATAATAATATAGTTTTATATTTATGATATTTTATTTACAACTTAACTATAACTTTATTCTTCTCTCTTCCTCTTTGTGATCTGTGCTTACTCTACTCAATAAATAAATTT-------------------------------------------------------------------------------------------------------------</ns2:sequence><ns2:name>KY699308.1_Leishmania_lainsoni_strain_MHOM/PE/91/LC2288_clone_LC2288_73_minicircle_kinetoplast,_complete_sequence</ns2:name></ns2:Sequence><ns2:Sequence dsseqid="sq1940" id="sq1939"><ns2:sequence>TGTTATAACTTTAATTTTATTGACATTAATTTTATTATTTAGTTTTTGTTTTTTCAAATTTATCTGAAATTGGGCATAATTCCCAAACTGGGCGAGGGCCTCAGGTAGGGGCGTTCTGCGAAAACGCGATTTTGGCATACAGAAACCCCGTTCAAAAATTCCCCAAAAATGGCCATTTTTTCGGGAGTGTGTTACGATTAGGGGTTGGTGTAATATAGTGGGCCGCGCTCCCCATCCATGGCTAGGTCTCGTAAAAGTAGGCCTCTTAGAGGCTTGAATTTCATAAACTAAAATATTATTTGATAAGATGGAATTATATATTATAAATTTAATTAATGCTTTGTTATAGTTGCTTGCTATCATGATCTTATGTTATAATAAATATTTTTATTTAATTGCATCACGTGTTTGTTATTATGTGTTTCATTTAACGATTTAATTATAAAATTTTAGATATAAGCATTGAGCTGGCTGTGTTACGTGGATATCATGAAAACATCGATTTAATATCAATTGTAACTAATATAAATGGGTATTATGTCATTATACAGGCTAATACTATGCTCACTAACCACTCATACTCGTTACTATACTTAGATTATATACTTGCTATTGATAATATTAACCAATAGAATTATTATTGCATATACTTATTTAAATGCATGTATTACTTTATTATACTCTACACTTTCGGATAAGCTTTGATAAAATAATTATATAGTTGCCCTGTATTAGGGT------------------------------------------------------------------------------------------------------------------------</ns2:sequence><ns2:name>KY699309.1_Leishmania_lainsoni_strain_MHOM/PE/91/LC2288_clone_LC2288_74_minicircle_kinetoplast,_complete_sequence</ns2:name></ns2:Sequence><ns2:Sequence dsseqid="sq1942" id="sq1941"><ns2:sequence>TAAAATTACTATAATGTGTGGTGTTATGAGTGGATAATGATTCATGATATTATTAAATTTCATCAAAAACGAGCTCCAATTCCAACCACCCGACATGCCCTCAGGTAGGGGCGTTCTGCGAAATCGCGATTTTGGCATACAGAAACCCCGTTCAAAAATTCCCCAAAAATGCCCATTTTTTCAACTTTGTGTTACGATTAGGGGTTGGTGTAATATAGTGGGCCGCGCTCCCCAATTCATGCTAGCAGGTCACAATATAGGCCTCTTAGAGCGTATGTTTTTGATTTTTATATTTTATAACTTAATATTGCCATCTAATACGTTAAATTGAATAAAATTATTTTAATTAAAGTTGTTATGGCTAGATTATTATTGAATAATATTATTTATTTATTTTCATTTTAAATTTTATTAAGTTTATAATCTTTTATTAAATTTATTGCATCTACTTGGTTATATGGATTGGTTACTCGCTCCATCATCATCATATAGATAGAGGGATACTAATATTAGAATAAGTTACATATATATTACTATCTAATACTATTATAACGTTACTAGCTCAATGATACCATACCAATACTACGCGTTGTTAATATTATATTTATTTTAAAATTATTATAATACATTAACTACTCTTGAATATAAATATTTTGATTTGCTTGATCACGTGTTAATGATGCTCTGGTAATAGATTGATATAATGTTCTTGAATTAAATTTAATAAATATGTTTAAAA-----------------------------------------------------------------------------------------------------------------------</ns2:sequence><ns2:name>KY699310.1_Leishmania_lainsoni_strain_MHOM/PE/91/LC2288_clone_LC2288_75_minicircle_kinetoplast,_complete_sequence</ns2:name></ns2:Sequence><ns2:Sequence dsseqid="sq1944" id="sq1943"><ns2:sequence>GTAATGTGTTTGATTAACGTTGTTATTAGTGATGTTTATTTTAATTTAACTTATTAATTTTGTCAAAAAATCAGGTCAAAATCGTACCACCCGACATGCCCTCAGGTAGGGGCGTTCTGCGAAAACGCGTTTTTGGCATACAGAAACCCCGTTCAAAAATTCCCGAAAAATCGCTATTTTTTGGATTTCGTGCACGATTAGGGGTTGGTGTAATATAGTCGGGGGTGCGCCCCACCTTGGGTTAGGATTGCATAATATAGGCCTCTAAGAGGCTTAAATTTTAAATTCTAGGCTAAATAGAGGGTTGTTATGGTATATGGAATATTATATGTTAATGCTACTCTTATATTTACTATAATATCGTCCACGCTTATAACTATATAGTACTGTTATTAGTACTAGCTTAGCTTTAGTATAATTGTTATAATAATACGTCTATCTATACTTAAAACTATGATATTGACTGTGTTACGCGTGTATTGTGTTATGATAGGCATATAATACTAAAATTCCCCTTTGTAACTTGTTTTATATGGTATTTTATCACTATTTTTATAGATACTATAGTAACACTGGGGATATAGCTATACTCTTACATTGGATTGATGATAACGATACATATAATAGAATTAGATAATACTGATGTTATAATTAGTTAATATTACTCAATATAAATAATACTCTTTGCTTTCTATCTTTACCTGCTCTGTTACTTCAATTATATATAATAAATATTTAGAT---------------------------------------------------------------------------------------------------------------------</ns2:sequence><ns2:name>KY699311.1_Leishmania_lainsoni_strain_MHOM/PE/91/LC2288_clone_LC2288_76_minicircle_kinetoplast,_complete_sequence</ns2:name></ns2:Sequence><ns2:Sequence dsseqid="sq1946" id="sq1945"><ns2:sequence>ATAATTTTATTTAAATGTTTTATGATGTTTAATGTTTTCGATTTTAATTTCATCTATAATTTTATAAAATTGGGTCATTTTCCCAAACTGGGCGAGGGCCTCAGGTAGGGGCGTTCTGCGAAATCGCGATTTTGGCATACAGAAACCCCGTTCAAAAATTCGTCAAAAATGCCCATTTTTACGGGAGTGTGTTACGATTAGGGGTTGGTGTAATATAGTGGGCCGCGCTCCCCATCCAGGGCTAGGATGCCTCATTATAGGCCTCTTAGAGGCTTGTTTTTATAATTTTAAAATAACTCACTTGATAATGGCTTTGAATGGGTTTATAATTTATTATTTTTAATTTTTATAATTTAAATTGAATCTCTGCATGCTTCATTGGATAATAATATTTGATATAGAAATAAATTTATTGTTTTAATAGGTTATATGATTTTATAGACTTTATATAACTATCTATTCAATGGCTATGCTCCTTACCTGGTATTATGATGTATATGGTCACAATAGCAATTACAACTTATTCTGTACTAATATGATACTAACTATGCCACTATACCATACACCATGATAACGCTACGATACTGATGCTATGATTATATAATAACGTTGGGTTAGATGGGTAATAATAATATTTAATTAAATGGATTCATAACTTTATATTTTATTTAAATTTAATTTTTAGAATTCTCTTATTAGATCTTTATATGCTGGTTGATATTAAATCTATAATTAAA-------------------------------------------------------------------------------------------------------------------------</ns2:sequence><ns2:name>KY699312.1_Leishmania_lainsoni_strain_MHOM/PE/91/LC2288_clone_LC2288_77_minicircle_kinetoplast,_complete_sequence</ns2:name></ns2:Sequence><ns2:Sequence dsseqid="sq1948" id="sq1947"><ns2:sequence>TATTTAGTATTTTTATTTTAACATTTTATGTGTTACTCCCTAAGGAGTCGAGTCCTTACCCCTCAAAAATGGGGTCAAAATCCAACCACCCGACATGCCTCTGGGTAGGGGCGTTCTGCGAAAATCGAAAAATCGCATACAGAAACCCCGTTCAAAAATATGCCAAAAATCGACGTTTTTTCAACTTTGTGTTACGATTAGGGGTTGGTGTAATATAGGCGGGCGCGCTCCCCAATTCGAGCTTGGTCCTTGCGAAACAGGCCTCTTAGCCCGTATAATTTTTATTTCTAGCTTGTTATGGTCTATTTAGATTTAATTTTATTTTTAAAGTTAGTTTTGCTTTATTAAATTAATTATATTTATATTTATCGCTTTGATGGTAATGGATTGATATTAATAATTTTATATATTCAATTTTATGTTTAACATTATAATCATTATAACTCTCGATGCTATTCAATGTTTGACTGTGCCTATTGATGTGGTGGCATAGCTCTACAATATCAATATAATTACAATATATATTGTAATATATTGGTATTGTGTTACCCTACATCGTTACTAGCTAATACTTATAAATTTTTAATAACTATGAATTAATAGTATACTTTATGGTAATGAAACTGTTACCTTTGATTTATAAAATTATATTTAAACGTATACATTAAAGTTGTTATACTAATGCTACACTGAATTTAATTTTATTATTTAATATAATTATAGTTAGAGTTATGTTTGTTAACTTTATA-------------------------------------------------------------------------------------------------------------</ns2:sequence><ns2:name>KY699313.1_Leishmania_lainsoni_strain_MHOM/PE/91/LC2288_clone_LC2288_78_minicircle_kinetoplast,_complete_sequence</ns2:name></ns2:Sequence><ns2:Sequence dsseqid="sq1950" id="sq1949"><ns2:sequence>TAATAATATTAATTTTTTAATAATAGCGTTGTTATCATGGGTAAGGAGTCGAGACAATACCCGTAAAAATAGGGTCAAAATCCAACCACCCGACATGCCTCTGGGTAGGGGCGTTCTGCGAAAATCGATTTTTGGCATACAGAAACCCCGTTCAAAAATTAGCGGTTTTTGGCCATTTTTTCGAGTTTGTGTTACGATTAGGGGTTGGTGTAATATAGTGGGGCGCGCTCCCGGTTTTGGGCTAGCTTCGTTAAAAGTAGGCCTCTTAGAGGCTTGAATTATGAGTTTGAATAAAATTGGAATGATATAGACATAAAACTAAAATTATAATTATTATTTAGATTAATATTTATTTTAATTTATTATTTATTCATTATAAGCTTAATGCTACATATACGTTTTATTTAATTATATAATGTTGTTAGTTTTATCAATTTAGTATCAATGTTGGTTATAGAGTTGGATGCGTTCATGGATAGATAATGATACCATACTAGCCTGCTCGAACCATAGAATAACTTATATTATAATATATTCTGGGGTATTACTATAATGTTAGAGTTAGCATCACTATACTCAATCTTATAATCTTAACTCATACATAACTTTATTGTTATTATAATGTTACTATTACGTGTACTTGCTAGTGTACTATTACTATATAATCACTTGCACTATCTTTATACTAATTAACTCTTTGCTGGTAATGTTATGAGTGTTGTATTGTAGTATTACACTTTAATGTGTTAAA-----------------------------------------------------------------------------------------------------------</ns2:sequence><ns2:name>KY699314.1_Leishmania_lainsoni_strain_MHOM/PE/91/LC2288_clone_LC2288_79_minicircle_kinetoplast,_complete_sequence</ns2:name></ns2:Sequence><ns2:Sequence dsseqid="sq1952" id="sq1951"><ns2:sequence>ATGAAATTATTTAATAAAGTTGTTGTTATGGTGCATCATGAGTTTATAAATTTATAAATTTTGATAAAAATGGGTCAATTTCCCAAACTGGCCGAGGCCCTCAGGTAGGGGCGTTCTGCGAAAATCGAAAAATCGCATACAGAAACCCCGTTCAAAAATATGCCAAAAATCGACGTTTTTTCAACTTTGTGTTACGATTAGGGGTTGGTGTAATATAGTCCCCCGCGCACCACACTTTGGCTAGCTCGTGTAATTATAGGCCTCTTAGAGGCTTGATTTTTAAGATTTAAATAAACTTGACTTTAGATATTAAAATTCAATTGAATAAAATCTATTTGATGGTTATTATGGTTGTTGAATATAATATTAATTTAGTTTATGAGTTTGCGTCGTATCATATTATTATATTTATTCTAACTTTATTAATTTAATCATCAATGATAATTTTAAAACTATAGTTATCCATGGTCGTTGATATGTTTGTCATTGAAACTATGGCTATACTAGAATATATATTAGTTGTAATTGATATTGAGGTATTACTACGGGTATGACACTATATAACGCTACTCACACCATACAATTATTATACTTTATAGTTGACATAGATAATGTTATAGATACTATTACTATTATAATTAATGTATTACGTTCTTGACATCTATCTACTCGCTGGCTTATGTGCTATTAAACTTTATTTTTATTTACTTATAGTTAATGTAATATAATATTTTTAATT-----------------------------------------------------------------------------------------------------------------------</ns2:sequence><ns2:name>KY699315.1_Leishmania_lainsoni_strain_MHOM/PE/91/LC2288_clone_LC2288_80_minicircle_kinetoplast,_complete_sequence</ns2:name></ns2:Sequence><ns2:Sequence dsseqid="sq1954" id="sq1953"><ns2:sequence>TTAATACTCTTTATATAAATATTATAATCTTGTGTGTTACTCGCATTACCTTTCATGAAATTTATAAAAATGGGGTCAAAATCCAACCACCCGACATGCCCTCAGGTAGGGGCGTTCTGCGAAATCGCGATTTTGGCATACAGAAACCCCGTTCAAAAATTCGAGAAAATTCGCTATTTTTTGGAAATTGTGCACGATTAGGGGTTGGTGTAATATAGTGGGCCGCGCTCCCCATCCTGGGCTAGACCCATCAAAAGTAGGCCTCTTAGAGGCTTGATTCTCGCGTTCTAAGCTTGGATAACATGATTATTATTTTAAATGGGAAATTAATATTAGAATTAGAATTATTAATTTAATGTTATTAATGTTTTGAAACAATACTATTATCTAGCATGAAACGTGTCTATACTATTATTTAACATGTATATAGTTCTTGTTTTAGCTATACTTTATCATATTATTATAATAATGCTTGGTTACCCGTGTTACATCAATTATAGCCAAAAATAGCAATTATATATTAGTTACAACTAGTATTTTAGGGTTACTAGAACGATAATATTATAATTTTTATAATTCCATAGCTATACCTTACACTCATTGATTATATAATAAACTTAGTCTATACTTTGGGATATGCATTGAATACTAATAGTTTTATTTACATTGATTGAACAAATTATTTTATACGCTGCTAGTTGTATTGGTTAGATGATACTATTAGGTGTTATACTTATTAAATTTACTA--------------------------------------------------------------------------------------------------------------</ns2:sequence><ns2:name>KY699316.1_Leishmania_lainsoni_strain_MHOM/PE/91/LC2288_clone_LC2288_81_minicircle_kinetoplast,_complete_sequence</ns2:name></ns2:Sequence><ns2:Sequence dsseqid="sq1956" id="sq1955"><ns2:sequence>TTTAAATTTTATTCAATGACGTGTTATGTGTTACGATGAATTTATTTTTAATCTATAAAATCATAAAATTGGGGTCAAAATCGTACCACCCGACATGCCCTCAGGTAGGGGCGTTCTGCGAAAATCGATTTTTGGCATACAGAAACCCCGTTCAAAAATTACCGGTTTTTGGCCATTTTTTCGGAAATGTGTTACGATTAGGGGTTGGTGTAATATAGTGGGCCGCGCTCCCCGATTCATGCTAGCAGGTCATAATATAGGCCTCTAAGAGGCTTAAAAATAACTTTCTAGCTTAAATTGACATAGTTTGATTTAATTGAATAAATATTTGAGATAATAATATCTTTTCACGTGAATAGATTAAATGTTTCTTGTTAATATGAATTTATATTTAAATAGTTATAGTATGTTTTTATTTTAATTATTTTATACTAGCTTCGTTGTTAGTGCTATGATGTTGGGTAATACCATGCTCGTGATAGTATGGCTATGAAGTATTATAAAATGGAGCAGTTGTAACTAATATTAATATATATTATGGTCCTACTAGATACTATCTCTTACTATACAATAATGTTAATAATTTTATTAAATCTATCGTATTACAATGTTATTATGATGCAATACTATTATTATTTTTATTTAATTGATACACTAGCTTTACTATTACGTGCACTATACTTGATCTTAGTTTGATAAATTTAAATACTTGATTATTACTCCTATGGCTATTATATTAATTTATATAT-------------------------------------------------------------------------------------------------------------</ns2:sequence><ns2:name>KY699317.1_Leishmania_lainsoni_strain_MHOM/PE/91/LC2288_clone_LC2288_82_minicircle_kinetoplast,_complete_sequence</ns2:name></ns2:Sequence><ns2:Sequence dsseqid="sq1958" id="sq1957"><ns2:sequence>TTAAATTATAATTTTAAATAAGATTTTAATTTTATGGTTTTATTAGTTTTTGATTTTATTCTCTAAAAACACGGTCAAAATCCAACCACCCGACATGCCTCTGGGTAGGGGCGTTCTGCGAAAATCGATTTTTGGCATACAGAAACCCCGTTCAAAAATTAGTCGAAAAATGCGTTTTTTTCAACTTTGTGTTACGATTAGGGGTTGGTGTAATATAGTGGGCCGCGCTCCCCGTTTCATGCTAGCATTCCATAAAAGTGGCCTCTAAGACCGTATAAAATTTAATTCTAGGGTTGGATGGGAATATGATTATAAAATATTAAATAAATTTATAAATTAGATTATTATATTGCTTGTTATAGCTTTCATTGATAATAAATAACTATAATATAAAATTATTCTCGCTTTCGTTGTTATTAGTTTTATTCTTTTAATGTTATACTATAAATTTTAATACTCAATGATACATCCTCACGCTGGTTATAATGATGTTACTAGAGGGTTACTAGAATAGAATATATTGTAATTAATAATGAGTCAATAAGGCTTGGAACTATCAATAAACTTTATAACTAGCCACGTTACTAACATTATAATTATGATGAAACTATAGCTTTACTATTTTATTAGATTGAATGATGACACTAAATATTATTTACATTTATACTTCGATTCTTTTGTATACGATGTTATTAGCGTGAATAGTTAGCATATTTATTTTTAACTATAATATTTATTTT----------------------------------------------------------------------------------------------------------------------</ns2:sequence><ns2:name>KY699318.1_Leishmania_lainsoni_strain_MHOM/PE/91/LC2288_clone_LC2288_83_minicircle_kinetoplast,_complete_sequence</ns2:name></ns2:Sequence><ns2:Sequence dsseqid="sq1960" id="sq1959"><ns2:sequence>TTATAAATAAAAATAATTTCTAGTATTACGTTGTTATATTTAATGTTGCATGATATAATTTTATCAAAAATGGCTATAATTCCCAAACTGGGCGAGGGCCTCAGGTAGGGGCGTTCTGCGAAAATCGAAAAATGGCATACAGAAACCCCGTTCAAAAATTCGCCAAAAATGGCCATTTTTACGGGAGTGTGTTACGATTAGGGGTTGGTGTAATATAGTGGGCCGCGCTCCCCGAATTGGGCTAGCCTGCATGAAAGTAGGCCTCTTAGAGGCTTGTAATTTAGAAACTAAACTCTAATTCAACTATAACTTGATTTTGATAATTAAACTTAACTATTACTCTGCATATTACTTGCTATTACTAGAACGATACATGTATAGATATAGTTTATATATAATTTGATTTTAATATTGTTATGTAGTTTATATATTTTAATAGTTTAACTTTATCTATAATTTTATATGATACCTGCTCGTGTTACCTGTGTTATGCTAGTATTAGGTTTATATCACTTTAATATGACTTCTAATTGCTTTTATATTGATATTTCTATAGTTTTGGGGTATTAGGGCTAGCATAGATAGTGTCTCATGGCATTACAATGATTATATTGATTTTATAATTATATTAATATTATACTTACATCTTTCATGATATAATACTTGTTTCTCTTACTTATGATTACTATACAATGCGTGTTACTAGTTAATAGATAAAATTAAATATTATACTAGCGTGTTCACGTGTATATTAATAGT---------------------------------------------------------------------------------------------------</ns2:sequence><ns2:name>KY699319.1_Leishmania_lainsoni_strain_MHOM/PE/91/LC2288_clone_LC2288_84_minicircle_kinetoplast,_complete_sequence</ns2:name></ns2:Sequence><ns2:Sequence dsseqid="sq1962" id="sq1961"><ns2:sequence>ATGAATGTAATGCTTCACAGTGTTATGCGTGGAGTTAGTTTTATTAAATTTATTAAATTCTCTCAAAATTGACTATAAAATCCAACCACCCGACATGCCCTCAGGTAGGGGCGTTCTGCGAAAATCGAATTTTGGCATACAGAAACCCCGTTCAAAAATTAGCCCAAAAATGCGTTTTTTTCGACTTTGTGTTACGATTAGGGGTTGGTGTAATATAGTGGGCCGCGCTCCCCGAAATGGGCTAGCTCCTCATGAAACTGGCCTCTAAGGCCTTATAAAATTATTTTCTAACTCAATATGGATGTTTTAGTTTAGATTTCATATTAAATTTATTTTAAACTAAAGTTTATTAATATCTTCATCGCATCATTGGATTAATATTGATCATTGAATATAATTTTATCTTAACGTTGTATTAGTATTTTATTATTTATATAATTTTAATACAAGCATGGTCTAGGTTACCTGGTATGTGGTAGTGTTATACCTCAATATCGACGATAATACAATATAATATAGAATATAACTAATATCTGGGGTAATATGATGTCTATGGTTAGGCATGGACTATGATTATAAGATTGGAACTATAACGATACTTGGGATAACACTAGCATTGGACTATACACGTTGATGTTATAATGTTTATGTTTATTGATAAAATTAATTCATATACATCTTTACATCTATGATTCGTGTTATTACTAATATTACATAGTTTTGATATTAGTAGATGATAGTA--------------------------------------------------------------------------------------------------------------------</ns2:sequence><ns2:name>KY699320.1_Leishmania_lainsoni_strain_MHOM/PE/91/LC2288_clone_LC2288_85_minicircle_kinetoplast,_complete_sequence</ns2:name></ns2:Sequence><ns2:Sequence dsseqid="sq1964" id="sq1963"><ns2:sequence>ACCGTGTTTATGTGTCGTGTGCATAATATTATTTCAAATTTATTTTAATTTAATAAAATTGCATAAAATTGGGGTCCAATTCCAACCACCCGACATGCCCTCAGGTAGGGGCGTTCTGCGAAAACCGAAAAATCGCATACAGAAACCCCGTTCAAAAATATGCCAAAAATCACGTTTTTTTCGACTTTGTGTTACGATTAGGGGTTGGTGTAATATAGTCCCCGCGCGCTCCCATCCTGGGCTAGGCCTTGCAAAAGTAGGCCTCTTAGAGGCTTGATTTTATGAAATTAAACTTTACTAACATGAATTAAATGATTGGAGAATATAAATGATAGATGAATGGAATTATAACATAGATAGACTAGATATAATATTAATATACATTGTTATCACTTTCTATACTTATCATTTTAATTATATCATTACACTGCTCGATAATATTATTTATAGTGTTACTCTATGTAATGCGTTGTTAATGATGTTCATAGTCCACTCCTTACCTAAGGAGTCCCACATAACTAATATTAATATTAGTTGGGTGGGTATTAGGCTTATTATACATGGAATTTGATAAAGTTATAGATACTGATGATAATTATAATATAGCATTGGGTTACATGATTTATTACATGCATACACTTGATTTATATTTACTATGATTATGTTTATTATAAAATTAATTATAACGTCAATGATATTATTATTCTAATGTGTTCTATATAAGCTATCATCGTTGTTAAGTTTATAGTTTTGATAT-----------------------------------------------------------------------------------------------------</ns2:sequence><ns2:name>KY699321.1_Leishmania_lainsoni_strain_MHOM/PE/91/LC2288_clone_LC2288_86_minicircle_kinetoplast,_complete_sequence</ns2:name></ns2:Sequence><ns2:Sequence dsseqid="sq1966" id="sq1965"><ns2:sequence>GATTGATGAATTTAAATTTAATAAAATTAACATTACGTGTCTTATATGTTTTGTCAACTTTGATAAAAATAGGCTAAAAATCGTAGCACCCGACATGCCCTCAGGTAGGGGCGTTCTGCGAAAATGCAAAAATGGCATACAGAAACCCCGTTCAAAAAATGCCCAAAAATCACGTTTTTTTCGACTCCGTGTTACGATTAGGGGTTGGTGTAATATAGTGGGCCGCGCTCCCCATCCAGGGCTAGGATGCCGTGAAACTGGCCTCTAAGGGCTTATAATTTTATGATCTAGCATAAATCTTTTAATATTAGATTTTTATGTTATTAATAAATTAAATTTTAAATATTAACATTGAATTACTATGCTAGCTTGATGTTGCTATGCTTTACTATAAATAATTTATATCATTGCTTCACTATAATTATAAAATTAAAATAACGTTATAGATGATAGACCTGGTTGGCGTTATGTGCTTATAGATACAACGATGGTCCATATAGGTAGCCAATATTAGTTACAATATATTCTAATATGTAATATATGGTATTACTAGCCTCTACTAACGCTATAACTTTATAATTAAACTTTATTTTTATTAAATTATGATTATATTAAATTTTATAATGGATATTAATATTTTAATTTGATAACTATGTTTATTATTTACTTTCTCTCTTTTTATTATCCATTGATATGACATCTATTACTACACTGTGCTATATACTTGGTAATACTTGGATAATAATACTT------------------------------------------------------------------------------------------------------------</ns2:sequence><ns2:name>KY699322.1_Leishmania_lainsoni_strain_MHOM/PE/91/LC2288_clone_LC2288_87_minicircle_kinetoplast,_complete_sequence</ns2:name></ns2:Sequence><ns2:Sequence dsseqid="sq1968" id="sq1967"><ns2:sequence>TTTAATCTTAACATTTAGTTTGTTTTAAATTTAATAATTTGTTTTCTATAATTTTATAATTCATCAAAATTCGGCTAAAAATCCAACCACCCGACATGCCCTCAGGTAGGGGCGTTCTGCGAAAATGCAAAAATGGCATACAGAAACCCCGTTCAAAAATCCTCGAAAATTCGCTATTTTTTGGAAATTGTGCACGATTAGGGGTTGGTGTAATATAGTCGGGGGTGCGCCCCAACCTGGGCTAGACACGTCAAAAGTAGGCCTCTTAGAGGCTTGAATTTTAGAATTTAATATTATTTCGATGATTAAACTTAATTGATAATATAAACTGGATTTGAATTAATAGATTGGAGGTTATAATATAATATTAATTAGATTCGTTGTATAGATTATTTTAATTTTAATATTTAATATGCTCCCTCGTTTTATCTAGTTTTATATCTATTGAATTTAATTAAAATTGATAAAATTATAACGCTATCTACTCCTTACCTGTGTTATGCTCATAATAGCCAATATTCCCCTTTTGAACTGCTTTCTGCATGATTTGAGGCATTATTATAATGATTTTATGGGATACTTGGGCTAACACTATCATATACTATTTCGATGATTATAATATTATCTTTGTTATCACTATTATAAATATTTGATAATACTTATATAACTTTACATGCTATAATCTAACTATTGATGCTCGCTATACTAACATTGATTAAATTATAGTTCTAGTTTTATTGTATCTTATAGTTATAATGTT--------------------------------------------------------------------------------------------------</ns2:sequence><ns2:name>KY699323.1_Leishmania_lainsoni_strain_MHOM/PE/91/LC2288_clone_LC2288_88_minicircle_kinetoplast,_complete_sequence</ns2:name></ns2:Sequence><ns2:Sequence dsseqid="sq1970" id="sq1969"><ns2:sequence>AAATAATAATTATTATTTTTAAAAATTAATTCTAGAGTTGGCTGTTATGCTGCATTATAATCTCAAAAAATGCTATAAAATCCAACCACCCGACATGCCCTCAGGTAGGGGCGTTCTGCGAAAATCGATTTTTGGCATACAGAAACCCCGTTCAAAAATTACGCGTTTTTGGCCATTTTTTCGGAAATGTGTTACGATTAGGGGTTGGTGTAATATAGTCCCCCGCGCTCCCCATCCAGGGCTAGGAGGTGATAATATAGGCCTCTAAGAGGCTTGTTTCACGCGTGTTAATATGATTTAGAATAATTAAATTTATATAATATAATTTCACTATATACTAGCTTGCTCTGGTCATTACTATCATGTATATAATAATAATATTTTAGTAAAGCTAGAACTATAATCTTACTATGTTATATATTTAATATTGTTTTATAATATTATCTATTCAACGTGGCTAGTATTATATAAGTTCCATGCTCGTAGTGTTATAATAGTGCTAGAATACCTCAATATATAATATATTCTAATATATATGGGATATTACCTAATACTATGGTGTTACTGGATACTCACGCTACTATTACCACTATAATGATGATGATACTTACATGAAACTGCACCTATGTTATACTATTAGATATGATTATAATCTATACTTTAACTATACATTAACATTTATATATCTTCCTCTATCTCTTATGATGTTCTTATTAGCATTAAATACTTTATCAACTTTACCAATTCATTT-----------------------------------------------------------------------------------------------------------</ns2:sequence><ns2:name>KY699324.1_Leishmania_lainsoni_strain_MHOM/PE/91/LC2288_clone_LC2288_89_minicircle_kinetoplast,_complete_sequence</ns2:name></ns2:Sequence><ns2:Sequence dsseqid="sq1972" id="sq1971"><ns2:sequence>TATTATGTGAGTAATGAATAGTGTTACTCGTGTATTACTGCGCTATTATCTTTATAAAATTCATGAAATTGGGGATAAAATCCAACCACCCGACATGCCCTCAGGTAGGGGCGTTCTGCGAAAATCGAAAAATCGCATACAGAAACCCCGTTCAAAAATTCCCCAAAAATCGCTATTTTTTCGACTTTGTGTTACGATTAGGGGTTGGTGTAATATAGTGGGGCGCGCTTCCCAATTCGAGCTTGGTCCTTGCGAAACAGGCCTCTTAGCCCGTATGTTTTAGTGTTTCTAGAATTTAAACATATAATTAAACTATTAAATCTAATTTTAACTATAACTTGGCTTGTTATGTGGTATTGAGTTTGATTTTATTTTTATTAAATAGATTTATTATATGAATATTATATTTATTGATAACGTTGCTTAGACTTTACATCTATTGATATTATTATGGCTATACTCATGATACGTCTATACCGGTGTGTTACTATGATGATAATAGGGATATTCTCCCTTTAATATCAGAATAAGTTGTAATATGATGGTAATGAGTAGATACCATACTATAACCATTGACGTCACTATGCTGCTAATGGATACATGTGATATTGATAAGATTGAAATAATTATGATAATATAAATAATATTGTTTCATTACATATAACTTTACTATACTCTGCACTACTCTATTCTAACTTTGAATTTACTGTGTTACCTGCATTATATAGTAATACTCATGTGCAATAATGATGT---------------------------------------------------------------------------------------------------------</ns2:sequence><ns2:name>KY699325.1_Leishmania_lainsoni_strain_MHOM/PE/91/LC2288_clone_LC2288_90_minicircle_kinetoplast,_complete_sequence</ns2:name></ns2:Sequence><ns2:Sequence dsseqid="sq1974" id="sq1973"><ns2:sequence>AGATATAAATAATAAATATTTTAAACGTTGGTCTTATATGTGTTATATCATCTGATAATTTTATTAAAAATGACTATAAAATCCAACCACCCGACATGCCCTCAGGTAGGGGCGTTCTGCGAAAACGCGTTTTTGGCATACAGAAACCCCGTTCAAAAATTCTCGAAAAATCGCATTTTTTTGGATTTCGTGCACGATTAGGGGTTGGTGTAATATAGTCGGGGGTGCGCCCCATCCTAGGCTAGCATTGACAAAACTAGGCCTCTAAGAGGCTTGAATTATGACGTTCTAGCTAAATTGAATTATAATATTTATTTTGAAATTAAATTTAATTATATGTTTAGTTTGGGCTTTGTTATGCTCAATCATCAGTAATATTTTTATTTAAAGTTTATCTTTATTAATATTTATTTAATAATTATTTTAATGCTATGTCAACGTTGAAATTATATAATTTTAATCTATATAGTGCCGCGTTGGATGGGTTACTAGATAATAGCCAAAAATACCAGAATAAAGCAATATATAACTAATATCTGGGGTATTATGGTAGTATAAGAACACGATACTATAGCTAACCATACCTAACTATAATAATATTGTTACCTTTGCATTGGTAGTATTATGATTATATGTATTTTATAATTTTTATTATTTGTATATGATTTATTTAATTCTATTCTTTATAACAATGATTGTTCACGGTTAGATAATACTATTACTTGTATTGGCACTGATCACGTGCAT---------------------------------------------------------------------------------------------------------------</ns2:sequence><ns2:name>KY699326.1_Leishmania_lainsoni_strain_MHOM/PE/91/LC2288_clone_LC2288_91_minicircle_kinetoplast,_complete_sequence</ns2:name></ns2:Sequence><ns2:Sequence dsseqid="sq1976" id="sq1975"><ns2:sequence>GTTATGTTATTGATGATAATGATAATAATTTTTATATTTTGTTTTTCATTTTCTCAAATTCGTCTAAAATTGGGGTTGAAATCCAACCACCCGACATGCCCTCAGGTAGGGGCGTTCTGCGAAAACGCGTTTTTGGCATACAGAAACCCCGTTCAAAAATTCGCGAAAAATCGCATTTTTTTGACTTTCGTGCACGATTAGGGGTTGGTGTAATATAGTCGGGGGTGCACACCATCTTGGGTTAGGTTGGTGGAATATAGGCCTCTTAGAGGCTTGATTTTAATAAACTAAATTATTATTTAATAAATTGAAATTATATGTTACTAATTAGATCAAATTAATGATATACTTGCATGATAACAATATTTTATTTAATGTTTTCCATATTTAAATTTATAGTGTTATGTTTTATTAGATTCTATTTTAATCAATGCTTTAATTATAAATTTTTGGTATTACACGTGTAGGTGGATGGGTTACATGAATATCATAAAAATAGCTTCACAATAGCAATTATAACTAATATAAAAGGGTAATATGTCTATATACATGGTTATAATACACATACTCACTCCATACACGTGGAACTATACTTACTCTATTGATATACTAACGTTGTTACTGGTATTAGATTATATAACTTTATTTAAACGATTAAATTTATATTTTACTTCATTATACTCTATACTCTCGGGCACGCTTTGATAAATAAATATATAATTACCCTGTATTAGGGGT------------------------------------------------------------------------------------------------------------------------</ns2:sequence><ns2:name>KY699327.1_Leishmania_lainsoni_strain_MHOM/PE/91/LC2288_clone_LC2288_92_minicircle_kinetoplast,_complete_sequence</ns2:name></ns2:Sequence><ns2:Sequence dsseqid="sq1978" id="sq1977"><ns2:sequence>GTTTAGCTTAATGTTATTGTGTTATTAGCTTTAAATAATTTTATCTTTATTCTTAATTTTCTCAAAAATACCGGTCCAAATCCAACCACCCGACATGCCCTCAGGTAGGGGCGTTCTGCGAAATCGCGATTTTGGCATACAGAAACCCCGTTCAAAAATTCCCCAAAAATGCCCATTTTTTCAACTTTGTGTTACGATTAGGGGTTGGTGTAATATAGTGGGCCGCGCACCCCGATTCACGCTAGCCTCGTTAAAACATGGCCTCTGAGGCCTTATAATTTTATAAACTAAACTATGGTTGCATATGATATTAAATATTGACTTGTTAAATTTAATTATAACTATTCTATCTCAACTTTGTTATATCTAATCTTTGCTGTAGCTATATTTTTATTTTAATTTGATAATGTGTTTAAGCTTAGTTAAATATTTAAACTATATAATGAATTTAATAAAACTATGTTCTCGTGTGTTACATGCATTAGGATAGGTCTAATAATAGCTCCAATATATATTACAATTGCTTTTATATTGTATTAGTATGGCTAGTTTCATGATGTTACTGGTCTCATAGCTAACTCTATACATTTCATTGATGCTATTACTCTAATGATCACGTGTAATACTTATATGATAATACACTTACTATTTAGTTTAAACTATATTTATTATTTGATTAGATTCATACTATTACAATGTTTCTCGAATACATACTATATTTAAATTTAATAGTAATACATC---------------------------------------------------------------------------------------------------------------------</ns2:sequence><ns2:name>KY699328.1_Leishmania_lainsoni_strain_MHOM/PE/91/LC2288_clone_LC2288_93_minicircle_kinetoplast,_complete_sequence</ns2:name></ns2:Sequence><ns2:Sequence dsseqid="sq1980" id="sq1979"><ns2:sequence>AATAAACTTTTATGTCTACAGTGTTACGCGTGATCAATGAGTTATTAAATTTATAAAATTCTAGAAAATTGGAGATAAAATCCAACCACCCGACATGCCCTCAGGTAGGGGCGTTCTGCGAAATCGCGTTTTTGGCATACAGAAACCCCGTTCAAAAATTGGCGGAAAATGGTCATTTTTTCGAGTTTGTGTTACGATTAGGGGTTGGTGTAATATAGTGGGGCGCGCTCCCCGAATTGGGCTAGCCTCGTGCAAAACTGGCCTCTAAGGGCTTATGAATTTAAAATCTAGGGTGTTACGGCTATATTATTTATAAATTGAATATTGATATTAAATCATCACTAATATTATGTCTCTACTCGATACTAGGTTAGATATGATATAATTATAATAATGAATTTATTGATGTGGATGTTATGGTATACTATAGTTATTATTTTATCTTATAACTTTATCTATGCTTTGCTATACCTGTCTATCTATGATGCTCCATCTAGAACACAATATAACTAATATTAATATTAGTTTATATTGTAGTATTATACAATACACTAGCAACGTTACCATACAATGACACTACATACACGTACTCGCATTGATACTATTAGATTGAGTTTATAGTTATAATACTTTTATTATTATTTCATTTTAACTTTATATTTAAATCCAAGATTACCATGCTCTCTATTAACTTGGTTAGATGATTTTAATTTTAAATAAAACTATAAGATAAACAATA-----------------------------------------------------------------------------------------------------------------------</ns2:sequence><ns2:name>KY699329.1_Leishmania_lainsoni_strain_MHOM/PE/91/LC2288_clone_LC2288_94_minicircle_kinetoplast,_complete_sequence</ns2:name></ns2:Sequence><ns2:Sequence dsseqid="sq1982" id="sq1981"><ns2:sequence>TAACGTGTTATATGCAGTTAGAGTTATATTTTATTAAATTTAGTTTTGATTCGATAACTTTCTCAAATTTCGCTATAAAATCCAACCACCCGACATGCCCTCAGGTAGGGGCGTTCTGCGAAAATCGAAAAATGGCATACAGAAACCCCGTTCAAAAATCCCCCAAAAATCGCGTTTTTTTCGCCTCCGTGTTACGATTAGGGGTTGGTGTAATATAGTGGGCCGCGCTCCCCATCCAGGGCTAGGTCGTTGCATTATAGGCCTCTTAGAGGCTTGTTTTTATGAATTTGATAAATAAATAATTTAAATGGGAATAACTAGTTAGATAAATTAAATTAATAGCTTAGATAGATGATTTATTGCTTGGTGGATAATAATATAGATTAGAAAAGATAAAATTGATTATATAATATCGTTGTTGTTAATATGCTATACCTTTTCATGAACCATTATAACTATAGCTTGGCCATGGTATTATGTCGATGTATTAGCTGGGTAACCCTAGATATCATATTATATTCCCTTTTATATTGTAATTTGGGGTATTATTGGGTTCATGGGGCTATAATGCATAGACATACTAACCCTTACATAGTTTATAATATTATTATTGAATATATTTAAATTGATGTTATTATGTTCTCGTTCGTTGATATAATTTTATTATTTACTCTATTACATGTCAGTTCACGTGTTACTATAACATTAATACTAGAGATAGACTGTATTAGTAACTATGAATTTAATAT-------------------------------------------------------------------------------------------------------------</ns2:sequence><ns2:name>KY699330.1_Leishmania_lainsoni_strain_MHOM/PE/91/LC2288_clone_LC2288_95_minicircle_kinetoplast,_complete_sequence</ns2:name></ns2:Sequence><ns2:Sequence dsseqid="sq1984" id="sq1983"><ns2:sequence>TTAATATTGAGTAATGAGTTAGCTTATGTCTCTGTTAATTTTATCAATAATAATAATTTTCTTGAAAAATAGCCATAAAATCGTAGCACCCGACATGCCCTCAGGTAGGGGCGTTCTGCGAAAACGCGATTTTGGCATACAGAAACCCCGTTCAAAAATTCCCCAAAAATGCCCATTTTTTCGACTTCGTGTTACGATTAGGGGTTGGTGTAATATAGTGGGCCGCGCTCCCCGGTTTATGCTAGCATGCCATAAAAGTGGCCTCTAAGGCCTTATAAAATTAAAACTTAGCTGTGTTAGGCATGTTTTTGATAAATCATAATTTAATAGACTTAATCTAGTTAATAATTTTAATATATTGAATTGATATGGCTTTGATTAAACAGTTTAATAACTATAATAATGTTATATGCTCCATACTCGTTTATATTTTTATAATATTATTAATTTTATAGTCTAGCTCACGTGGTTATAGCGTTGGGTAACATTAGACCCATGTTATTAGATAATATCAAAATATATTAGTTATATTCTATATTGTAACCCTATTTTATCAATTTTTAGTGTTATTAGCTGGAGTTAGCTATAATTATAATATTTTAATTAAACTAGATAAAACTACGCTCTTATGCCGCTACATGAATATAATATTAAATCTATGAGATACACGTTTATAATATTAATTTAACTTTTAGTTTATCTTTTCATAGTTATGCGTTAGAGTGCACATTAAGTTTATAAATATTTAAAT-----------------------------------------------------------------------------------------------------------</ns2:sequence><ns2:name>KY699331.1_Leishmania_lainsoni_strain_MHOM/PE/91/LC2288_clone_LC2288_96_minicircle_kinetoplast,_complete_sequence</ns2:name></ns2:Sequence><ns2:Sequence dsseqid="sq1986" id="sq1985"><ns2:sequence>ACTAAGATCATGAATTTAATTTTATAATTTAGTATTACGTCGTGTTACCTGCTATAAAATCTTCAAAATTCGGCATAAAATCCAACCACCCGACATGCCCTCAGGTAGGGGCGTTCTGCGAAAATCGATTTTTGGCATACAGAAACCCCGTTCAAAAATTACGCGTTTTTGGCCATTTTTTCGAGTTTGTGTTACGATTAGGGGTTGGTGTAATATAGTCGGCGCGGCACACACTTTGGGGCTAGCTCGTTGGAAACTAGGCCTCTTAGAGGCTTGATTTTAATAATTTAGGCTGGATAACACATATATTATTTTTATATTATAATTCAATTTCATATTTGGTTATATCATTGTTCTTGCTTATATAAATCTATGTTACTAGTATAGATAGAGTTAGTGTTATGGTTGTATTAGTATAATGAATTTATTGTATCTATAAAATTTAATAATGATAGTTCCGATGCATGTGGTGTTAACGTGTATGATGATACTAGCACTGTCTAGATAGTAATATAACTTATATTGTAATATGATTGCTCCAATAATACCTCAATACTACCAGGTTATAGCTCTACACCATCGTTATCCATAGCATAGAGTTTATATAAGTTTATTATACTTCAATGTATTATATTTGTTTATGATATTAAATCTTTTTTATAATTCTTATTTTTAATTTTACTCTTGCTTGGTTATGTAGCTTTTAGTTTTGGTTATATTAAAATTTATTAAATGTTATACTG-------------------------------------------------------------------------------------------------------------------</ns2:sequence><ns2:name>KY699332.1_Leishmania_lainsoni_strain_MHOM/PE/91/LC2288_clone_LC2288_97_minicircle_kinetoplast,_complete_sequence</ns2:name></ns2:Sequence><ns2:Sequence dsseqid="sq1988" id="sq1987"><ns2:sequence>ATAATAAGTTTAATTAACGTTGTTATGAGTGATGTTTATTTTTATTTAAATTATTAATTTTGTCAAAAAAGTGGCTCAAAATCCAACCACCCGACATGCCCTCAGGTAGGGGCGTTCTGCGAAAACGCGTTTTTGGCATACAGAAACCCCGTTCAAAAATTCGCGAAAAATCGCATTTTTTTGACTTTCGTGCACGATTAGGGGTTGGTGTAATATAGTCGGGGGTGCACACCATCCTGGCTAGGAATGCATAATATAGGCCTCTTAGAGGCTTTAAATTTAAATTCTAGACTAAATTGACATATTATTTTATTATGTGAGATTATATTTAACATTAATATGAATATATTTATTATAATATTGTTCACGTTTATATCTAGCGTCAACGTTACTAGTATTGATATGATTATAATGAATTTATAGTAATAATGCTTCTATCTATATACAATGTTATGATTATGGCTATGGTACGCGTGTATTATGATGTCTTAGGCTAGTAATACTAAATTTCCCCTTTGTAACTTGTTTTATATTGTATTTTATCATTATTTTACTAGATACCATCGTAACACTAGCATTATGACTATACTCTTACGTTGGATTGATGATTGATATAATAATAATGAATATAAACATACACGTTACTATAATTAGATAATACTGTTAGACATGAATAATATTCTTTATCTTCTATCTTTACCTGCTCTATTAACTCTATGTTATATGATAATTAATTTAAT----------------------------------------------------------------------------------------------------------------------</ns2:sequence><ns2:name>KY699333.1_Leishmania_lainsoni_strain_MHOM/PE/91/LC2288_clone_LC2288_98_minicircle_kinetoplast,_complete_sequence</ns2:name></ns2:Sequence><ns2:Sequence dsseqid="sq1990" id="sq1989"><ns2:sequence>TATAATGAGATGATAAAATTATTACTATACTGTGTTTATGTGTTTATAACTTTTTAAAATTCTATAAAAATGGGTCATTTTCCCAAACTGGGCGAGGGCCTCAGGTAGGGGCGTTCTGCGAAAATCGAAAAATGGCATACAGAAACCCCGTTCAAAAATTGTCCAAAAATCGCGTTTTTTTCGCCTCCGTGTTACGATTAGGGGTTGGTGTAATATAGTGGGCCGCGCTCCCCATCCAGGGCTAGGAGGTGATAATATAGGCCTCTTAGAGGCTTGTTTTTTCAAATTTAAAATATTCTCATTGATATATTATTTTATAAGTTTTATTTTGATTTGAATAGATTATTTATTGATAAGATTATGTTCTCGCTTATGTTACTATATGCATGCTCTAGTTGACGATATCTATACTTGCTATTATTATTATACACGTGTTATCATGGTATACTATCCTATTCAATGCTACTCCATGGCTATACTCTCATCAATAATACCTCGTTATTAGGCCTTATTAGTTACAACTTATTCTAATATATATTATACTAGTAACCCTATTAGCTCCATTATAGTGTATAACGTTATGATGAGTTTGGAGACGTATTACTATATTTTATAATTTTATATTAACATGAATTTATTTATTCTATTTCATTAATTAAATTATTTATTTTCTTTTTCTTTGTTATCCATTGATATGATTGAGCTATGCTTTGATTAAAATAATTTGATAATATATAGACACTAACTACAC-----------------------------------------------------------------------------------------------------------</ns2:sequence><ns2:name>KY699334.1_Leishmania_lainsoni_strain_MHOM/PE/91/LC2288_clone_LC2288_99_minicircle_kinetoplast,_complete_sequence</ns2:name></ns2:Sequence><ns2:Sequence dsseqid="sq1992" id="sq1991"><ns2:sequence>TAATAAAATATAAAAATTTATAATACTGTTGTGTTTTGGGTAAGGAGTCGAGCTATTACCTCGTGAAAATGGGGATAAAATCCAACCACCCGACATGCCCTCAGGTAGGGGCGTTCTGCGAAAATCGATTTTTGGCATACAGAAACCCCGTTCAAAAATTCCCCGAAAATGACCATTTTTTCGACTTTGTGTTACGATTAGGGGTTGGTGTAATATAGTGGGCCGCGCTCCCCATCCTGGGCTAGCCTGTGTTACGATTAGGGGTTGGTGTAATATAGTGGGCCGCGCTCCCCATCCTGGGCTAGCCTGCATAAAAGTAGGCCTCTTAGAGGCTTGATTTTGGAATTGAAACATAAGATTACATAAATTGAGTTTTGATGTTGAATTATAATAGAATTTAAATTGAATAGATTATGATGTTGATAAATATAACTATATTAATAATATAATTCGATTCTATACTTATTACTTGTTATTATTACATCTATTCTATCTATCTATGTGTATGCTAGAACAATAACGGTACTGGCACATGGTTATAGCTAGTATCATGATAATACTGGTTTCATATTAGTTGTAATATATATTGTATTGATATTTAGACATTATTACTATCATCTTAGGTCTATACTTACACTCTCACTTTATAATATTGAATTAACATTGAAACTATTTAACTATAACTATTTATTATTAACACTAATTATATTTTTATTTAATTTTATTTCTTTCCCTTTCGCTTGTTATGATACATGATGCACTGAGTTTGATTTAATGCTAGTTGTAATAATTTATTAAAA----------------------------------------------------------</ns2:sequence><ns2:name>KY699335.1_Leishmania_lainsoni_strain_MHOM/PE/91/LC2288_clone_LC2288_100_minicircle_kinetoplast,_complete_sequence</ns2:name></ns2:Sequence><ns2:Sequence dsseqid="sq1994" id="sq1993"><ns2:sequence>TACGTGAAAATGGGTCAAAATCCAACCACCCGACATGCCCTCAGGTAGGGGCGTTCTGCGAAATTCGATTTTTGGCATACAGAAACCCCGTTCAAAAATTAGCCGAAAATGCCCATTTTTTCGAGAATGTTTTGGCATACAGAAACCCCGTTCAAAAATTAGCCGAAAATGCCCATTTTTTCGAGAATGTGTTACGATTAGGGGTTGGTGTAATATAGTGGGCCGCGCTCCCGGATTCATGCTAGCCTCGTGCGAAACTGGCCTCTAAGGCCTTATAATTTTATAATTTCAACCTTATTATGGTGTTTGATGAATTGAACTGATATAATTAAATTTTATAAAGCATGTTGTTGTATGTGCATTGAGATACTTGTATAGATTTAGTTTATTCTATAATTATATTATTTAATGTTCTTGCTTGTCTTATAACTATACTATTGTTACTCATTACTTGAACACGTGCTATACATGTAACCCTATTATGGGCATGATAATACTACCAAGTACATATTAATATTAATTACAATTGCTATTATGGGGTAAGGAGTGGGACTATAACCATACTCCAGCGTATTAGCTATTATTTAACGTTGTTACTCCGTTATAACTTTAAAAGTTTTATTAACAATATAATATCTTTTTATTAATTTTATTTACTCTCTGTGCTAAGCTAGTTCTAGTAGTTAGAGCATCGCTTTGATATAATAATAGTTCTGTTTCAATAATAAATATTATATTCAAACTAAACTTAAAAATATTTTAACTATAGTGATGTTATGGGTAAGGAGTCGAGGTAATAC----------------------------------------------------------</ns2:sequence><ns2:name>KY699336.1_Leishmania_lainsoni_strain_MHOM/PE/91/LC2288_clone_LC2288_101_minicircle_kinetoplast,_complete_sequence</ns2:name></ns2:Sequence><ns2:Sequence dsseqid="sq1996" id="sq1995"><ns2:sequence>TTTTAAAAATAAAAATTATAGTAATACACCTGTGTTAGGCTTAGATAGAATTTATAAAATTATAAAAAAGTGGCATAAAATCGTACCACCCGACATGCCCTCAGGTAGGGGCGTTCTGCGAAAATCGATTTTTGGCATACAGAAACCCCGTTCAAAAATTGCCCGAAAAACGCGTTTTTTTCGCCTCCGTGTTACGATTAGGGGTTGGTGTAATATAGTGGGCCGCGCAACGCGTTTTTTTCGCCTCCGTGTTACGATTAGGGGTTGGTGTAATATAGTGGGCCGCGCACCCCGCCCTGGGCTAGAGTTGATAAAATATGGCCTCTAAGGCCTTATGATTATGGATTTGGAATTAGAATTGAGAATAAACAGAATAAAGTTAAACATAGACTTGATATGAGTGTTATGGTTATATAGATTATCTATTTATATTAATATTATTTTATCTTCTCATTGTTCCGTTACCATGTTATTACTAGTATCTAACTTTATCTATGTGTATGATGATGGTGTAGTAATGGTATTGGTATACCACTCTATAGCTATATAATCACAGGGTTACCCCATAATATCAATTGTAACTAATATTAGATATGTAATGTATAGTATTGAGTATAGTAACTCTATTTTAATATCATCAATCTCGATACATCATCTACTATTTAAACTTTATTATACTATCTTATTGGCTTTGATATAACACTTGATAAACATTGAATTTATTTAAATACTTAATTATAATATAACGTTAATTGCACTAGAACTTTACATGGTTATTGTTACTCAATGTTATACTTGTGA---------------------------------------------------------</ns2:sequence><ns2:name>KY699337.1_Leishmania_lainsoni_strain_MHOM/PE/91/LC2288_clone_LC2288_102_minicircle_kinetoplast,_complete_sequence</ns2:name></ns2:Sequence><ns2:Sequence dsseqid="sq1998" id="sq1997"><ns2:sequence>ATAAAATTTATGTAATAGGCTTATAACACTGTCTTATGGTGTTAAATAATTTTATAAATTTAGCAAAAATCAGCTAAAAATCGTAGCACCCGACATGCCCTCAGGTAGGGGCGTTCTGCGAAAATCGATTTTTGGCATACAGAAACCCCGTTCAAAAATTACCGGTTTTTGGCCATTTTTTCGGAAATGTGTTACGATTAGGGGTTGGTGTAATATAGTGGGCCGCGCTCCCCGAATTGGGCTAGCTCCTCGTAAAAGTGGCCTCTAAGGCCTTATGATTATGGAATTGAATGCTATTCTTGAATATAAATTATTTATGTTATAATAAACATTAAATTTAGTTATATCTATGACATTGCTCTAACGTGTTACATGTTTTTATTTATAATAATCTTTTTAATTCAATGTTATAATTTTATAGTAACGATGTGTTACCATCAATGCTATAACTAGGGCTATTGATTAGCTCTACTATACATGGGATGGTGGTATAAGAGCATCATTCTGATATAGAATATATTCTATATTAGATATGATAGTACTGGCTTGCTATCATTACCATCTTATATATAGAATATATTCTATATTAGATATGATAGTACTGGCTTGCTATCATTACCATCTTATAGAGTAACACATACACTTACCATCGTAATACTTATAATTATAATGTTACTGGGTGTTGATATTACTATATGTACTCGTATTATACCTTAACACTAATTATATAATTATTAATATCTACATTCATGATAATAACTCTCTGCGCTTTTATATGCATCTATTAGCTTTAACTATATA---------------------------------------------------------</ns2:sequence><ns2:name>KY699338.1_Leishmania_lainsoni_strain_MHOM/PE/91/LC2288_clone_LC2288_103_minicircle_kinetoplast,_complete_sequence</ns2:name></ns2:Sequence><ns2:Sequence dsseqid="sq2000" id="sq1999"><ns2:sequence>TATCAAAAAAGTGGCTCAAAATCGTACCACCCGACATGCCCTCAGGTAGGGGCGTTCTGCGAAAAAAAAAGTGGCTCAAAATCGTACCACCCGACATGCCCTCAGGTAGGGGCGTTCTGCGAAATCGCGATTTTGGCATACAGAAACCCCGTTCAAAAATTCCCGAAAAATCGCTATTTTTTGGATTTCGTGCACGATTAGGGGTTGGTGTAATATAGTCGGGGGTGCACACCAGCTTGGGCTAGGATTGGATAATATAGGCCTCTTAGAGGCTTTAAATTTAAAATTTAGCTTAAATAGGAGGGTATTGCTATCATATGAGTTATATTGAATGATATTAATATTATATTTGTAATGTTACATCTATTTACTCTACTTCCATGTTAATAATACTAGTAGCTCTATAGTACTGGTGTTAGTATGTAACTAGCATGTATGTTTATGTAATATTATGATGTTATCTATCTCATGGGTCTATATAATGATTCATTGGCTAGATAATACTAAATTTCCCTTTTATAACTTGTTTTATATCATATTTAGACGTTATTTTACTGGTTATCTCTATGACACTGGACACGATGCCATACTTATACATTGGATGATGAGTTAGATGATAATAATAGTTCATGTTTATAATTATATAATAATATCTTTATAATAATAAATATAAATAATGTTTTCTATTCTCTATCGTTACCTGCTATACTTATTCAATCAATATTATTAATAAGAATAAAATAACATGTCTTATTAACGTTGTTATGAGTTGAGTTTAATTTTATTGAATTTATTAATTT----------------------------------------------------------</ns2:sequence><ns2:name>KY699339.1_Leishmania_lainsoni_strain_MHOM/PE/91/LC2288_clone_LC2288_104_minicircle_kinetoplast,_complete_sequence</ns2:name></ns2:Sequence><ns2:Sequence dsseqid="sq2002" id="sq2001"><ns2:sequence>ATATTAACACTGTATGCGCTGATAGACACTAACTTTATTTTTAAAAATAATTATTAAAATTCTAAAAATATCGTCAAAAATCCAACCACCCGACATGCCTCTGGGTAGGGGCGTTCTGCGAAAATCGAATTTTGGCATACAGAAACCCCGTTCAAAAATTAGCCGATTTTGGCCTTTTTTTCGAGTTTGTGTTACGATTAGGGGTTGGTGTAATATAGTGGGGCGCGCTCCCGGATTTTTTCGAGTTTGTGTTACGATTAGGGGTTGGTGTAATATAGTGGGGCGCGCTCCCGGATTTGGGCTAGCTCCTATAAATATAGGCCTCTTAGAGGCTTGATTATGCAGGTTTAGATTGAATCTATAAAATTAAATTTAAATGAGATTATTATATTAATATTTTAATTATTTAATAGTTATAATTATATTTTTAATAATAAGCTGCTCTATGTTAGTAGCATTTAGTTTTACTAGTCTATACTCTCTATTATCGCTAACTTTATCTAATACTACCTGGTTATGCTGGGTAATACGTGGTTATACGTGTATTATACTCCATACCTCGAATTTGGCCTAATATAACTAATATATAATATAAGTTAGGGGTATTTTATACTATAACGTTGATGATACTAGACACTATAACTTTCTTGATAATAATACTATTCAATGCACTGGTTATCGTTACTATGCTGTACTATTTTAAATGATACTAGTACTCTTACTTTATAAATTTAATATCTTCTTTGCTTCTTACTCACTATTAACTCATCTCTATGTTTGATGTTATTAATATGCATTAGTAATGAGTCT------------------------------------------------</ns2:sequence><ns2:name>KY699340.1_Leishmania_lainsoni_strain_MHOM/PE/91/LC2288_clone_LC2288_105_minicircle_kinetoplast,_complete_sequence</ns2:name></ns2:Sequence><ns2:Sequence dsseqid="sq2004" id="sq2003"><ns2:sequence>TCTCAAAATTGACTATAAAATCCAACCACCCGACATGCCCTCAGGTAGGGGCGTTCTGCGAAAATCGATTGACTATAAAATCCAACCACCCGACATGCCCTCAGGTAGGGGCGTTCTGCGAAAATCGAATTTTGGCATACAGAAACCCCGTTCAAAAATTAGCCCAAAAATGCGTTTTTTTCGACTTTGTGTTACGATTAGGGGTTGGTGTAATATAGTGGGCCGCGCTCCCCGAAATGGGCTAGCTCCTCATGAAACTGGCCTCTAAGGCCTTATAAAATTATTTTCTAACTCAATATGGATGTTTTAGTTTAGATTTCATATTAAATTTATTTTAAACTAAAGTTTATTAATATCTTCATCGCATCATTGGATTAATATTGATCATTGAATATAATTTTATCTTAACGTTGTATTAGTATTTTATTATTTATATAATTTTAATACAAGCATGGTCTAGGTTACCTGGTATGTGGTAGTGTTATACCTCAATATCGACGATAATACAATATAATATAGAATATAACTAATATCTGGGGTAATATGATGTCTATGGTTAGGCATGGACTATGATTATAAGATTGGAACTATAACGATACTTGGGATAACACTAGCATTGGACTATACACGTTGATGTTATAATGTTTATGTTTATTGATAAAATTAATTCATATACATCTTTACATCTATGATTCGTGTTATTACTAATATTACATAGTTTTGATATTAGTAGATGATAGTAATGAATGTAATGCTTCACAGTGTTATGCGTGGAGTTAGTTTTATTAAATTTATTAAATTC--------------------------------------------------------</ns2:sequence><ns2:name>KY699341.1_Leishmania_lainsoni_strain_MHOM/PE/91/LC2288_clone_LC2288_106_minicircle_kinetoplast,_complete_sequence</ns2:name></ns2:Sequence><ns2:Sequence dsseqid="sq2006" id="sq2005"><ns2:sequence>TTAATAAAATTGACCATAAAATCCAACCACCCGACATGCCCTCAGGTAGGGGCGTTCTGCGAAATCGCGATTTTGGCATACAGAAACCCCGTTCAAAAATTCCAGGTAGGGGCGTTCTGCGAAATCGCGATTTTGGCATACAGAAACCCCGTTCAAAAATTCGTGAAATTTCGCTATTTTTTGAAAATTGTGCACGATTAGGGGTTGGTGTAATATAGTGGGCCGCGCTCCCCATCCAGGGCTAGGAGGTTGGAAAGTAGGCCTCTAAGAGGCTTGATTTTACGTGAACTAGATAAACTAGATTTAAAGTTTAAATATAACAAATAAAATTGGATCTAATAGATTACATAGATTGAATATAGATGTTAATGATATATTATGTCTTATTTTAATAATTATTTTATTTTAATTTAGTATTCGCTAGTTCTATGCTGGTAATGCTATCTTATGCGTTGTTATACCATCAATGTGATAGTATTAGGACTATAGCCACAGGGTTACCCCAAAATAGCAATTACAAGTTATATTACGGGTATATTATGCCATATTAGCTCATAGTTTTAAAATTTTATAATACTCTACTCGTGGCTTGATGATATGATGATTATAATTAGATAATACGTATACTTGAGATTGAATTAATAATATTATAATAGAATTTATTTTAATTATACTCGTTATCTATAATTTTATTCAATTAAAGTTTTAATATTAGCATGTTATTAGCGTGATGATATAGTTAAATTTAAATTTGATTTGATAAAATTTGTCTTATGCTGCATTACTGCTATTCAAAAA------------------------------------------------------------</ns2:sequence><ns2:name>KY699342.1_Leishmania_lainsoni_strain_MHOM/PE/91/LC2288_clone_LC2288_107_minicircle_kinetoplast,_complete_sequence</ns2:name></ns2:Sequence><ns2:Sequence dsseqid="sq2008" id="sq2007"><ns2:sequence>ATATTAAATTATAATGTTTAGGGTTATGAGCTTATAAATTATTTATATTATTATCTAACTTTGTCAAAATTGGCTATAATTCCCAAACTGGGCGAGGGCCTCAGGTAGGGGCGTTCTGCGAAATCGCGATTTTGGCATACAGAAACCCCGTTCAAAAATTCAGCAAAAATGCCCATTTTTTCGGGAACGTGTTACGATTAGGGGTTGGTGTAATATAGTGGGCCGCGCACCACATCCAGGGCTAGGACCTTGGAAATATGGCCTCTAAGGCCTTATAAAATTGAGTTTGAAACTTGGACACGAATAAACTTTAATATTGAATTTAAATGGATAATAAACGTTGATATTAGATATGATTATAGCTTTGTTATATGTATTTTTATAAATAATATTTTAATTCTACTCTTTAACGTGTATGATATTATGTTTATGTTTTATATAATTTTTAATAACGTGGCATGGCTATAATGACTATGATACACGTGGTTACTGGTCCATACTAACTAGATATCAATATATATTGCAATATAACTATGATACACGTGGTTACTGGTCCATACTAACTAGATATCAATATATATTGCAATATAACTAATATGGGTAACATGGCATTACTACTATGGCTATACTCTCGAGACTATCCACTCTTATAACTTTAATAATAAGATTATAACTATAGCATTGATATACGTAATGATAATGATTTTAATTAAATATAATTTTATATACAATTTATTTTTTAACTTAGCTGTGAACTTTGATTGACGTTGTTATACTGGTATTGCATGACGATGAGAGTA----------------------------------------------------------</ns2:sequence><ns2:name>KY699343.1_Leishmania_lainsoni_strain_MHOM/PE/91/LC2288_clone_LC2288_108_minicircle_kinetoplast,_complete_sequence</ns2:name></ns2:Sequence><ns2:Sequence dsseqid="sq2010" id="sq2009"><ns2:sequence>TGTCTTAGCTTTACAATTTTATGAGATGATAGTTTTATTTTATTATGATAATATTATTTTTTCAAAAAAGTAGCTAAAAATCCAACCACCCGACATGCCCTCAGGTAGGGGCGTTCTGCGAAAATCGATTTTTGGCATACAGAAACCCCGTTCAAAAATTACGCGTTTTTGGCCATTTTTTCGAGAATGTGTTACGATTAGGGGTTGGTGTAATATAGTGGGCCGCGCTCCCCGATTCACGCTAGGAGGTCATAATATAGGCCTCTTAGAGGCTTGTTTCACGCGTGTTAATATGGTTTCTATAAATAAACTTTTAATATTAAATTTAGATATAACTTTTATCACTTCACTATGTTAACGCTATTCTATATTCTAATTTTATTATTTAATTTGATGATATACCAATGCATTGATGATAGTTCCGATTATATAATTTTATGGTTGATGTTCATGGTTATCTATAATAATGATAGCTATACATCCAACGTTATAATGTTACTAGATACCCCACATATACAACTTATTCTATATATAATATCAACTTACATGGTATTACACGTTATAGACACTATTATTGATAAAGTTACTGTCACGTGGACAACTTACATGGTATTACACGTTATAGACACTATTATTGATAAAGTTACTGTCACGTGGACAATAGCTATGCTTACTCGATGATAATAATATCATATAATTATTTTAATAGATTTAATATACTTATAACTTTATATTTATACATTCTCTCTTATCTCTTGCGATGCTCTTATATCTACTACATTTAATTCTAATATTATAATTTTGATTAA-------------------------------------------------</ns2:sequence><ns2:name>KY699344.1_Leishmania_lainsoni_strain_MHOM/PE/91/LC2288_clone_LC2288_109_minicircle_kinetoplast,_complete_sequence</ns2:name></ns2:Sequence><ns2:Sequence dsseqid="sq2012" id="sq2011"><ns2:sequence>AATAATAAAATTAAAATATGGTAATACGCTGTGTTATGATGCATTATGATCTATGAAATTATCTAAAATTGGGGATAAAATCCAACCACCCGACATGCCCTCAGGTAGGGGCGTTCTGCGAAATCGCGATTTTGGCATACAGAAACCCCGTTCAAAAATTACCCGATTTTGGCCATTTTTTCAACTTTGTGTTACGATTAGGGGTTGGTGTAATATAGTGGGGCGCGCTCCCGGTTTTGGGCTAGCCTCGATGAAAATAGGCCTCTTAGAGGCTTAAAATTATAATTCTAGAGTTTTAGGCATAGATTGGAGTTAATAGCTTATAATATTAGAATAAGTTTTATTATACTTGCTTCGTGCATGCTATATTATCTTATTATATTGAATATTATTTTTATTGTTATTATATTATTACAACTCTAATACTTCACTATCGATACACGTATAACTTGGCCTTACTATGGGTTACTATGCTCACTATGATAATAATATCGATAATAGCCTCGTAATATATATTTATATTAGTTGTAAAGGGTAACACTAGAGTTTTATGGTCTTATAGCTTACCATCATTCAATTTTAATTTTACATATACCATACTAGCTTCGTTTGACGATTACATTGAGTTATAATGATAAGTAGTTTTATTGTTAATGCTAAATAATAAATATGATAATAAATAATTTTTATTCATCAAAGTAGTTTTATTGTTAATGCTAAATAATAAATATGATAATAAATAATTTTTATTCATCACTATAGAGTTACGCTTCACAGTTTATACTTGCTTAACTAATTAA----------------------------------------------------------</ns2:sequence><ns2:name>KY699345.1_Leishmania_lainsoni_strain_MHOM/PE/91/LC2288_clone_LC2288_110_minicircle_kinetoplast,_complete_sequence</ns2:name></ns2:Sequence><ns2:Sequence dsseqid="sq2014" id="sq2013"><ns2:sequence>GATGTCATTAGTGAATTTATTTAATAATTATTTTTATTCTTTATCAATCTTTATTAATTTTCTCAAATTTCGCTATAAAATCCAACCACCCGACATGCCCTCAGGTAGGGGCGTTCTGCGAAAACCGGATTTTGGCATACAGAAACCCCGTTCAAAAATTCCCCAAAAATCGCTATTTTTTCGAGTTTGTGTTACGATTAGGGGTTGGTGTAATATAGTGGGCCGCGCTCCCCATCCAGGGCTAGGATTATAAATTTAGGCCTCTAAGAGGCTTGTTTCTCGCGTGTTAAGCTTGATTTGACAATAATTATTTTTAATATAAGATTTGCTTTTCTTTATTTAAATAATTGATAAAATAAACTATCTAGATGGATATTATTAGAGTGTTCTTTTCTTTATTTAAATAATTGATAAAATAAACTATCTAGATGGATATTATTAGAGTGTTGTTTATAATTTTATTATTATGATCATCGTTTTGATTTTATTAAATTATTATTATTGATTTTAATTCAATGCATACGATTGATGGATGTGGATAATGATACCATAGGGTTACTAGCCTCGAGTAGATACTAATATATATTGCCTTTTGTTTGATATTAGCTAGTTTAGACCTAATACTACATAGTTAGACCATACTCACACTATCCATGCTATTACATTGATTCAATTCGATACATGATAATAACTTTATAATGTTGTTACTATCCAATGCATATTTAAATATTTATTATACTCGTGTTCTATACTTGCATGGTTCACGTTGATAATACTAAGCCTTTGTGATGATATACTAGTATGTGTTTAGAT---------------------------------------------</ns2:sequence><ns2:name>KY699346.1_Leishmania_lainsoni_strain_MHOM/PE/91/LC2288_clone_LC2288_111_minicircle_kinetoplast,_complete_sequence</ns2:name></ns2:Sequence><ns2:Sequence dsseqid="sq2016" id="sq2015"><ns2:sequence>ATGAAATTATTTAATAAAGTTGTTGTTATGGTGCATCATGAGTTTATAAATTTATAAATTTTGATAAAAATGGGTCAATTTCCCAAACTGGCCGAGGCCCTCAGGTAGGGGCGTTCTGCGAAAATCGAAAAATCGCATACAGAAACCCCGTTCAAAAATATGCCAAAAATCGACGTTTTTTCAACTTTGTGTTACGATTAGGGGTTGGTGTAATATAGTCCCCCGCGCACCACACTTTGGCTAGCTCGTGTAATTATAGGCCTCTTAGAGGCTTGATTTTTAAGATTTAAATAAACTTGACTTTAGATATTAAAATTCAATTGAATAAAATCTATTTGATGGTTATTATGGTTGTTGAATATAATATTAATTTAGTTTATGAGTTTGCGTCGTATCATATTATTATATTTATTCTAACTTTATTAATTTAATCATCAATGATAATTTTAAAACTATAGTTATCCATGGTCGTTGATATGTTTGTCATTGAAACTATGGCTATACTAGAATATATATTAGTTGTAATTGATATTGAGGTATTACTACGGGTATGACACTATATAACGCTACTCACACCATACAATTATTATACTTTATAGTTGACATAGATAATGTTATAGATACTATTACTATTATAATTAATGTATTACGTTCTTGACATCTATCTACTCGCTGGCTTATGTGCTATTAAACTTTATTTTTATTTACTTATAGTTAATGTAATATAATACGCTGGCTTATGTGCTATTAAACTTTATTTTTATTTACTTATAGTTAATGTAATATAATATTTTTAATT-----------------------------------------------------------</ns2:sequence><ns2:name>KY699347.1_Leishmania_lainsoni_strain_MHOM/PE/91/LC2288_clone_LC2288_112_minicircle_kinetoplast,_complete_sequence</ns2:name></ns2:Sequence><ns2:Sequence dsseqid="sq2018" id="sq2017"><ns2:sequence>TGTCAAAAATGGGGTCAAAATCGTAGCACCCGACATGCCCTCAGGTAGGGGCGTTCTGCGAAAATCGATTTTTGGCATACAGAAACCCCGTTCAAAAATTCCCCAAAAATGCCCGTTTTTTCAACTTTGTTTTGGCATACAGAAACCCCGTTCAAAAATTCCCCAAAAATGCCCGTTTTTTCAACTTTGTGTTACGATTAGGGGTTGGTGTAATATAGTCCCCGCGCGCCCCACCTCGAGCTAGGATAGATAAAACTAAGCCTCTTAGAGGCCTTATTCTCGCGTGTTACATGCTTTTTGGATATAAAAATAATTCAATATAAAATTAACATTAGTTTTATTATATGCATCACTATTCTAGATTATATAGTTTAGTTTTAAATATTTAATTTTAATTTTAGTGTGTTATTATGCTATACATTGACTCTATCTATGTTCATGGTTGGATAATTATAACTATACTCGCTATAATGATAGTGGGTATGGATATGGGCTAATACCTGGGATACTCAATATATAACTTGTTTAATATATAATATGTCACTATTACTATCATTAGCTTACATGAACATTGAGCTCATAATACACTATCTTATACTTGGTAATATTGACATTGAATTAGATAAAATATTATTGTTATAGTATTTAATAACTATATTTACTTTATTAATAATTCATTTTTATATATACCTCTTATGCTGTGTTACATTGACGAGTGGTTAGCATTGGTTTGATAATAAATTTATATTTTGTTTTATCTCTAATAAATATTTAATTTAAATTAATCTTTTTCAAATTTTATTAATGATG------------------------------------------------</ns2:sequence><ns2:name>KY699348.1_Leishmania_lainsoni_strain_MHOM/PE/91/LC2288_clone_LC2288_113_minicircle_kinetoplast,_complete_sequence</ns2:name></ns2:Sequence><ns2:Sequence dsseqid="sq2020" id="sq2019"><ns2:sequence>CTTCAAAAAATGGCTATAATTCCCAAACTGGGCGAGGGCCTCAGGTAGGGGCGTTCTGCGAAATCGCGATTTTGGCATACAGAAACCCCGTTCAAAAATTCAGCAAAAATGCCCATTTTTTCGGCGCGATTTTGGCATACAGAAACCCCGTTCAAAAATTCAGCAAAAATGCCCATTTTTTCGGGAACGTGTTACGATTAGGGGTTGGTGTAATATAGTGGGCCGCGCTCCCCGACTCGGGCTAGGATGGCATAAGATAGGCCTCTTAGAGGCTTGATTTTAAAATTCTAGCTAAACACTAACTAATAATATGATAATTGATATAAACAATGCTGATGTTAAATGTATTCATTAGATTTATAATATGGTATTGTAATGCTATCGTCTCTATACTTGTTTATTTCATTTTAAATTTATTAATTTTATTATTGATATTGCTAACACACCATCGTTATACTATGACTATGTTCTCGCTACGTTGTTACCATGGTTATACTAGCTCTGAGGCTACAATATAACTTCTCTTTAATATTAAACTAGTATGATGTCTATTATAATACTATTCAACGCTACAACTCCATACTAACACATGATAGAGTTATTATACTCTTTGATGATGTAATAGTTTATATGTATTCAATCAATAATAATATTTTAAATTTATACTTTATAGTTTCTCTCGATGCATTGACGTTTTATGATGCAATGAATTTATAATTTTATTGGTTAGTGATATTAACATTGATGAAACTAAATTTAAATTTTATCTAACAATATTTTATTATGCTTCTTCCGATTTTAATAAAA---------------------------------------------------</ns2:sequence><ns2:name>KY699349.1_Leishmania_lainsoni_strain_MHOM/PE/91/LC2288_clone_LC2288_114_minicircle_kinetoplast,_complete_sequence</ns2:name></ns2:Sequence><ns2:Sequence dsseqid="sq2022" id="sq2021"><ns2:sequence>CTTAAAAATACGGGTTAAAATCCAACCACCCGACATGCCCTCAGGTAGGGGCGTTCTGCTCTTAAAAATACGGGTTAAAATCCAACCACCCGACATGCCCTCAGGTAGGGGCGTTCTGCGAAATCGCGATTTTGGCATACAGAAACCCCGTTCAAAAATTCCCCAAAAATGCCCATTTTTTCGACTTCGTGTTACGATTAGGGGTTGGTGTAATATAGTGGGCCGCGCTCACGGATTCATGCTAGGTCGTTGCGAAACAAGCCTCTAGACCCTTATGTTTTTATGTTTCTAGAATTTAAGACTTTAATTAGACTATTAGCTTATTAATTTTATTTATTTTAGATTATAATGTGGCATTGATTTAAGCATGACATTGATTAATAGATAGACTTGGTAGTTAATAAGTTTATAGTTAGGATTATTATAATATTTTATTAATTAACTTTATTCCAAACGTTGATATACTGCATCTACACCGCTGTGTTACTATAGTGGTAATAGGGATAGTCTCCCTTTAATATGTGAATAAGTTGTAATATATGGGTTTTGACTAGATACATAACTATAGACATTAACCTTACTATGCTGACGTAGATACATACAATGATAATAGTATTGATAGAGTTATAATATTATGATTATTAATTTTAATGTTAATATAATTCTACTATACTCTATACTATTCCACTCTAACTTTGATTATATGCTCTTACCTGTATTGTGTGATAATACTAACATGTAATACTCTAACTATAGGGTAACCATTACACTGTGTTACTCGTGTATTACATCGTCTATAATTTAATAAAAT-----------------------------------------------</ns2:sequence><ns2:name>KY699350.1_Leishmania_lainsoni_strain_MHOM/PE/91/LC2288_clone_LC2288_115_minicircle_kinetoplast,_complete_sequence</ns2:name></ns2:Sequence><ns2:Sequence dsseqid="sq2024" id="sq2023"><ns2:sequence>TGTTATAACTTTAATTTTATTGACATTAATTTTATTATTTAGTTTTTGTTTTTTCAAATTTATCTGAAATTGGGCATAATTCCCAAACTGGGCGAGGGCCTCAGGTAGGGGCGTTCTGCGAAAACGCGATTTTGGCATACAGAAACCCCGTTCAAAAATTCCCCAAAAATGGCCATTTTTTCGGGAGTGTGTTACGATTAGGGGTTGGTGTAATATAGTGGGCCGCGCTCCCCATCCATGGCTAGGTCTCGTAAAAGTAGGCCTCTTAGAGGCTTGAATTTCATAAACTAAAATATTATTTGATAAGATGGAATTATATATTATAAATTTAATTAATGCTTTGTTATAGTTGCTTGCTATCATGATCTTATGTTATAATAAATATTTTTATTTAATTGCATCACGTGTTTGTTATTATGTGTTTCATTTAACGATTTAATTATAAAATTTTAGATATAAGCATTGAGCTGGCTGTGTTACGTGGATATCATGAAAACATCGATTTAATATCAATTGTAACTAATATAAATGGGTATTATGTCATTATACAGGCTAATACTATGCTCACTAACCACTCATACTCGTTACTATACTTAGATTATATACTTGCTATTGATAATATTAACCAATAGAATTATTATTGCATATACTTATTTAAATGCATGTATTACTTTATTATACTCTACACTTTCGGATAAGCTTTGATAAAATTATTTAAATGCATGTATTACTTTATTATACTCTACACTTTCGGATAAGCTTTGATAAAATAATTATATAGTTGCCCTGTATTAGGGT------------------------------------------------------------</ns2:sequence><ns2:name>KY699351.1_Leishmania_lainsoni_strain_MHOM/PE/91/LC2288_clone_LC2288_116_minicircle_kinetoplast,_complete_sequence</ns2:name></ns2:Sequence><ns2:Sequence dsseqid="sq2026" id="sq2025"><ns2:sequence>AACAAAAATAATAATTCTTGCTATTACACTGTGTTATTGCGTGTCATGAATTTTAAAATTATTGAAAAATGGCTATAAAATCGTAGCACCCGACATGCCCTCAGGTAGGGGCGTTCTGCGAAATCGCGTTTTTGGCATACAGAAACCCCGTTCAAAAATTCAGCAAAAATGCCCATTTTTTCGGGAACGTGTTACGATTAGGGGTTGGTGTAATATAGTGGGGCGCGCTCCCCGAATTGGGCTAGCCTGTGTTACGATTAGGGGTTGGTGTAATATAGTGGGGCGCGCTCCCCGAATTGGGCTAGCCTGCATAAAAGTAGGCCTCTTAGAGGCTTAAATTTATAATTCTATCGTCTTAAGCTTAGTTTTGATTTAATATATTATAATACTAGTTCAACGTTATCTATACTTGTTCCATACTTGCTATACTATAACTACACTGGTATGATTGTTGTTTAATGTTTTAGTATTAAATAATATTATTGTATAACTCTACTATTACGTGTATGATTAGCTCTATCTATGGTGTACTATGCTAGGTATGGCTATAATGACGATAATACCCCGTAATATATATTTATATTAGTTATATAGGGTAATACTATAGTTTCATGGGGTAACATCATACTTTTTATAATTTTAACTCTGACCACGTTAATGCTAGCTATACTCTTTCGATTGAATAAATTTTATTATATAACAATTTTATTATTGAGTTAAAACGTTAAATACTATTATTAATAATTTTTATTTGTTACTATAGATTCATGTTTCGTGGTTATACCTATATTAATACATCAA---------------------------------------------------------</ns2:sequence><ns2:name>KY699352.1_Leishmania_lainsoni_strain_MHOM/PE/91/LC2288_clone_LC2288_117_minicircle_kinetoplast,_complete_sequence</ns2:name></ns2:Sequence><ns2:Sequence dsseqid="sq2028" id="sq2027"><ns2:sequence>ATAATAAGTTTAATTAACGTTGTTATGAGTGATGTTTATTTTTATTTAAATTATTAATTTTGTCAAAAAAGTGGCTCAAAATCCAACCACCCGACATGCCCTCAGGTAGGGGCGTTCTGCGAAAACGCGTTTTTGGCATACAGAAACCCCGTTCAAAAATTCGCGAAAAATCGCATTTTTTTGACTTTCGTGCACGATTAGGGGTTGGTGTAATATAGTCGGGGGTGCACACCATCCTGGCTAGGAATGCATAATATAGGCCTCTTAGAGGCTTTAAATTTAAATTCTAGACTAAATTGACATATTATTTTATTATGTGAGATTATATTTAACATTAATATGAATATATTTATTATAATATTGTTCACGTTTATATCTAGCGTCAACGTTACTAGTATTGATATGATTATAATGAATTTATAGTAATAATGCTTCTATCTATATACAATGTTATGATTATGGCTATGGTACGCGTGTATTATGATGTCTTAGGCTAGTAATACTAAATTTCCCCTTTGTAACTTGTTTTATATTGTATTTTATCATTATTTTACTAGATACCATCGTAACACTAGCATTATGACTATACTCTTACGTTGGATTGATGATTGATATAATAATAATGAATATAAACACATTATGACTATACTCTTACGTTGGATTGATGATTGATATAATAATAATGAATATAAACATACACGTTACTATAATTAGATAATACTGTTAGACATGAATAATATTCTTTATCTTCTATCTTTACCTGCTCTATTAACTCTATGTTATATGATAATTAATTTAAT----------------------------------------------------------</ns2:sequence><ns2:name>KY699353.1_Leishmania_lainsoni_strain_MHOM/PE/91/LC2288_clone_LC2288_118_minicircle_kinetoplast,_complete_sequence</ns2:name></ns2:Sequence><ns2:Sequence dsseqid="sq2030" id="sq2029"><ns2:sequence>TTATTTTTTAGATTCAACGTTGTTATGATGTGACATTGCCTAAGGAGTCGACTCCTTACCCCGCAAAAATGGGGGCAAAATCCAACCACCCGACATGCCCTCAGGTAGGGGCGTTCTGCGAAAATCGATTTTTGGCATACAGAAACCCCGTTCAAAAATTACCCGAAAAATGCGTTTTTTTCAACTTTGTGTTACGATTAGGGGTTGGTGTAATATAGTGGGCCGCGCTCCCCATCCAGGGCTAGGAGGTTGCAAAAGTGGCCTCTAAGGGCTTATGATTTTATAATTTTGATTCTTAGGGCTAGGAGGTTGCAAAAGTGGCCTCTAAGGGCTTATGATTTTATAATTTTGATTCTTAAACTTGAAATTGACTTTTAAATTTGATAAAATGATTATTCTCGTTATGATGTTAATTATTATATTCTTTATTTAATAAATTAATTCTATTCATAGCTATCTTCTCGCTCTTATACTTGCTTACCTTACTCAATACTATTTTATTATATGGCTTTGCTAGTATCATTGCTATAGCTGGCATTGAATGGTATTAGATCTATCATGAAATAGTAGCAGTTGTAACTAATATAGATATATATTATATGATAATACTAGACATACTCATTACCATACTTACATGGCATACTATAAGCATATGTCACGTGTAATTATACTATATGATAATTTTAATAGTTCAATATACTTACAACTTTCATATAACTTAATTGATATAAACTCACGGTTACCATTACATGATATTGATGTTAATAATAATTGATTTGATTGTGTTTAATTAACTTTAAAATAATTATT------------------------------------------------</ns2:sequence><ns2:name>KY699354.1_Leishmania_lainsoni_strain_MHOM/PE/91/LC2288_clone_LC2288_119_minicircle_kinetoplast,_complete_sequence</ns2:name></ns2:Sequence><ns2:Sequence dsseqid="sq2032" id="sq2031"><ns2:sequence>TCCGTAAAATTGGGGATAATTCCCAAACTGGGCGAGGGCCTCAGGTAGGGGCGTTCTGCGAAATCGCGATTTTGGCATACAGAAACCCCGTTCAAAAATTCGTCAAAAATGCCCATTTTTAAATCGCGATTTTGGCATACAGAAACCCCGTTCAAAAATTCGTCAAAAATGCCCATTTTTACGGGAGTGTGTTACGATTAGGGGTTGGTGTAATATAGTCCCCCGCGCTCCCCATCCAGGGCTAGGACCTTGGAAAGTAGGCCTCTTAGAGGCTTGATTTTTAGATTCTAACCTTGATTGAACTAATAATGATAAATAATAAATAAACTTAGATGTAATGTTACTATATACTTGTTTATAATAATAATTTTGTAATATGATATAAGCTACATCGTTGACATGGTGTAGTATAATTATGTTTAATGATTATGATATAGAACTATTCAATAACTATACCTGTCTATCACGTGTGTTACATAGTATACTCCTTGGGTAAGGAGTCCCACATAACTAATATTAATATTAGTTTGGTGGGTATTATACCACTATACACTAACACTAGCTAATACCATAGTTGATAAAGTTAGAATTATAATTATACTAGCTACGATGTTATACAATGGATACTATGATTATACAATAATATAATTTTAATAATAAATATACTTAATACATAAATATTATTATTGTGATATACTTCATATAAGCTATTATCGTTTATAATTTTATAATAATGATACTCTATTAGAGGGGTAATGTGTTAGTATTATTTAGAAATAATTATTTTAAATTTATAAAAT----------------------------------------------------------</ns2:sequence><ns2:name>KY699355.1_Leishmania_lainsoni_strain_MHOM/PE/91/LC2288_clone_LC2288_120_minicircle_kinetoplast,_complete_sequence</ns2:name></ns2:Sequence><ns2:Sequence dsseqid="sq2034" id="sq2033"><ns2:sequence>TTTATAAAATTTAAATGTTTTATGATGTTTAATGTTTTCGATTTTAATTTCATCTATAATTTTATAAAATTGGGTCATTTTCCCAAACTGGGCGAGGGCCTCAGGTAGGGGCGTTCTGCGAAATCGCGATTTTGGCATACAGAAACCCCGTTCAAAAATTCGTCAAAAATGCCCATTTTTACGGGAGTGTGTTACGATTAGGGGTTGGTGTAATATAGTGGGCCGCGCTCCCCATCCAGGGCTAGGATGCCTCATTATAGGCCTCTTAGAGGCTTGTTTTTATAATTTTAAAATAACTCACTTGATAATGGCTTTGAATGGGTTTATAATTTATTATTTTTAATTTTTATAATTTAAATTGAATCTCTGCATGCTTCATTGGATAATAATATTTGATATAGAAATAAATTTATTGTTTTAATAGGTTATATGATTTTATAGACTTTATATAACTATCTATTCAATGGCTATGCTCCTTACCTGGTATTATGATGTATATGGTCACAATAGCAATTACAACTTATTCTGTACTAATATGATACTAACTATGCCACTATACCATACACCATGATAACGCTACGATACTGATGCTATGATTATATAATAACGTTGGGTTAGATGGGTAATAATAATATTTAATTAAATGGATTCATAACTTTATATTTTATTTAAATTTAATTTTTAGAATTCTCTTATTAGATCTTTATATGCTGGTTGATATTAAATCTATAATTAAAATAATTTTATTTAAATGTTTTATGATGTTTAATGTTTTCGATTTTAATTTCATCTATAAT-------------------------------------------------------------</ns2:sequence><ns2:name>KY699356.1_Leishmania_lainsoni_strain_MHOM/PE/91/LC2288_clone_LC2288_121_minicircle_kinetoplast,_complete_sequence</ns2:name></ns2:Sequence><ns2:Sequence dsseqid="sq2036" id="sq2035"><ns2:sequence>AATAAACTTTTATGTCTACAGTGTTACGCGTGATCAATGAGTTATTAAATTTATAAAATTCTAGAAAATTGGAGATAAAATCCAACCACCCGACATGCCCTCAGGTAGGGGCGTTCTGCGAAATCGCGTTTTTGGCATACAGAAACCCCGTTCAAAAATTGGCGGAAAATGGTCATTTTTTCGAGTTTGTGTTACGATTAGGGGTTGGTGTAATATAGTGGGGCGCGCTCCCCGAATTGGGCTAGCCTCGTGCAAAACTGGCCTCTAAGGGCTTATGAATTTAAAATCTAGGGTGTTACGGCTATATTATTTATAAATTGAATATTGATATTAAATCATCACTAATATTATGTCTCTACTCGATACTAGGTTAGATATGATATAATTATAATAATGAATTTATTGATGTGGATGTTATGGTATACTATAGTTATTATTTTATCTTATAACTTTATCTATGCTTTGCTATACCTGTCTATCTATGATGCTCCATCTAGAACACAATATAACTAATATTAATATTAGTTTATATTGTAGTATTATACAATACACTAGCAACGTTACCATACAATGACACTACATACACGTACTCGCATTGATACTATTAGATTGAGTCAACGTTACCATACAATGACACTACATACACGTACTCGCATTGATACTATTAGATTGAGTTTATAGTTATAATACTTTTATTATTATTTCATTTTAACTTTATATTTAAATCCAAGATTACCATGCTCTCTATTAACTTGGTTAGATGATTTTAATTTTAAATAAAACTATAAGATAAACAATA-----------------------------------------------------------</ns2:sequence><ns2:name>KY699357.1_Leishmania_lainsoni_strain_MHOM/PE/91/LC2288_clone_LC2288_122_minicircle_kinetoplast,_complete_sequence</ns2:name></ns2:Sequence><ns2:Sequence dsseqid="sq2038" id="sq2037"><ns2:sequence>TTAAATTATAATTTTAAATAAGATTTTAATTTTATGGTTTTATTAGTTTTTGATTTTATTCTCTAAAAACACGGTCAAAATCCAACCACCCGACATGCCTCTGGGTAGGGGCGTTCTGCGAAAATCGATTTTTGGCATACAGAAACCCCGTTCAAAAATTAGTCGAAAAATGCGTTTTTTTCAACTTTGTGTTACGATTAGGGGTTGGTGTAATATAGTGGGCCGCGCTCCCCGTTTCATGCTAGCATTCCATAAAAGTGGCCTCTAATGTAATATAGTGGGCCGCGCTCCCCGTTTCATGCTAGCATTCCATAAAAGTGGCCTCTAAGACCGTATAAAATTTAATTCTAGGGTTGGATGGGAATATGATTATAAAATATTAAATAAATTTATAAATTAGATTATTATATTGCTTGTTATAGCTTTCATTGATAATAAATAACTATAATATAAAATTATTCTCGCTTTCGTTGTTATTAGTTTTATTCTTTTAATGTTATACTATAAATTTTAATACTCAATGATACATCCTCACGCTGGTTATAATGATGTTACTAGAGGGTTACTAGAATAGAATATATTGTAATTAATAATGAGTCAATAAGGCTTGGAACTATCAATAAACTTTATAACTAGCCACGTTACTAACATTATAATTATGATGAAACTATAGCTTTACTATTTTATTAGATTGAATGATGACACTAAATATTATTTACATTTATACTTCGATTCTTTTGTATACGATGTTATTAGCGTGAATAGTTAGCATATTTATTTTTAACTATAATATTTATTTT----------------------------------------------------------</ns2:sequence><ns2:name>KY699358.1_Leishmania_lainsoni_strain_MHOM/PE/91/LC2288_clone_LC2288_123_minicircle_kinetoplast,_complete_sequence</ns2:name></ns2:Sequence><ns2:Sequence dsseqid="sq2040" id="sq2039"><ns2:sequence>GATTGATGAATTTAAATTTAATAAAATTAACATTACGTGTCTTATATGTTTTGTCAACTTTGATAAAAATAGGCTAAAAATCGTAGCACCCGACATGCCCTCAGGTAGGGGCGTTCTGCGAAAATGCAAAAATGGCATACAGAAACCCCGTTCAAAAAATGCCCAAAAATCACGTTTTTTTCGACTCCGTGTTACGATTAGGGGTTGGTGTAATATAGTGGGCCGCGCTCCCCATCCAGGGCTAGGATGTGTTACGATTAGGGGTTGGTGTAATATAGTGGGCCGCGCTCCCCATCCAGGGCTAGGATGCCGTGAAACTGGCCTCTAAGGGCTTATAATTTTATGATCTAGCATAAATCTTTTAATATTAGATTTTTATGTTATTAATAAATTAAATTTTAAATATTAACATTGAATTACTATGCTAGCTTGATGTTGCTATGCTTTACTATAAATAATTTATATCATTGCTTCACTATAATTATAAAATTAAAATAACGTTATAGATGATAGACCTGGTTGGCGTTATGTGCTTATAGATACAACGATGGTCCATATAGGTAGCCAATATTAGTTACAATATATTCTAATATGTAATATATGGTATTACTAGCCTCTACTAACGCTATAACTTTATAATTAAACTTTATTTTTATTAAATTATGATTATATTAAATTTTATAATGGATATTAATATTTTAATTTGATAACTATGTTTATTATTTACTTTCTCTCTTTTTATTATCCATTGATATGACATCTATTACTACACTGTGCTATATACTTGGTAATACTTGGATAATAATACTT------------------------------------------------</ns2:sequence><ns2:name>KY699359.1_Leishmania_lainsoni_strain_MHOM/PE/91/LC2288_clone_LC2288_124_minicircle_kinetoplast,_complete_sequence</ns2:name></ns2:Sequence><ns2:Sequence dsseqid="sq2042" id="sq2041"><ns2:sequence>TCTCAAAAAATGCTATAAAATCCAACCACCCGACATGCCCTCAGGTAGGGGCGTTCTGCGAAAATCGATTTTTGGCATACAGAAACCACCCGACATGCCCTCAGGTAGGGGCGTTCTGCGAAAATCGATTTTTGGCATACAGAAACCCCGTTCAAAAATTACGCGTTTTTGGCCATTTTTTCGGAAATGTGTTACGATTAGGGGTTGGTGTAATATAGTCCCCCGCGCTCCCCATCCAGGGCTAGGAGGTGATAATATAGGCCTCTAAGAGGCTTGTTTCACGCGTGTTAATATGATTTAGAATAATTAAATTTATATAATATAATTTCACTATATACTAGCTTGCTCTGGTCATTACTATCATGTATATAATAATAATATTTTAGTAAAGCTAGAACTATAATCTTACTATGTTATATATTTAATATTGTTTTATAATATTATCTATTCAACGTGGCTAGTATTATATAAGTTCCATGCTCGTAGTGTTATAATAGTGCTAGAATACCTCAATATATAATATATTCTAATATATATGGGATATTACCTAATACTATGGTGTTACTGGATACTCACGCTACTATTACCACTATAATGATGATGATACTTACATGAAACTGCACCTATGTTATACTATTAGATATGATTATAATCTATACTTTAACTATACATTAACATTTATATATCTTCCTCTATCTCTTATGATGTTCTTATTAGCATTAAATACTTTATCAACTTTACCAATTCATTTAAATAATAATTATTATTTTTAAAAATTAATTCTAGAGTTGGCTGTTATGCTGCATTATAA-----------------------------------------------</ns2:sequence><ns2:name>KY699360.1_Leishmania_lainsoni_strain_MHOM/PE/91/LC2288_clone_LC2288_125_minicircle_kinetoplast,_complete_sequence</ns2:name></ns2:Sequence><ns2:Sequence dsseqid="sq2044" id="sq2043"><ns2:sequence>TATTATGTGAGTAATGAATAGTGTTACTCGTGTATTACTGCGCTATTATCTTTATAAAATTCATGAAATTGGGGATAAAATCCAACCACCCGACATGCCCTCAGGTAGGGGCGTTCTGCGAAAATCGAAAAATCGCATACAGAAACCCCGTTCAAAAATTCCCCAAAAATCGCTATTTTTTCGACTTTGTGTTACGATTAGGGGTTGGTGTAATATAGTGGGGCGCGCTTCCCAATTCGAGCTTGGTCCTTGCGAAACAGGCCTCTTAGCCCGTATGTTTTAGTGTTTCTAGAATTTAAACATATAATTAAACTATTAAATCTAATTTTAACTATAACTTGGCTTGTTATGTGGTATTGAGTTTGATTTTATTTTTATTAAATAGATTTATTATATGAATATTATATTTATTGATAACGTTGCTTAGACTTTACATCTATTGATATTATTATGGCTATACTCATGATACGTCTATACCGGTGTGTTACTATGATGATAATAGGGATATTCTCCCTTTAATATCAGAATCGTCTATACCGGTGTGTTACTATGATGATAATAGGGATATTCTCCCTTTAATATCAGAATAAGTTGTAATATGATGGTAATGAGTAGATACCATACTATAACCATTGACGTCACTATGCTGCTAATGGATACATGTGATATTGATAAGATTGAAATAATTATGATAATATAAATAATATTGTTTCATTACATATAACTTTACTATACTCTGCACTACTCTATTCTAACTTTGAATTTACTGTGTTACCTGCATTATATAGTAATACTCATGTGCAATAATGATGT---------------------------------------------</ns2:sequence><ns2:name>KY699361.1_Leishmania_lainsoni_strain_MHOM/PE/91/LC2288_clone_LC2288_126_minicircle_kinetoplast,_complete_sequence</ns2:name></ns2:Sequence><ns2:Sequence dsseqid="sq2046" id="sq2045"><ns2:sequence>CGTCTAAAATTGGGGTTGAAATCCAACCACCCGACATGCCCTCAGGTAGGGGCGTTCTGCGAAAACGCGTTTTTGGCATACAGAAACCCCGTTCAAAAATTCGCGAAAAATCGCATTTTCGAAAACGCGTTTTTGGCATACAGAAACCCCGTTCAAAAATTCGCGAAAAATCGCATTTTTTTGACTTTCGTGCACGATTAGGGGTTGGTGTAATATAGTCGGGGGTGCACACCATCTTGGGTTAGGTTGGTGGAATATAGGCCTCTTAGAGGCTTGATTTTAATAAACTAAATTATTATTTAATAAATTGAAATTATATGTTACTAATTAGATCAAATTAATGATATACTTGCATGATAACAATATTTTATTTAATGTTTTCCATATTTAAATTTATAGTGTTATGTTTTATTAGATTCTATTTTAATCAATGCTTTAATTATAAATTTTTGGTATTACACGTGTAGGTGGATGGGTTACATGAATATCATAAAAATAGCTTCACAATAGCAATTATAACTAATATAAAAGGGTAATATGTCTATATACATGGTTATAATACACATACTCACTCCATACACGTGGAACTATACTTACTCTATTGATATACTAACGTTGTTACTGGTATTAGATTATATAACTTTATTTAAACGATTAAATTTATATTTTACTTCATTATACTCTATACTCTCGGGCACGCTTTGATAAATAAATATATAATTACCCTGTATTAGGGGTGTTATGTTATTGATGATAATGATAATAATTTTTATATTTTGTTTTTCATTTTCTCAAATT------------------------------------------------------------</ns2:sequence><ns2:name>KY699362.1_Leishmania_lainsoni_strain_MHOM/PE/91/LC2288_clone_LC2288_127_minicircle_kinetoplast,_complete_sequence</ns2:name></ns2:Sequence><ns2:Sequence dsseqid="sq2048" id="sq2047"><ns2:sequence>CTCAAAAATACCGGTCCAAATCCAACCACCCGACATGCCCTCAGGTAGGGGCGTTCTGCGAAATCGCGTACCGGTCCAAATCCAACCACCCGACATGCCCTCAGGTAGGGGCGTTCTGCGAAATCGCGATTTTGGCATACAGAAACCCCGTTCAAAAATTCCCCAAAAATGCCCATTTTTTCAACTTTGTGTTACGATTAGGGGTTGGTGTAATATAGTGGGCCGCGCACCCCGATTCACGCTAGCCTCGTTAAAACATGGCCTCTGAGGCCTTATAATTTTATAAACTAAACTATGGTTGCATATGATATTAAATATTGACTTGTTAAATTTAATTATAACTATTCTATCTCAACTTTGTTATATCTAATCTTTGCTGTAGCTATATTTTTATTTTAATTTGATAATGTGTTTAAGCTTAGTTAAATATTTAAACTATATAATGAATTTAATAAAACTATGTTCTCGTGTGTTACATGCATTAGGATAGGTCTAATAATAGCTCCAATATATATTACAATTGCTTTTATATTGTATTAGTATGGCTAGTTTCATGATGTTACTGGTCTCATAGCTAACTCTATACATTTCATTGATGCTATTACTCTAATGATCACGTGTAATACTTATATGATAATACACTTACTATTTAGTTTAAACTATATTTATTATTTGATTAGATTCATACTATTACAATGTTTCTCGAATACATACTATATTTAAATTTAATAGTAATACATCGTTTAGCTTAATGTTATTGTGTTATTAGCTTTAAATAATTTTATCTTTATTCTTAATTTT---------------------------------------------------------</ns2:sequence><ns2:name>KY699363.1_Leishmania_lainsoni_strain_MHOM/PE/91/LC2288_clone_LC2288_128_minicircle_kinetoplast,_complete_sequence</ns2:name></ns2:Sequence><ns2:Sequence dsseqid="sq2050" id="sq2049"><ns2:sequence>TTTAAGATAAACAAAACTTAATGTTACTCGTGTATTACGTTGAAGATAATTTTATAATTTTAGTAAAAATGGGGCAAAAATCGTAGCACCCGACATGCCCTCAGGTAGGGGCGTTCTGCGAAAACCGAAAAAATGCATACAGAAACCCCGTTCAAAAATATGCCAAAAATCGCTGTTTTTTCAACTTTGTGTTACGATTAGGGGTTGGTGTAATATAGTGGGGCGCGCATCCCAATTTTTTCAACTTTGTGTTACGATTAGGGGTTGGTGTAATATAGTGGGGCGCGCATCCCAATTCGAGCTAGGTCCATCAAAATCAGGCCTCTAGACCCGTATGTTTTAATGTTTCTAGAATTCGAACTTATATTTAACGATTAAATTAATTATTTATTTTATTTTAGATTTTAATATGGTTCACGTTCATATAATATTTAATTTTATAATTATAATTTATTAATTTTATTATTTGATTAGTATGTTACTGGCTTGTTCTATCTAATACTAATTTTATTGATGTTGTTATACCATGTCTGCTTCGATGTATGGTTATGATAGTAATAGGTCTCCCTCCCCTTTAATATCAGAATAAGTTGTAATATGTGGGTATTGAGTAAGACTATAATTATAGCCAATGATGTTACTATGGGTGTGGCACTATACATGATACACTTGATAATACTATAGTTATAATAATATTATACATGCTAGAACAATACTTATAACTTTACTATGCTCTACATTATCTTACTCTAATCTTGATAATACTACGCTGTTTGTGCATTATAATGATGCTTCAATGTAATAATTTAAA-----------------------------------------------</ns2:sequence><ns2:name>KY699364.1_Leishmania_lainsoni_strain_MHOM/PE/91/LC2288_clone_LC2288_129_minicircle_kinetoplast,_complete_sequence</ns2:name></ns2:Sequence><ns2:Sequence dsseqid="sq2052" id="sq2051"><ns2:sequence>TTAATATTGAGTAATGAGTTAGCTTATGTCTCTGTTAATTTTATCAATAATAATAATTTTCTTGAAAAATAGCCATAAAATCGTAGCACCCGACATGCCCTCAGGTAGGGGCGTTCTGCGAAAACGCGATTTTGGCATACAGAAACCCCGTTCAAAAATTCCCCAAAAATGCCCATTTTTTCGACTTCGTGTTACGATTAGGGGTTGGTGTAATATAGTGGGCCAAAAATGCCCATTTTTTCGACTTCGTGTTACGATTAGGGGTTGGTGTAATATAGTGGGCCGCGCTCCCCGGTTTATGCTAGCATGCCATAAAAGTGGCCTCTAAGGCCTTATAAAATTAAAACTTAGCTGTGTTAGGCATGTTTTTGATAAATCATAATTTAATAGACTTAATCTAGTTAATAATTTTAATATATTGAATTGATATGGCTTTGATTAAACAGTTTAATAACTATAATAATGTTATATGCTCCATACTCGTTTATATTTTTATAATATTATTAATTTTATAGTCTAGCTCACGTGGTTATAGCGTTGGGTAACATTAGACCCATGTTATTAGATAATATCAAAATATATTAGTTATATTCTATATTGTAACCCTATTTTATCAATTTTTAGTGTTATTAGCTGGAGTTAGCTATAATTATAATATTTTAATTAAACTAGATAAAACTACGCTCTTATGCCGCTACATGAATATAATATTAAATCTATGAGATACACGTTTATAATATTAATTTAACTTTTAGTTTATCTTTTCATAGTTATGCGTTAGAGTGCACATTAAGTTTATAAATATTTAAAT-----------------------------------------------</ns2:sequence><ns2:name>KY699365.1_Leishmania_lainsoni_strain_MHOM/PE/91/LC2288_clone_LC2288_130_minicircle_kinetoplast,_complete_sequence</ns2:name></ns2:Sequence><ns2:Sequence dsseqid="sq2054" id="sq2053"><ns2:sequence>TAGATAATTTATAAATGTTGGTGTTACATGAGCTAACCACTAAATTAATTTTATAAAATTGACGAAAAATGAGACCAAAATCCAACCACCCGACATGCCCTCAGGTAGGGGCGTTCTGCGAAAATCGATTTTTGGCATACAGAAACCCCGTTCAAAAATTCGTGAAAAATGCCCATTTTTACGGGAGTGTGTTACGATTAGGGGTTGGTGTAATATAGTCCCCCGCGCTCCCCAATTTTTACGGGAGTGTGTTACGATTAGGGGTTGGTGTAATATAGTCCCCCGCGCTCCCCATCCTGGCCTTGGATGCTGCATTATAGGCCTCTTAGAGGCTTTAAAATTAAATTCTAACTAGAATTGGAATAAGATTGGGAATTACTAGTTAATGATATTGAATAAGATGATAATATTAAATAAATCTTATATGACAGTGTTAATGTTGTTTCATGATAACTTTATTTTATATCTATTCTAGTTTTATTTATTTTTATTGTTATAACTATACATATGCTCGCTATACACGTGTTCAATGCTACATGGTCATGGTATGGGTTGAATATGGTCCATAACTAATATATAACTTGTTTTGTTCTAATATATAAGCTTGTGTTACCCTATTATAATGGCTACAACGTTGATAGTTTATAATCAATAAATATTATTATTGGGCTATGCTATATGATACTATACTTGTGTTATTACGTGTAGATGATATTGTTATACTTTCACTTACGATGTTTATACACTTTCTTTGTTAATAGTTTAATGTTATTATAATGTTTATATTGACTTTGCATGTT----------------------------------------------------------</ns2:sequence><ns2:name>KY699366.1_Leishmania_lainsoni_strain_MHOM/PE/91/LC2288_clone_LC2288_131_minicircle_kinetoplast,_complete_sequence</ns2:name></ns2:Sequence><ns2:Sequence dsseqid="sq2056" id="sq2055"><ns2:sequence>ACTAAGATCATGAATTTAATTTTATAATTTAGTATTACGTCGTGTTACCTGCTATAAAATCTTCAAAATTCGGCATAAAATCCAACCACCCGACATGCCCTCAGGTAGGGGCGTTCTGCGAAAATCGATTTTTGGCATACAGAAACCCCGTTCAAAAATTACGCGTTTTTGGCCATTTTTTCGAGTTTGTGTTACGATTAGGGGTTGGTGTAATATAGTCGGCGCGGCACACACTTTTTTTCGAGTTTGTGTTACGATTAGGGGTTGGTGTAATATAGTCGGCGCGGCACACACTTTGGGGCTAGCTCGTTGGAAACTAGGCCTCTTAGAGGCTTGATTTTAATAATTTAGGCTGGATAACACATATATTATTTTTATATTATAATTCAATTTCATATTTGGTTATATCATTGTTCTTGCTTATATAAATCTATGTTACTAGTATAGATAGAGTTAGTGTTATGGTTGTATTAGTATAATGAATTTATTGTATCTATAAAATTTAATAATGATAGTTCCGATGCATGTGGTGTTAACGTGTATGATGATACTAGCACTGTCTAGATAGTAATATAACTTATATTGTAATATGATTGCTCCAATAATACCTCAATACTACCAGGTTATAGCTCTACACCATCGTTATCCATAGCATAGAGTTTATATAAGTTTATTATACTTCAATGTATTATATTTGTTTATGATATTAAATCTTTTTTATAATTCTTATTTTTAATTTTACTCTTGCTTGGTTATGTAGCTTTTAGTTTTGGTTATATTAAAATTTATTAAATGTTATACTG-------------------------------------------------------</ns2:sequence><ns2:name>KY699367.1_Leishmania_lainsoni_strain_MHOM/PE/91/LC2288_clone_LC2288_132_minicircle_kinetoplast,_complete_sequence</ns2:name></ns2:Sequence><ns2:Sequence dsseqid="sq2058" id="sq2057"><ns2:sequence>TATCAAAAAATCGATAAAAATCGTAGCACCCGACATGCCCTCAGGTAGGGGCGTTCTGCGAAACAAAAAATCGATAAAAATCGTAGCACCCGACATGCCCTCAGGTAGGGGCGTTCTGCGAAATCGCGTTTTTGGCATACAGAAACCCCGTTCAAAAATTCCCCAAAAATGCCGTTTTTTTCGACTCCGTGTTACGATTAGGGGTTGGTGTAATATAGTGGGGCGCGCTCACCAATTCGGGCTAGCTCCTCGTGAAACTGGCCTCTAAGGCCTTATGATTATGAGTTTTAAGATTATTCAACAATATAATTTATTTTTAACTTTAATTTTATCTATAAACGTTGTTCTCGCTTCGTTACATGCATTGATATAAATAATTTATTAATATTGTTTAGTATATAATTTTATTAATGCGTTTATTACTTGCTATGTCTATGATGATATTGATGATAGTGCATCGCTTACATGGTTATGGGTATGATGCTGGATATGATACTGGCTAGATACAATATAATATATATTATAATATAACTGCTCCCATATTGACTCATTACTAGCCTCTTAGACCATACTATTACATACTCGAGTTGATAAATTTAATAAAATATAATTATACTATAGATGTGTTATGCTCGTTACAATAATAATTCTTTTTATAGTTTTTATCTTTAACTCTATTCTTGCTTGGTGATGGAACATGTAGTTGATATTATTTAAATATATTTAATGTTTAATCATAATAAGATTTTAAAATTAATTTTATAATTAACGTTGTTAGTGCGTGATAGCATCTATAATTT----------------------------------------------------------</ns2:sequence><ns2:name>KY699368.1_Leishmania_lainsoni_strain_MHOM/PE/91/LC2288_clone_LC2288_133_minicircle_kinetoplast,_complete_sequence</ns2:name></ns2:Sequence><ns2:Sequence dsseqid="sq2060" id="sq2059"><ns2:sequence>TATAAAAAAGTGGCATAAAATCGTACCACCCGACATGCCCTCAGGTAGGGGCGTTCTGCGAAAATCGATTTTTGGCATACAGAAACCACCCGACATGCCCTCAGGTAGGGGCGTTCTGCGAAAATCGATTTTTGGCATACAGAAACCCCGTTCAAAAATTGCCCGAAAAACGCGTTTTTTTCGCCTCCGTGTTACGATTAGGGGTTGGTGTAATATAGTGGGCCGCGCACCCCGCCCTGGGCTAGAGTTGATAAAATATGGCCTCTAAGGCCTTATGATTATGGATTTGGAATTAGAATTGAGAATAAACAGAATAAAGTTAAACATAGACTTGATATGAGTGTTATGGTTATATAGATTATCTATTTATATTAATATTATTTTATCTTCTCATTGTTCCGTTACCATGTTATTACTAGTATCTAACTTTATCTATGTGTATGATGATGGTGTAGTAATGGTATTGGTATACCACTCTATAGCTATATAATCACAGGGTTACCCCATAATATCAATTGTAACTAATATTAGATATGTAATGTATAGTATTGAGTATAGTAACTCTATTTTAATATCATCAATCTCGATACATCATCTACTATTTAAACTTTATTATACTATCTTATTGGCTTTGATATAACACTTGATAAACATTGAATTTATTTAAATACTTAATTATAATATAACGTTAATTGCACTAGAACTTTACATGGTTATTGTTACTCAATGTTATACTTGTGATTTTAAAAATAAAAATTATAGTAATACACCTGTGTTAGGCTTAGATAGAATTTATAAAAT---------------------------------------------------------</ns2:sequence><ns2:name>KY699369.1_Leishmania_lainsoni_strain_MHOM/PE/91/LC2288_clone_LC2288_134_minicircle_kinetoplast,_complete_sequence</ns2:name></ns2:Sequence><ns2:Sequence dsseqid="sq2062" id="sq2061"><ns2:sequence>CTCTTATTAGATAATATTTTTATGTCTAGCGTGTTTATGTGTTATTAGAATTTAATAATTTTATCAAAAATCGGCATAAAATCGTACCACCCGACATGCCTCTGGGTAGGGGCGTTCTGCGAAAACGCGTTTTTGGCATACAGAAACCCCGTTCAAAAATTCACGAAAAATCGCATTTTTTTGGATTTCGTGCACGATTAGGGGTTGGTGTAATATAGTTTCACGAAAAATCGCATTTTTTTGGATTTCGTGCACGATTAGGGGTTGGTGTAATATAGTCGGGGGTGCGCCCCAGCCAGAGCTAGAGTCTTGGAAATATGGCCTCTAAGGCCTTATGTTTTAGCAGAATTAAACTCTACTAGAAATAATATATAAATTTAACTATTGCTATGCTCTACTTGTGTATGTTCTTGCTTATTACACTATAGATATATTTATATTGCCTCACTGTATAATATTATTTAATTATATACTCAATGTTATTATGTATGTTGTCTATATTCAATTTTATTTAAAGTTTTATTAACTATAAGCTCTACTCCATGGTATTATGATTATCCTCGAAAATAGCCAAAATATCCCCTTTTCTAGTTATATTAATATGTAATTTTACCACTTTTATGGTATTAGCTAGGTAACACTATACGATGCTGGATAATATTACTTATAATGGATAGAGATTATAAATTTAATTATAACAATGATAATTATTATTTAATAAAACGTGTTACTGCATTTAGACGATATACTTGACTAGATGATAACTATAGATTTGATTTTAAATATTAATATTATTTAATTTATATGTCTAACATGAA----------------------------------------</ns2:sequence><ns2:name>KY699370.1_Leishmania_lainsoni_strain_MHOM/PE/91/LC2288_clone_LC2288_135_minicircle_kinetoplast,_complete_sequence</ns2:name></ns2:Sequence><ns2:Sequence dsseqid="sq2064" id="sq2063"><ns2:sequence>TTTAATTATAATATTGACTCGATCTAATTTTATTATTTTATTTTCTATAATTTAATAATTCATCAAAATTCGGCTAAAAATCCAACCACCCGACATGCCTCTGGGTAGGGGCGTTCTGCGAAAATCGAAAAATCGCATACAGAAACCCCGTTCAAAAATATGCCAAAAATCGCTGTTTTTTCAACTTTGTGTTACGATTAGGGGTTGGTGTAATATAGTGGGCCGCGCTCCCCATCTTGGGCTAGCTCTCGTAAAAGTAGGCCTCTTAGAGGCTTGAATTTTAGAATCTAAGCTTAATTCGGAGATAAACCATAATTGAACTTATAATTTAGATTTGATTAAATAGATTTGGATAATATGATTGTGTTGCTTGACTTTAATATATAATTTAATTTATTTTTATTATTTAATAATGTCAGCGTTTATAATGGTTATTATATTTAATGTTTATGATTATATTTAATAAAATTATGATGATAATAGCTCATTACCCGCGTTATGGTTGTGATACTCGATATTTGCCTTTTGAACTGCTTTCTGCATAACTTGTGGCATTATTTTGGTAATTTTATGGTATACTTGGACTCTTACCATTACATACTATCTCAATGATGATATTATACTCTATATACACGTTATTATAATTATTTAATAGTGTTTAATATTTATTTATATAATTTCACATGTAACAGTCGTTATTATAATTATTTAATAGTGTTTAATATTTATTTATATAATTTCACATGTAACAGTTCAACTATTGATGCTCGCTATACTAGTATTGATAAAATTAATGTTCTAGTTTGAATGTATTATATAGTTAGAATGAA----------------------------</ns2:sequence><ns2:name>KY699371.1_Leishmania_lainsoni_strain_MHOM/PE/91/LC2288_clone_LC2288_136_minicircle_kinetoplast,_complete_sequence</ns2:name></ns2:Sequence><ns2:Sequence dsseqid="sq2066" id="sq2065"><ns2:sequence>TAACGTGTTATATGCAGTTAGAGTTATATTTTATTAAATTTAGTTTTGATTCGATAACTTTCTCAAATTTCGCTATAAAATCCAACCACCCGACATGCCCTCAGGTAGGGGCGTTCTGCGAAAATCGAAAAATGGCATACAGAAACCCCGTTCAAAAATCCCCCAAAAATCGCGTTTTTTTCGCCTCCGTGTTACGATTAGGGGTTGGTGTAATATAGTGGGCCGCGCTCCCCATCCAGGGCTAGGTCGTTGCATTATAGGCCTCTTAGAGGCTTGTTTTTATGAATTTGATAAATAAATAATTTAAATGGGAATAACTAGTTAGATAAATTAAATTAATAGCTTAGATAGATGATTTATTGCTTAAATGGGAATAACTAGTTAGATAAATTAAATTAATAGCTTAGATAGATGATTTATTGCTTGGTGGATAATAATATAGATTAGAAAAGATAAAATTGATTATATAATATCGTTGTTGTTAATATGCTATACCTTTTCATGAACCATTATAACTATAGCTTGGCCATGGTATTATGTCGATGTATTAGCTGGGTAACCCTAGATATCATATTATATTCCCTTTTATATTGTAATTTGGGGTATTATTGGGTTCATGGGGCTATAATGCATAGACATACTAACCCTTACATAGTTTATAATATTATTATTGAATATATTTAAATTGATGTTATTATGTTCTCGTTCGTTGATATAATTTTATTATTTACTCTATTACATGTCAGTTCACGTGTTACTATAACATTAATACTAGAGATAGACTGTATTAGTAACTATGAATTTAATAT-------------------------------------------------</ns2:sequence><ns2:name>KY699372.1_Leishmania_lainsoni_strain_MHOM/PE/91/LC2288_clone_LC2288_137_minicircle_kinetoplast,_complete_sequence</ns2:name></ns2:Sequence><ns2:Sequence dsseqid="sq2068" id="sq2067"><ns2:sequence>TGATACTTGAAAAATAAAAATATAATTTCAATGTTACTCGAGTGTTACCTGCTATAAAATTATCAAAAATGTCAATAAAATCGTACCACCCGACATGCCCTCAGGTAGGGGCGTTCTGCGAAAATCGAATTTTGGCATACAGAAACCCCGTTCAAAAATTCGGCAAAAATGCCCATTTTTTCGGGAACGTGTTACGATTAGGGGTTGGTGTAATATAGTCCCCCGCGCACCCCACTCGAGCTAGGATGCCTCATTATAGGCCTCTCAGAGGGCATAATTATGCTAGTTAGAATTAAAATGAAATAAACTTAAATCATAATATTGATATTGAATATTAACTTGTTATTAGTAGATATTTTTTATTATATCTGTTCTAGCTTAATCTAATTAATATGTGCTTCGTGTTATACTGTTTATTATATAATTTATGTTTTTAATTTAATAGCTATGATACCAGTTCCGCTACCTATATGGTCTTGGTTATGATGGTATAGGGTTACTAGATAGCCCACATATACAATATATTCTATATATGATATTAGTTACATGGTATTATATGGCATTAGCACGTATATAGTTTCATGATAGTTTATAATTTTAATTATTTTAATAATACTAGCTTTGAGTTAATACATACTCGTACTTGTGATGTTACTTGCATTAGACATAATAATATTTATATACTTAGACTTAGCTATAACTTTAATCTTATAATTATATTAACTTTGTGAAATATTTATATACTTAGACTTAGCTATAACTTTAATCTTATAATTATATTAACTTTGTGATAATGATGATACATGCATAG-----------------------------------------------</ns2:sequence><ns2:name>KY699373.1_Leishmania_lainsoni_strain_MHOM/PE/91/LC2288_clone_LC2288_138_minicircle_kinetoplast,_complete_sequence</ns2:name></ns2:Sequence><ns2:Sequence dsseqid="sq2070" id="sq2069"><ns2:sequence>GACTTGACAAAATTAAATTATTAAAATCTAGTGTTACTGTGTCTATAACTTTATTAAAATTCATAAAAATGACCATAAAATCGTAGCACCCGACATGCCCTCAGGTAGGGGCGTTCTGCGAAAATCGATTTTTGGCATACAGAAACCCCGTTCAAAAATTGCCCGAAAAACGCGTTTTTTTCGCCTCCGTGTTACGATTAGGGGTTGGTGTAATATAGTGGGCCGCGCTCCCCATCCTGGGCTAGAGTTGCATAAAGTAGGCCTCTTAGAGGCTTGTTTTTTCCGCGCTCCCCATCCTGGGCTAGAGTTGCATAAAGTAGGCCTCTTAGAGGCTTGTTTTTTAATTTTTAAATTTTTCTCTTTGATATTTTATTTATATGGTTTATTATGCTTTGATTATATTATTTATTGATAAAACAATGTTCTCGCTCGTATTACTATGGTATACTAATGATATTGTTATCTATATTTAATTCTATTTTAATATTTTTATTTTAATTGTTATGCTATTCGATGTGATGCTAGCTTATACTCTCGATTGTATCATTAGGGTTACGTTGTTAGCCCTTACTAGTTACAATATATTCTAATATGTAATATGTTAGTATCCCTATTAGCTCGATTATGATGGGTAAGACTATGCTGGCTATGGTTATGGGTATTCAATGATTATAATATTATATAAAGTTTATATTTGATTTATAATTAATTCAATGATTATATTTATTTTCTTTCTCTCTATTATCCATTGACATGATTTAACTTTGATTATGTTTTAATAAAATTACATTACTAGACTACATACTATACT-----------------------------------------------</ns2:sequence><ns2:name>KY699374.1_Leishmania_lainsoni_strain_MHOM/PE/91/LC2288_clone_LC2288_139_minicircle_kinetoplast,_complete_sequence</ns2:name></ns2:Sequence><ns2:Sequence dsseqid="sq2072" id="sq2071"><ns2:sequence>AAAATAATTTAATTAGATGTGATACATTACAACTTTATGGGTAAGGAGTCGAGACAATACCCGTGAAAATAGGGTCAAAATCGTACCACCCGACATGCCCTCAGGTAGGGGCGTTCTGCGAAAATCGAATTTTGGCATACAGAAACCCCGTTCAAAAATTAGCCCAAAAATGCGTTTTTTTCGACTTTGTGTTACGATTAGGGGTTGGTGTAATATAGTTGGCCGCGCTCCCCATCCAGGGCTAGGAGGTTGGAAATATGGCCTCTAAGGCCTTATAGTTTTAAGTTTTAAGCTTAGAATGGATAGAGTTAGATTTAATATTAAATTTAAACTAGTCCGGTGCTATTATGATGATTGCTACACTATATAATCTATTTATATAACTATATCAATTATAATTTTATTAGATAGCTTTAATTACATAGATATTATTTTATTCAATGATATAGTTCAATGTGCTCCATGGTTATACTATCTCATAGCTTGGATATCCCATAATACCACTCATTACTAGAATAACTAATATATATGTTATATTGTAGTGTCTATAACGCTATAAGACCATGAACTTTAATACTATGAGCTTGATACTCGTGGGTATTGAATTAGTTTTATGTTTATAATAATAATAGATTTTAAAATATGATTAATAATACTTTTTAATATTAATGTTAGCGATGCTCTATTAACTTTAATAAATTGTTTTGATAAACGTGGACTTAATATTAATGTTAGCGATGCTCTATTAACTTTAATAAATTGTTTTGATAAACGTGGACGATATGAATTTAATGTTTAGATTTTATTAT-------------------------------------------------</ns2:sequence><ns2:name>KY699375.1_Leishmania_lainsoni_strain_MHOM/PE/91/LC2288_clone_LC2288_140_minicircle_kinetoplast,_complete_sequence</ns2:name></ns2:Sequence><ns2:Sequence dsseqid="sq2074" id="sq2073"><ns2:sequence>AAAAATATTTGATTATGTGTGGTGTTAGGCTGGATAATAATTTTGTTTTTGATCTATAATCTTGAAAATACGGGATAAAATCCAACCACCCGACATGCCCTCAGGTAGGGGCGTTCTGCGAAAATCGATTTTTGGCATACAGAAACCCCGTTCAAAAATTAGCGGTTTTTGGCCATTTTTTTGAAAATGTGTTACGATTAGGGGTTGGTGTAATATAGGCGGGCCGCGCTCCCCATCCAGGGCTAGCTCCTCGTGAAACTGGCCTCTAAGGCCTTATAGTTTTGAGTTTGAAACTAAATTGACACATTAGACTAGATAATGATGTATAATAATAAAATATTTATTACATAGTGTTAATATGGTTGTTGAATTTATTTAATATTAATAATCTATAGCATCCGTTCATGTTCCGTTTCATTATAATAGCTGTGTTAGTATAATTATTTTATATAGTTCAGTGTGTATATGCATCTCTATCATTGTATACCATCTTCCATGACCTAATACTAGAATATTCTAATATAAATAGCAATTAGGCTTATATTATGGTATTATATCTATAACTTTGACGATAACTTTATACATACTCGCTCTTGATACTATATTTATAACTATACACGTTGATGCCATTGGTATACTTGCTTGATGTTAAATAATATTATTATTTATAACTATACACGTTGATGCCATTGGTATACTTGCTTGATGTTAAATAATATTATTTGAATTAAACGTTATAACACTATTTCCATGTTAAACTTTTATTTAATAACTTTAATCATTAGTGCGTCGCTATAAATAAATTTAAAAT-----------------------------------------------</ns2:sequence><ns2:name>KY699376.1_Leishmania_lainsoni_strain_MHOM/PE/91/LC2288_clone_LC2288_141_minicircle_kinetoplast,_complete_sequence</ns2:name></ns2:Sequence><ns2:Sequence dsseqid="sq2076" id="sq2075"><ns2:sequence>CGTGAAAAACGAGGTCCAATTCCAACCACCCGTTTATAGATTTAATATTTTTATAAAATTCGTGAAAAACGAGGTCCAATTCCAACCACCCGACATGCCCTCAGGTAGGGGCGTTCTGCGAAATCGCGTTTTTGGCATACAGAAACCCCGTTCAAAAATTCCTCAAAAATGCCCATTTTTTCAACTTTGTGTTACGATTAGGGGTTGGTGTAATATAGTGGGCCGCGCTCCCCGATTTGGGCTAGCTCCTCGTGAAACTGGCCTCTAAGGCCTTATAATTTTAAATTTTAGGGTTGTTAGGGCTATAATGAGTTTATACTATTATTAAAGCTAAGATCACACTAATATTATTATACTATTTGATACATGCATTGAATATAGATATAGATATAATTAAATAATGTTATGATGCTTTATGTATCATTATATTTTTATTATTTTAATCAATACTCGTGACCATAGCTTGGTGGGTTACTATGCCTATGCCACTCTGGCTAATACACAATATAACTAATATTAATATTAGTTTATATTGTATCATAATACATGCACTAACACTGTTACCCATTAGATAACGATACATGAACATGGCTGTTATTATTATATTGAATAGCATGTATATTATTTTTATACTTGATATAACTTTACTTTAACTTTATATTTAAGTCCATGACTACCAAGCTCTTGATTAACGTTGATTGAATAATTTAATACTTAGATAAAACTATAAAATAATGATTAGATAAACTTTTATTAACAATGTGTTACGTGTGTTTATAGATTTAATATTTTTATAAAATT---------------------------------------------------------</ns2:sequence><ns2:name>KY699377.1_Leishmania_lainsoni_strain_MHOM/PE/91/LC2288_clone_LC2288_142_minicircle_kinetoplast,_complete_sequence</ns2:name></ns2:Sequence><ns2:Sequence dsseqid="sq2078" id="sq2077"><ns2:sequence>ATCCATAAAATGGCTATAAAATCCAACCACCCGACATGCCCTCAGGTAGGGGCGTTCTGCGAAAATGCAAAAATGGCATACAGAAACCCCGTTCAAAAATCCTCGAAAATTCGCTATTTTTTGGAAATTGTGCTGGCATACAGAAACCCCGTTCAAAAATCCTCGAAAATTCGCTATTTTTTGGAAATTGTGCACGATTAGGGGTTGGTGTAATATAGTGGGCCGCGCTCCCCATCCTGGGCTAGGACCTTGGAAATATGGCCTCTAAGGGCTTATAAATTTAGAATTTAAAATAATTCATAATATAGACTTGATTATATAGCATTAGACGCTTTAATTATATATTTATTTGATTTAATTATAAAGTTGTGTCACTAGTAATGTTATTGTTGCTATACTTGTAATCATATTTTATAGTTTTAGTAATTTTATATAATTATTATTATACTCTATGTTTCTATTACGTTATGGTGTTGGCTGTATCAGTAACCACTCATTACCTCGATTTTCATATTATATATTAGTTGTAACTTGTTTTATTCTACTATTTTATCATAATATTACTATACTCCATACATCAATGTTATACATGCTATCTTTGACGATACTATACTTATAATTATAATACTATCTGTTCTTGTATCATATACTAACAATAATACTCGCTATATCATAACTTTATTTTAATATTTTGATTGTATAGTGTTGATGATGCTACATGACACGTTTAATATAACATAGTAATAGACGTGAAACTAGAGTTAGACTTAGCTATAATACTGGTGTTATTGTGTCTATATTTTTAAAATT------------------------------------------------</ns2:sequence><ns2:name>KY699378.1_Leishmania_lainsoni_strain_MHOM/PE/91/LC2288_clone_LC2288_143_minicircle_kinetoplast,_complete_sequence</ns2:name></ns2:Sequence><ns2:Sequence dsseqid="sq2080" id="sq2079"><ns2:sequence>ATATAATTATATAATTTGGGTAATACCTCGAGTGGTTACTGCAATGATAATTTTATAATTTTGCTAAAAATGGCTATAATTTCCAAACTGGGCGAGGGCCTCAGGTAGGGGCGTTCTGCGAAATCGCGATTTTGGCATACAGAAACCCCGTTCAAAAATTCCTCAAAAATGCCCATTTTTACGGGAGTGTGTTACGATTAGGGGTTGGTGTAATATAGTCGGCCGCGCACCCCATCCAGGGCTAGGACCTTGGAATGTAGGCCTCTAATGTAATATAGTCGGCCGCGCACCCCATCCAGGGCTAGGACCTTGGAATGTAGGCCTCTAAGAGGCTTGATTTTAAATATTTAAGCTTAGATTCATAAGTTTATAAATAATAGACTTAATATATTTATTTTCTATCTATATACTTGCTCTACTAGTGATATACTAGTTTTATTATAGCTAGTAATGTGCTTGTATGGTTAGTAATATTATTTTATATTTATTATAATTACTACACTCTATGTATACCATCTCATTATGATACTTGGTTATACTGCATTGATGGTGTTATTATCACGTAGATAGTACCATAACTAATATATAATATATATTGGGGCTAATATGGCCTTGAATATGGGTATTGGTAAGGCTATGATAACATTATAAATTTATGATACTATTCTATACTTATTAATTATAATAATTTTAAGATATACAATTTTATTATTACTATGTTACTATCATGTTCGAGCATTGCTATATACTAATGATGATACTAGCTAGACATTGATATACTTGCATAATACTTTATTAATAATGAATTAAACCATAA-----------------------------------------</ns2:sequence><ns2:name>KY699379.1_Leishmania_lainsoni_strain_MHOM/PE/91/LC2288_clone_LC2288_144_minicircle_kinetoplast,_complete_sequence</ns2:name></ns2:Sequence><ns2:Sequence dsseqid="sq2082" id="sq2081"><ns2:sequence>TAGTAAAAATGGGGCAAAAATCGTAGCACGTGTATTACGTTGAAGATAATTTTATAATTTTAGTAAAAATGGGGCAAAAATCGTAGCACCCGACATGCCCTCAGGTAGGGGCGTTCTGCGAAAACCGAAAAAATGCATACAGAAACCCCGTTCAAAAATATGCCAAAAATCGCTGTTTTTTCAACTTTGTGTTACGATTAGGGGTTGGTGTAATATAGTGGGGCGCGCATCCCAATTCGAGCTAGGTCCATCAAAATCAGGCCTCTAGACCCGTATGTTTTAATGTTTCTAGAATTCGAACTTATATTTAACGATTAAATTAATTATTTATTTTATTTTAGATTTTAATATGGTTCACGTTCATATAATATTTAATTTTATAATTATAATTTATTAATTTTATTATTTGATTAGTATGTTACTGGCTTGTTCTATCTAATACTAATTTTATTGATGTTGTTATACCATGTCTGCTTCGATGTATGGTTATGATAGTAATAGGTCTCCCTCCCCTTTAATATCAGAATAAGTTGTAATATGTGGGTATTGAGTAAGACTATAATTATAGCCAATGATGTTACTATGGGTGTGGCACTATACATGATACACTTGATAATACTATAGTTATAATAATATTATACATGCTAGAACAATACTTATAACTTTACTATGCTCTACATTATCTTACTCTAATCTTGATAATACTACGCTGTTTGTGCATTATAATGATGCTTCAATGTAATAATTTAAATTTAAGATAAACAAAACTTAATGTTACTCGTGTATTACGTTGAAGATAATTTTATAATTT-----------------------------------------------</ns2:sequence><ns2:name>KY699380.1_Leishmania_lainsoni_strain_MHOM/PE/91/LC2288_clone_LC2288_145_minicircle_kinetoplast,_complete_sequence</ns2:name></ns2:Sequence><ns2:Sequence dsseqid="sq2084" id="sq2083"><ns2:sequence>ATGTAACACTTTATTAAATTTAATAATGGTGTAGTTTATGTGCATCGTTGTCTCTATAATTTTATAAAATTGGGGTATTTTCCCAAACTGGGCGAGGGCCTCAGGTAGGGGCGTTCTGCGAAAACGCGATTTTGGCATACAGAAACCCCGTTCAAAAATTCAGCAAAAATGCCCATTTTTTCGGGAACGTGTTACGATTAGGGGTTGGTGTAATATAGTGGGCCGCGCTCCCCATCCAGGGCTAGGATTATAATTATAGGCCTCTTAGAGGCTTGTTTTTATGCGTTCTAGATTTTATTCGATTGATAATTTATTTTTAACTTTAAATAATTCATTGCATTGGATTATAGCATTGATATCATTGACGATAATATTAAATTTATAATCTTGCTTGTTAATGTGTTCTTGTTTTGATAAAGTTTGAATCATCCTATATCATAATAATAATTTTTATAAATATGGTGCTACTCGTGGTGTATGTGGTTGACATTGACATAATACCTCACAATATAGAATATAATATATATTAATATGATCTCAGGGGTATTATATGATGTATACTCTTGACTATAGCTACATACTTACACCATCTACTATTACTACACTTGGTAACGTTACATGATATTATTATAGTGTTATATTAATGATAGTATTTAATGATTATAATATATTTATTCAAACGATACTATTACACATTCATGTTATGCTGCATTACTAGTATTACTTTAATATAAAAATAATATGTAACACTTTATTAAATTTAATACTGCATTACTAGTATTACTTTAATATAAAAATAAT---------------------------------------------------------</ns2:sequence><ns2:name>KY699381.1_Leishmania_lainsoni_strain_MHOM/PE/91/LC2288_clone_LC2288_146_minicircle_kinetoplast,_complete_sequence</ns2:name></ns2:Sequence><ns2:Sequence dsseqid="sq2086" id="sq2085"><ns2:sequence>TAAATTGAATATAATAATTCTAATATTTACAGTGTTAGGCTGCATTATTGTTTATAAATTTTATAAAATTGGGGATAAAATCCAACCACCCGACATGCCCTCAGGTAGGGGCGTTCTGCGAAAACGCGATTTTGGCATACAGAAACCCCGTTCAAAAATTCCCCAAAAATGCCCATTTTTTCGAGAATGTGTTACGATTAGGGGTTGGTGTAATATAGTTCCCCAAAAATGCCCATTTTTTCGAGAATGTGTTACGATTAGGGGTTGGTGTAATATAGTGGGGCGCGCTCCCCATCCTGGGCTAGGTCCATCAAAAGTAGGCCTCTTAGAGGCTTGATTTTATAATTCTAGCGCTTGATGCATATATTGACTTTAATAAATTATTATTTTGAATAAACTGGAATTATATATTTAAATATTTATAATGTTAACCTTGTATGGCATTGCGCTGTCTATTTTAATATAATAGTTTTGTTTTTAAATAATAACTTTATCAATGTTCTCGTTTATTACTATGCTTATTCAATTCTATACTTTCAATGATACTAGCCTCGATAATAGCTCACAACATATATTATATATTAGTTATATGGGTATTGTGTTATTATAGTATTAGGATAATTTTAATTTTATAAATTTTAAACTATACCTATCTTATAACGTTACATGTGCTATTTTAACAATATTTATTTTGAAACAAACATAACTAAATATAATGATACTTGTTCTTGATTTTAATTATAACTTTTATTTATTACTATAGATTCATGCTTCACGATTAATACTAAATTAACTTTAC-----------------------------------------------------------</ns2:sequence><ns2:name>KY699382.1_Leishmania_lainsoni_strain_MHOM/PE/91/LC2288_clone_LC2288_147_minicircle_kinetoplast,_complete_sequence</ns2:name></ns2:Sequence><ns2:Sequence dsseqid="sq2088" id="sq2087"><ns2:sequence>TTATAAAAATAGGGTCAATTTCCCAAACTGGGCGAGGGCCTCAGGTAGGGGCGTTCTGCGAAATAAAAATAGGGTCAATTTCCCAAACTGGGCGAGGGCCTCAGGTAGGGGCGTTCTGCGAAAATCGAATTTTGGCATACAGAAACCCCGTTCAAAAATTACGCGTTTTTGGCCATTTTTTCGAGAATGTGTTACGATTAGGGGTTGGTGTAATATAGGCGGGCGCGCTCCCCGATTCATGCTAGCTTGGATAAAAAGTGGCCTCTAAGACCGTATAAAATTTAATTCTAGCGTTGGAGGGGAATAATGAATAACTATATAATAAATTATCATTGAATTGAATGTTATATTTAATTGATATATAGATTTAATATTAATATTGATTTTATTTATATCATTGTTATATCTATTTTTATAACTTTATATGGTTCCATGTTTATAATGTTATCTATACTATGACTATGGATATGGTGATGATCGATGTAGCTAATAATGCTAGAAATAGCCTCCAATTGCTTTGTAATTGCTTTCTATATGATATTTTTAATAATATCTATAATAACACTACACTAGACCATACTCTATCATTATACTGGCTTGTTCTCGCAATGTTATGGTATTGAGTAATATAAATAGTTTTAATTCTAATTTAATAATATATTCTTTATTTTAATTATATTAACTTTTATGTGGATGCTAATTAGATTAATAAATATACTTGCTACTTACATGTCATAGTTTAATTATTAGATAAATAAATTTTAATGTTGTTATTAGTAATGCATTGTGTTACTAGATTCAAATT-----------------------------------------------------</ns2:sequence><ns2:name>KY699383.1_Leishmania_lainsoni_strain_MHOM/PE/91/LC2288_clone_LC2288_148_minicircle_kinetoplast,_complete_sequence</ns2:name></ns2:Sequence><ns2:Sequence dsseqid="sq2090" id="sq2089"><ns2:sequence>TGGCAAAAAATAGCTATAATTCCCAAACTGGGCGAGGGCCTCAGGTAGGGGCGTTCTGCGAAATCGCGATTTTGGCATACAGAAAAACTGGGCGAGGGCCTCAGGTAGGGGCGTTCTGCGAAATCGCGATTTTGGCATACAGAAACCCCGTTCAAAAATTCCCCAAAAATGCCCATTTTTTCGACTTCGTGCTACGATTAGGGGTTGGTGTAATATAGTGGCCCGCGCTCCCCATCCTGGCCTAGCCTTGATAAAATATGGCCTCTAAGGCCTTATAAAATTGGAATTGAGACTGTAATGAGGTTATTTGAATATAAAGTTAATTTAATATTTGTTCTCGCTTGTTACTTGCTTATCTACTTATATAATTTATTATTTAAAATTAGAACTATATGTTTTAATAATGTTATGTTATTATATCTATCGTGTTCTATATTTTTATATCTATAATGCTCTGATGTTATGTCTATATCCTCGTGATGGTGGGTAATGTCGTGGTAACCATATAATAGCAATTGCCTTTTATTCTATATTGGTAATAACGTGGTAATACAGCTAACACATACACCATAACGCTACATTATCTATAATTTAATAAAATTGAATTAATACGTTGATTGAATAAATATACTTGAACATTATTATAATTGTTGCATTACATCGAACATATAACTTTAATTTAACTCGTCTTACATTGATAGTGCTGTTATTGGTTACTCTATTAGATGATAATTTTAATATTAACATTGTTCCGTTAACTTTATCATTATAGATGTTTTATTTTATTCGATTTTATAATTA---------------------------------------------------------</ns2:sequence><ns2:name>KY699384.1_Leishmania_lainsoni_strain_MHOM/PE/91/LC2288_clone_LC2288_149_minicircle_kinetoplast,_complete_sequence</ns2:name></ns2:Sequence><ns2:Sequence dsseqid="sq2092" id="sq2091"><ns2:sequence>GAATTTTATATAGTAATGGTTGTGGTTACGTGCATCATGTTTTAAATAATTTTTATAATTTTGATAAAAATGGGATAAATTCCCAAACTGGCCGAGGCCCTCAGGTAGGGGCGTTCTGCGAAAATCGAAAAATCGCATACAGAAACCCCGTTCAAAAATATGCCAAAAATCGTCATTTTTTCGAGAATGTGTTACGATTAGGGGTTGGTGTAATATAGTGGGCCGCGCTCCCCGAATTGGGCTAGCCTGCATAAAAGTAGGCCTCTTAGAGGCTTGTTTTACGCGTTGCTAACTATACTCGGAATAATAATGGATATATAGATAAGAATTTAATAGATGCTAATGTTATTTAAGATAATATATTTATTGATTATAATATTGATAAGAATTTAATAGATGCTAATGTTATTTAAGATAATATATTTATTGATTATAATATTGCTCCATCTTGTTCTAGTAATAGTACATGTATGTGTTCTTGCTATTAGATCAAACTATAAACTATACGATATAGTATGCTATAAGACTACATGGCTATGGATATGATTAGACTACTCATCCATACTATACCTCCCTCCCCTTTAATATTAATATAAGTTGTACTTGTAGACTATATACATGGATAAGAGGTAATACTATACTTTGATAACGATAGAGCACACGTATCTATAGCTATGGTATGTAATGTTATTGTTATGTATAGAATAGATTTTAAAATAATATTAAATATTTAATTACTAGTTTTATTTAATCTAAGATTATAACTTTTATTCTCTCTACTTACTTGTGTGCTCTCTTATTAAATTTAATTTTATCATAAT-------------------------------------</ns2:sequence><ns2:name>KY699385.1_Leishmania_lainsoni_strain_MHOM/PE/91/LC2288_clone_LC2288_150_minicircle_kinetoplast,_complete_sequence</ns2:name></ns2:Sequence><ns2:Sequence dsseqid="sq2094" id="sq2093"><ns2:sequence>AGTAATAATATTTAAACTTTGCTATGATAGTGTTATGATGTGAGTATTGTTTTATTAAATTTTATAAAATGGGGGATAAAATCCAACCACCCGACATGCCCTCAGGTAGGGGCGTTCTGCGAAAACGCGATTTTGGCATACAGAAACCCCGTTCAAAAATTCGCGAAAAATCGCATTTTTTTGACTTTCGTGCACGATTAGGGGTTGGTGTAATATAGTCGGGGGTGCGCCCCACTCCAGCTAGGATGCGTCATTATAGGCCTCTTAGAGGCTTGTTTTTATGGATTTAAAGTTAAACAAGAATATAAACTGGAAATAGACTTTATAAAATTTAATTTAACGTTATTATCTAGCTTGTATTGAATAATTTAATTTATTTATATGATAGCTCACCGTTTAACGTTATTATCTAGCTTGTATTGAATAATTTAATTTATTTATATGATAGCTCACCGTTCTTATGCATGTCATTGATTAAAATTATAATTATATTATTTAGATAAAATTAAATCTACTATAACTCTATCATTACGTTGTATGTGGTCTTGGCTACCATAATACTCCCCAATATAGAATATAATATATATTAGTATGTATTTAGTGCTATTATAGTCTAATACTACACCATACACGCTCTTACACGTACTTACACTATAGACATTATGATACTTGGAACTATACTTATTAAAATTGTATTATTATATTAATAGTTTTAAAATTATAATATACTTATCTAACTAACACTATTACACGTTCATGTTTTGATCTATTACCTGTACTATTTAGTAATAATTTTATTT----------------------------------------------------------</ns2:sequence><ns2:name>KY699386.1_Leishmania_lainsoni_strain_MHOM/PE/91/LC2288_clone_LC2288_151_minicircle_kinetoplast,_complete_sequence</ns2:name></ns2:Sequence><ns2:Sequence dsseqid="sq2096" id="sq2095"><ns2:sequence>ATAATTTTATTACATGTAGGGCTATTATGTGGTGTTACTCCCTCTATTACATCGATAGAATTCATAAAAATGGGTTGAAATCCAACCACCCGACATGCCCTCAGGTAGGGGCGTTCTGCGAAATCGCGTTTTTGGCATACAGAAACCCCGTTCAAAAATTCCTCAAAAATGCCCATTTTTTCAACTTTGTGTTACGATTAGGGGTTGGTGTAATATAGTGGGGCGCGCTCCCCGAATTGGGCTAGCTCCTTCAAAAGTAGGCCTCTCAGAGGCTTGTTTTTATGATTCTGCATCAATACACTTTAAATGATAGAATTAGAAATAAAATTTAAATAAAACGTTGTTAAGCTTAGATTGGAATAGAGTTTATATAATTATAATCTAAATAATACTTTGCTATCTCTTCGTTATTATCTTCTCTACTAACTTTATAATTTTTATATAATGGCTATGTATCATGCTCGTGTATGGTGTCTATTGTCTCTATCTATACTATTAGCCTCGAAACTGTAATATAACTTATTCGTAATATATATTGGTATGGTATTATGGGTATGACATTATAATATTTTTAATTTTATATTTTTATCTTATAGCTTAGCTTCATTGACGTTATACCATTATAATATTTTTAATTTTATATTTTTATCTTATAGCTTAGCTTCATTGACGTTATACCATTGATGCTCGTTGATGAATATACTTTGAATAAGATTATACATGCTCTTGATTAAACTATACAATAAACATTTTATTTTTCTTATCTTATTCATCTATTACTATTGCCTTATCTATACAATTTAATTAA--------------------------------------------------</ns2:sequence><ns2:name>KY699387.1_Leishmania_lainsoni_strain_MHOM/PE/91/LC2288_clone_LC2288_152_minicircle_kinetoplast,_complete_sequence</ns2:name></ns2:Sequence><ns2:Sequence dsseqid="sq2098" id="sq2097"><ns2:sequence>TTTAATAAAATGGCTATAATTCCCAAACTGGGCGAGGGCCTCAGGTAGGGGCGTTCTGCGAAATCGCGATTTTGGCATACAGAAACCCCGTTCAAAAATTCCTCAAAAATGGCCATTTTTACGGGAGTGTGTTACGATTAGGGGTCCCCGTTCAAAAATTCCTCAAAAATGGCCATTTTTACGGGAGTGTGTTACGATTAGGGGTTGGTGTAATATAGTCCCCCGCGCTCCCCATCCAGGGCTAGGACCTTGGAAAGTAGGCCTCTAAGAGGCTTGTTTTTATAGATTTAATAATTTAAACTAATAATTGACTTTATATTTTAATAAATTATATTTTTATTATCTCATTGCTATCATTGAAGTTAGTTATATTATTTTATTGATATTATTATACTAGTATAGCTTTTATTATTATAGCTTTGATTATAGTTCATGCTAGTATTATAATTTTATACTATGAGTTGTCTTACCTATGGATGGGTATGATGTAGTAATAGGGCTAGTTTCCCTTTAATATGAATATATATTGTAATATTCCAATAACCCTGTATTATAGCTATAGATAACACTACACTCTCGATACTATCATTGATAATAATATAAATAAAATTATACTATAGTGTATTACGTGCATATACTTTAATATCTTTATTTATAATTTAATTAATACTCGTTAGTTCTGACATTGAATATTATTATACTTGGTATGATGATGCTTGGGATACATAATAATAATAATAAAATTGAATTTAATAATATTGTGTCTTAATGCGTTAATCTACTTCATGTTCGCTATAAAT----------------------------------------------------------</ns2:sequence><ns2:name>KY699388.1_Leishmania_lainsoni_strain_MHOM/PE/91/LC2288_clone_LC2288_153_minicircle_kinetoplast,_complete_sequence</ns2:name></ns2:Sequence><ns2:Sequence dsseqid="sq2100" id="sq2099"><ns2:sequence>AATAAATTTATAGTTATAGAGTGTTATGCTGCATCTATCATTTTATATTTTATTAAATTTATCAAAAATAGGGGTCCAATTCCAACCACCCGACATGCCCTCAGGTAGGGGCGTTCTGCGAAATCGCGTTTTTGGCATACAGAAACCCCGTTCAAAAATTCCTCAAAAATGCCCATTTTTTCAACTTTGTGTTACGATTAGGGGTTGGTGTAATATAGTGGGCCGCGCTCCCCGACTTGAGCTAGCTCGTTGAAATATAGGCCTCTCAGAGGCTTGTTTTTATAACTTTAGAATTAGATGTGATATATAAGTTTATAAATTGATAAAATATAGTTTTGATTTTAATATTGCTCTGCTTTGAGTTTATTATTATGCTTGTTTAATATATTTTATTTTATAACGTTAAATGTTCATGCTATGATCACGTGGCATAATACTAGCTAATGTTACTATACTTGCATATCGTCAATGAGATAGCTTCTCACGTGGCATAATACTAGCTAATGTTACTATACTTGCATATCGTCAATGAGATAGCTTCATACACAGGGTAATGAGTCTAGAACAAGTTAATATCAATATAAGTTGTAATATATCCACGTTATTATAGCTTATAACTCTTAGACCATACTCTTACCATTCATAGCCCTATTATAACTTTAATTAATTTTATTTTAATGTTAATGATACTTATATGATTCATGCTTACACTTTTTATTTTTTACTTTGATTGGGCTATGCTGACGTTTACGTGTTAATTGATAGAGCTGTGTTCTCTATTAAATAATAATATTTTAAA-----------------------------------------------------------</ns2:sequence><ns2:name>KY699389.1_Leishmania_lainsoni_strain_MHOM/PE/91/LC2288_clone_LC2288_154_minicircle_kinetoplast,_complete_sequence</ns2:name></ns2:Sequence><ns2:Sequence dsseqid="sq2102" id="sq2101"><ns2:sequence>TTTAATCTTTACAATGAAATTAAATTTTAATTCAACGGGGTAATGAGTCGACTCCTTATAGCGTGAAAATGGGGTCAAAATCCAACCACCCGACATGCCTCTGGGTAGGGGCGTTCTGCGAAAATCGAATTTTGGCATACAGAAACCCCGTTCAAAAATTGGCCGAAAATCGCTGTTTTTTCGAGTTTGTGTTACGATTAGGGGTTGGTGTAATATAGTGGGCCGCGCTCCCCAATTCGAGCTAGGTCCTCATAAAAGTGGCCTCTTAGAGGCTTATAATTCATAAAATTAAAATAATTGAATAACTAAACTAATATAATAATAAGATTGAGAAAATATTAATTGATGTTGTTTATTAAATTGTTATATGCATTTGAAACTATATTTTATTTAATATTAATTTCATTTTAATTATATATTTGCTCCACGTTGTTATCTAGTTTTAATTATATAGATGTCTATCGTTTGGGCATCAATAATGTAGTATTATGCTGGGTAACTTTTAATTATATAGATGTCTATCGTTTGGGCATCAATAATGTAGTATTATGCTGGGTAACCCTAGCAGTTATATTATATATTGCTTTATATTGGTATCTAGTCAATACTATCATCATAACACTGCATCTATAGCTTACCTCGTTACTAGCTTATACCATTGTATTATAATTATTGTTATTGAATAAACATTGAATATAAAACAATACTTAACTCTATTACTGCTATGTTCTTGGTTATGTGCTACGATCATTGAATAAATTTATTTATAGTTTTATTATAATATTATATTATTCATTTTA----------------------------------------------------------</ns2:sequence><ns2:name>KY699390.1_Leishmania_lainsoni_strain_MHOM/PE/91/LC2288_clone_LC2288_155_minicircle_kinetoplast,_complete_sequence</ns2:name></ns2:Sequence><ns2:Sequence dsseqid="sq2104" id="sq2103"><ns2:sequence>TTCAAAAAATAGCCATAAAATCCAACCACCCGACATGCCCTCAGGTAGGGGCGTTCTGCGAAATCGCGATTTTGGCATACAGAAACCCCGTTCAAAAATTCCAGGTAGGGGCGTTCTGCGAAATCGCGATTTTGGCATACAGAAACCCCGTTCAAAAATTCCCCAAAAATGCCGTTTTTTTCGACTCCGTGTTACGATTAGGGGTTGGTGTAATATAGTGGGCCGCGCTCCCCATCCAGGGCTAGGATGCCGTAAGATAGGCCTCTAAGAGGCTTGATTTTAATAATTCTAACTTTACTCTGGATTTGAACTTGAATTTAACATTTAATATATCTACTCTCGTTATTATGCGCTACTAGATAAGATAAAGTTAATATTGTTTATGTTTATAATAGTTTTAATGTTATTAATTTTAATTTTATATATTTAGATGATTTCAATGCTGGTGGTTGTTATATGATACCTGTGCCATACCATCATAGACCATACTCAATACTACCTCACTCCATATAGAATATAACTTATATTAGGCTTAATATGGTACTATTAGATAGATACAACATTATAACCATAGACACCACATTATGATACTAGCTTCGATGATATACTTGTGTTATAGTATTGATTAGATTGAATATTTACTACTACTAACAATTAAAATTATTTATATAATACGCTACACTCTATGTCTACTTTATAGTGTTTGATGTGATGTTACAGATTAAATTAATAATAACAATGATATAATACCATTACCTGCTCTATTACCATGCATACAATTTTAATTCTATCTTATAATAA---------------------------------------------------------</ns2:sequence><ns2:name>KY699391.1_Leishmania_lainsoni_strain_MHOM/PE/91/LC2288_clone_LC2288_156_minicircle_kinetoplast,_complete_sequence</ns2:name></ns2:Sequence><ns2:Sequence dsseqid="sq2106" id="sq2105"><ns2:sequence>CAACTTTATTATACATGGTAGTATTATGTGGTATTACCTCCCCTATTACATCAATGAAATTATTAAAATTGGGGCATAATTCCCAAACTGGGCGAGGGCCTCAGGTAGGGGCGTTCTGCGAAATCGCGATTTTGGCATACAGAAACCCCGTTCAAAAATTCTCGAAAAATGCCTATTTTTTCAACTTTGTGTTACGATTAGGGGTTGGTGTAATATAGTGGGCCGCGCTCCCCATCCAGGGCTAGGACCTTCGAAAGTAGGCCTCTTAGAGGCTTGATTTTATGGTTCTGCAATAATATGCTTTTGATAGATAAAATTAGAAATAAAATTTGAATAAAGTGTTGTTAAGCATGAGTTAGATTAAATATTATATAACTATAATTCAATCATTACCTTGCTATCTTGTTACTATCATCTTCAACGTTATAATTATGATTTTAATATAATGAGTCAATGTATTACTCGTGTATGATGCCTAAGACCACTATCTATATCATTAGCCCCGGAACCATAATATAACTTATTCGTAATATATATTGGGTGGGTATTATGAGTATGACACTATAGTATTTTAATTTTTATAATTTTGATCTAGACCTTGGCTATATTGATGCCATGATAATATAGTATTTTAATTTTTATAATTTTGATCTAGACCTTGGCTATATTGATGCCATGATAACAATACATAGCATTAATGATGTTACACGTATAATGTTACATGATCTAGTTTACATCTAATAATAAATATTTTATTTTCTCCTCTTCACTCATCTATTACTATTGCTTTAAATATAAAAATTAGATAAA------------------------------------------------</ns2:sequence><ns2:name>KY699392.1_Leishmania_lainsoni_strain_MHOM/PE/91/LC2288_clone_LC2288_157_minicircle_kinetoplast,_complete_sequence</ns2:name></ns2:Sequence><ns2:Sequence dsseqid="sq2108" id="sq2107"><ns2:sequence>TCTAATACATGGACTAGAGTGGTTATGGTGTCTTACGTGTAGAGTTATAATTTATAAAAATATTAAAAATTGGGTATAATTCCCAAACTGGGCGAGGGCCTCAGGTAGGGGCGTTCTGCGAAAACGCGTTTTTGGCATACAGAAACCCCGTTCAAAAATTCCCCGAAAATCGCTATTTTTTCAACTTTGTGTTACGATTAGGGGTTGGTGTAATATAGTGGGGCGCGCTCCCCGATTCAGCCTAGCTCCATCAAAATCAGGCCTCTAGTGCCGTATAATTTTAGAAACTAACTCTATAGTTGATGTTTGGGAATTAGATGAGATAATTATATTGTTTAGAATAGGTTTTAATTATATTCTTTAATTATTATATTTATTATGTTCTTGCGTTGCTTCTATTTTTATTTTAACTATACGTGGTCCATGTTATTGCTATGATGCTATTATAACAATGATTACCCTGTGTTATGGGTATGATAATGTAATACTATGACTCATTACCAAAATCGAGCAATTACAATATAACTTATTCTATATATGTGCTATTTTAGGCATGCTATAACGTAACGATACTAGATACACGCTCTTACTCCATTGGATAATATGATTTCATTGAATTTATAATAATAGTTGATTTTAATATTATATTATATTTATTTCATTTAAATAATTTTATTAATTCTCTTTCACGTGAACTATATCCAGTTTATGATGCTACATGCATTGATAATTTTATTAATTCTCTTTCACGTGAACTATATCCAGTTTATGATGCTACATGCATTGATAAAAATATTTACTAATACTAGA------------------------------------------------</ns2:sequence><ns2:name>KY699393.1_Leishmania_lainsoni_strain_MHOM/PE/91/LC2288_clone_LC2288_158_minicircle_kinetoplast,_complete_sequence</ns2:name></ns2:Sequence><ns2:Sequence dsseqid="sq2110" id="sq2109"><ns2:sequence>TTAAGCATGGAATAGTTTTTATAAAATAATATTTTTATTTTTCTTAGATGTTCTCAAAATTGATAAAATTGGGCATAAAATCGTAGCACCCGACATGCCTCTGGGTAGGGGCGTTCTGCGAAAACGCGATTTTGGCATACAGAAACCCCGTTCAAAAATATCGCAAAAATGGCCATTTTTTCAACTTTGTGTTACGATTAGGGGTTGGTGTAATATAGTCCGGGGCGCACCACATTTTAGCTAGCTTGCGTAAAAGTAGGCCTCTTAGAGGCTTGTTTTTATAAACTAAGCTTGAATTGGAGATAATAAATATAAACTGAATTAAATGATGACTAATGCTTACTAGATTGATGATATTATTGCTATATAGATAATTAAATTTATTTATTAGATTATTTAATATTAATTTTGTTATATTGAATTTATAATTTAATCTATAGCTACGTTGTTATGGCTTTAATATTAATTTTGTTATATTGAATTTATAATTTAATCTATAGCTACGTTGTTATGGCTATGCTTATGGTATACTATGCTCGCTGGTTACATGATATCTATACTCTGGGCTACATATTACAATATATTCTGATATTAGTTATGTTACTAGTCCATACTCGATAATAACACTATACTCACTCTACATTCATTATCTACTAACATGGATACTTTCAATAACTATAATAATATAGATTTAAATAATGATAATAGATTTGATGTAATACATTGACTTTATTAAATTTATATATACTTTGTCTTACTCTATTCTATATTTAATTAAATGTTATTAATAAATTTTAATCAATACGTTG-------------------------------------------------</ns2:sequence><ns2:name>KY699394.1_Leishmania_lainsoni_strain_MHOM/PE/91/LC2288_clone_LC2288_159_minicircle_kinetoplast,_complete_sequence</ns2:name></ns2:Sequence><ns2:Sequence dsseqid="sq2112" id="sq2111"><ns2:sequence>AATAAGAGTATGTCTATTGGATGTATTATGTGATGTTACTCGATAATAAAATTATAAAATTCTATAAAAACGGGTCATTTTCCCAAACTGGGCGAGGGCCTCAGGTAGGGGCGTTCTGCGAAATCGCGATTTTGGCATACAGAAACCCCGTTCAAAAATTCGCCAAAAATGCCCATTTTTACGGGAGTGTGTTACGATTAGGGGTTGGTGTAATATAGTCGGGGGTGCGCCACATTTTAGCTAGCTCTCGTAAAAATAGGCCTCTAAGAGGCTTGATTTTTAAAATTTAGATTATTATTTCAATGTTTTGATTAAAGCTAATTATAAGTTTGATTTTAATATTAAATTCATAGCTATGTCATACTCGTTGCATTACTTGGATAGAATTGATAAATATAATTTTATAATTATGTTATGATTGTTATTACTACTCATTATAGCTATACTGGTATGATTATTGCAATACCGTACGTGGTTATGGTGTTGGCTAGAGGTATTATTAAAATAACACAGAATATATTGATATTAACTTATATTGCACCTATTTTGATACTATTACCATTATAATAATTTTATCTAAAGCTACAACGTTATACATGGTATTACTATGCATACTCTTGAATAAATTTATATTTAAAGTTAAATAACAATATTATATACTTACACTAGTTCTATCTTTTTATCTATGCTGTAGATTCAATTCAATGTTATACTAGCTTTGATCACTAGTTCTATCTTTTTATCTATGCTGTAGATTCAATTCAATGTTATACTAGCTTTGATTTTAAATTTACATACATAGTTTAAT--------------------------------------------------</ns2:sequence><ns2:name>KY699395.1_Leishmania_lainsoni_strain_MHOM/PE/91/LC2288_clone_LC2288_160_minicircle_kinetoplast,_complete_sequence</ns2:name></ns2:Sequence><ns2:Sequence dsseqid="sq2114" id="sq2113"><ns2:sequence>TATAAAAAAGTGGGTCAAAATCGTACCACCCGACATGCCCTCAGGTAGGGGCGTTCTGCGAAAATCGATTTTTGGCATACAGAAACCCCGTTCAAAAATTTCAGGTAGGGGCGTTCTGCGAAAATCGATTTTTGGCATACAGAAACCCCGTTCAAAAATTGCCCGAAAAACGCGTTTTTTTCGACTCCGTGTTACGATTAGGGGTTGGTGTAATATAGTGGGCCGCGCTCCCCATCCAGGGCTAGAGTTGGATAATATAGGCCTCTAAGAGGCTTGTTTTATGGAATTAAGATTTAAACTAACGTTAGATGGAATTAAACTAGAAAATGACTTGATATAGAGTTTATGGTTATGATAATAATATATTTATATTTAATTTATAACATCGTCTCTCTGTTGTATATCTATGCTAATGCTGTTATATAGTTCCATTCATGTATAACGTTTTAGTACTACGATAGCATTGTTATGATAGCCCATAGACGTATTACCTCAGGGTTACCCCATAATATCAATTGTAACTAATATTAGACTAGTAATAGGTAGTATTAGGTGTTATAACTCTACTATGATAACATTGAGGTCATAGCTATAAGATTACATTGGATTATAATGCTTAATGAATATTATTTTATATGATTCAATTTAATGATAATAATTTTATTTTAATAAATACTTTACTATGATATTGACTATGCTAGAACTTCACGTGACTATCGTTACTCAATGCTATGTTGATAATATTAAAAATTAAAATTACTGTAATACAACGTTGTTAGGCTTCAATAGAATTCATAAAAT---------------------------------------------------------</ns2:sequence><ns2:name>KY699396.1_Leishmania_lainsoni_strain_MHOM/PE/91/LC2288_clone_LC2288_161_minicircle_kinetoplast,_complete_sequence</ns2:name></ns2:Sequence><ns2:Sequence dsseqid="sq2116" id="sq2115"><ns2:sequence>TTATTTATTTAATAGTTTGATATACTTTTTAATTTAATTAATTTTATATATTTCAATTTTCATCAATTTTGGCTATAAAATCCAACCACCCGACATGCCCTCAGGTAGGGGCGTTCTGCGAAATCGCGTTTTTGGCATACAGAAACCCCGTTCAAAAATTCCTCAAAAATGGCCATTTTTTCAACTTTGTGTTACGATTAGGGGTTGGTGTAATATAGTGGGCCGCGCTCCCCATCCTAGGCTTGGAGGTCAGGATATAGGCCTCTAAGAGGCTTGATTTTATAAACTAAGCTTGGATTGGAGGCTAATGCTATAAATAAAGTTATTGAATTAATAATAATATAATTTAATCTTATGATATGATATGATGATGTTATGGTTGTATTAGCTTACGTTATTTAATAATTTAATCTTATGATATGATATGATGATGTTATGGTTGTATTAGCTTACGTTATTTATATTATTTTTATAACAATAGTTCCATGTCTAGTCTATGATATGGTTCCATGGTTAGTATGGCTATGATAGTGCTGGATGGGTACATGATAGTAGATAATACCTCATAACTAGAATATATATTATATTATACTAATAGGTAACCATTATAACGTTATTACATCGACACCATACTCATACTCATACTTACATCATCAATAAATTTATACTCTTGGTTATAATGATATAACTCTATACTTTTTAGTATAATATTTGATCTAGAACTTACATATTTTTATATTTTAATATTATTGATACTAGGACGTTACTATGATGATGTAATTGATGTAGTTATATAGAA-----------------------------------------------------------</ns2:sequence><ns2:name>KY699397.1_Leishmania_lainsoni_strain_MHOM/PE/91/LC2288_clone_LC2288_162_minicircle_kinetoplast,_complete_sequence</ns2:name></ns2:Sequence><ns2:Sequence dsseqid="sq2118" id="sq2117"><ns2:sequence>AGAACTTTAATTTTAATTAATCTATTATTTTAATAAATTATTTTTATATTTTAAATCAATTTTCAAAAATATCGATAAAATCCCAAACTGGCCGAGGCCCTCAGGTAGGGGCGTTCTGCGAAAATCGAAAAATGGCATACAGAAACCCCGTTCAAAAATTGTCCAAAAATCGCGTTTTTTTCGCCTCCGTGTTACGATTAGGGGTTGGTGTAATATAGTGCCCGCCACGCTAGCCTCCCTCGAAACAGGCCTCTGAGACCGTATGTTTTTGGAATCTAAACTTTTGATGCTAATAACAGAATATTATTTTATAAAATGAAATATAATTTATTATTTAAGTTTAATTAGATTTTAAATTTAATTGTTAGATATAATTTTATTAGATTGAAATAATTTTATTAATGATTTTAAATATTTTATTTATTTTAATCTATTTTAATTTTAATAAATTTATCATAGCTACACTATCATGGTTCATGGTTATGGGTTACATCATAGGGTAATGATATTAGTACAATATATATTCATATTATATTAGTATCCTCTCATTATAGACTAGTGTTGCTATAACTATCATAATTTTAATTCAATAACTATGCTTATATAAACTCGTTGATAATAATAATTAAATTGATATTATACTATAATAATAACTATGCTTATATAAACTCGTTGATAATAATAATTAAATTGATATTATACTATAATGATTGTTGCATTGAATAAACTTTACATCAATCTATCTCTTTCTATTCTTTGGTTTGATTAAATATTATTGCTATGCTATCTACTATGTTATGCTGAT-----------------------------------------------------</ns2:sequence><ns2:name>KY699398.1_Leishmania_lainsoni_strain_MHOM/PE/91/LC2288_clone_LC2288_163_minicircle_kinetoplast,_complete_sequence</ns2:name></ns2:Sequence><ns2:Sequence dsseqid="sq2120" id="sq2119"><ns2:sequence>AATTAATTTTTAAATAATATTGTTTTATGTGCTACAACGATTTTAATTTTTATCTATAATTCTATAAAATGGGGCAAAAATCCAACCACCCGACATGCCTCTGGGTAGGGGCGTTCTGCGAAAATCGAATTTTGGCATACAGAAACCCCGTTCAAAAATTAGCCGATTTTGGGCATTTTTTCGAGTTTGTGTTACGATTAGGGGTTGGTGTAATATAGTGGGCCGCGCTCCCCATCCAGGGTTAGGATTGCATAAACTAGGCCTCTTAGAGGCTTAAAAATAAAATTCTAGCTTAAATTGGAGTGTTAGGCATAGATAAGATAAATGAAACTAATAATATTGAATTTAATATATATAATTTAATGATAACATTGTTTATCATATTTAATATCTATTTAATTATTATTTATTAATTATATCTATCATGCACATCGTCTGTGTTATTATAAGTATTGGCTAGTATCGGTACATGGGTGTGTTAGTATGTAGCTTGAATGTTACAAAATGGAGCAGTTACAACTAATATTAATATATGTTATAAGGGTTACTAGACACTATTACATGCTATCCATTGAATACTATAATTTTATTTAAACTATGATAATACAATGGTGGTATAGCGTTATTATATTAATTTAATATTTTATTTATTAAACTATGATAATACAATGGTGGTATAGCGTTATTATATTAATTTAATATTTTATTTAATACGCATACTATATCTAATTCTATGTACTGCTTGCTCTTACAATGATAAATATAGCTAATACCACATCTATACTAACATCATACTAGTTTATAGTTTA-------------------------------------------------</ns2:sequence><ns2:name>KY699399.1_Leishmania_lainsoni_strain_MHOM/PE/91/LC2288_clone_LC2288_164_minicircle_kinetoplast,_complete_sequence</ns2:name></ns2:Sequence><ns2:Annotation graph="true" graphType="1" graphGroup="-1" graphHeight="40" id="ann2" scoreOnly="false" visible="true" centreColLabels="false" scaleColLabels="false" showAllColLabels="false" autoCalculated="true" belowAlignment="true" calcId=""><ns2:annotationElement position="0"><ns2:displayCharacter>A</ns2:displayCharacter><ns2:description>A 42.64%; T 40.57%; G 10.57%; C 6.23%</ns2:description><ns2:value>42.64151</ns2:value></ns2:annotationElement><ns2:annotationElement position="1"><ns2:displayCharacter>A</ns2:displayCharacter><ns2:description>A 43.11%; T 42.45%; G 9.81%; C 4.62%</ns2:description><ns2:value>43.11321</ns2:value></ns2:annotationElement><ns2:annotationElement position="2"><ns2:displayCharacter>A</ns2:displayCharacter><ns2:description>A 46.89%; T 37.45%; G 10.75%; C 4.91%</ns2:description><ns2:value>46.88679</ns2:value></ns2:annotationElement><ns2:annotationElement position="3"><ns2:displayCharacter>A</ns2:displayCharacter><ns2:description>A 43.68%; T 38.21%; G 9.62%; C 8.49%</ns2:description><ns2:value>43.679245</ns2:value></ns2:annotationElement><ns2:annotationElement position="4"><ns2:displayCharacter>A</ns2:displayCharacter><ns2:description>A 43.02%; T 42.26%; G 10.19%; C 4.43%; N 0.09%</ns2:description><ns2:value>43.018867</ns2:value></ns2:annotationElement><ns2:annotationElement position="5"><ns2:displayCharacter>A</ns2:displayCharacter><ns2:description>A 45.85%; T 37.83%; G 9.43%; C 6.89%</ns2:description><ns2:value>45.849056</ns2:value></ns2:annotationElement><ns2:annotationElement position="6"><ns2:displayCharacter>A</ns2:displayCharacter><ns2:description>A 40.85%; T 37.92%; G 15.09%; C 6.04%; N 0.09%</ns2:description><ns2:value>40.849056</ns2:value></ns2:annotationElement><ns2:annotationElement position="7"><ns2:displayCharacter>T</ns2:displayCharacter><ns2:description>T 42.83%; A 38.96%; G 11.60%; C 6.60%</ns2:description><ns2:value>42.83019</ns2:value></ns2:annotationElement><ns2:annotationElement position="8"><ns2:displayCharacter>T</ns2:displayCharacter><ns2:description>T 52.64%; A 31.70%; G 10.00%; C 5.66%</ns2:description><ns2:value>52.64151</ns2:value></ns2:annotationElement><ns2:annotationElement position="9"><ns2:displayCharacter>T</ns2:displayCharacter><ns2:description>T 50.94%; A 34.53%; G 9.53%; C 4.91%; N 0.09%</ns2:description><ns2:value>50.943398</ns2:value></ns2:annotationElement><ns2:annotationElement position="10"><ns2:displayCharacter>T</ns2:displayCharacter><ns2:description>T 49.43%; A 35.94%; G 9.62%; C 4.91%; N 0.09%</ns2:description><ns2:value>49.433964</ns2:value></ns2:annotationElement><ns2:annotationElement position="11"><ns2:displayCharacter>A</ns2:displayCharacter><ns2:description>A 48.96%; T 38.11%; G 8.11%; C 4.81%</ns2:description><ns2:value>48.962265</ns2:value></ns2:annotationElement><ns2:annotationElement position="12"><ns2:displayCharacter>A</ns2:displayCharacter><ns2:description>A 47.74%; T 40.00%; G 9.25%; C 3.02%</ns2:description><ns2:value>47.735847</ns2:value></ns2:annotationElement><ns2:annotationElement position="13"><ns2:displayCharacter>A</ns2:displayCharacter><ns2:description>A 46.51%; T 41.32%; G 6.51%; C 5.66%</ns2:description><ns2:value>46.509434</ns2:value></ns2:annotationElement><ns2:annotationElement position="14"><ns2:displayCharacter>A</ns2:displayCharacter><ns2:description>A 46.79%; T 43.96%; G 5.28%; C 3.96%</ns2:description><ns2:value>46.792454</ns2:value></ns2:annotationElement><ns2:annotationElement position="15"><ns2:displayCharacter>A</ns2:displayCharacter><ns2:description>A 43.68%; T 43.11%; C 6.70%; G 6.51%</ns2:description><ns2:value>43.679245</ns2:value></ns2:annotationElement><ns2:annotationElement position="16"><ns2:displayCharacter>T</ns2:displayCharacter><ns2:description>T 43.68%; A 39.25%; G 9.25%; C 7.83%</ns2:description><ns2:value>43.679245</ns2:value></ns2:annotationElement><ns2:annotationElement position="17"><ns2:displayCharacter>T</ns2:displayCharacter><ns2:description>T 40.38%; A 38.11%; G 15.09%; C 6.42%</ns2:description><ns2:value>40.377357</ns2:value></ns2:annotationElement><ns2:annotationElement position="18"><ns2:displayCharacter>T</ns2:displayCharacter><ns2:description>T 50.57%; A 26.89%; G 14.81%; C 7.74%</ns2:description><ns2:value>50.566036</ns2:value></ns2:annotationElement><ns2:annotationElement position="19"><ns2:displayCharacter>T</ns2:displayCharacter><ns2:description>T 49.43%; A 26.13%; G 16.51%; C 7.92%</ns2:description><ns2:value>49.433964</ns2:value></ns2:annotationElement><ns2:annotationElement position="20"><ns2:displayCharacter>T</ns2:displayCharacter><ns2:description>T 46.89%; A 25.47%; G 23.58%; C 4.06%</ns2:description><ns2:value>46.88679</ns2:value></ns2:annotationElement><ns2:annotationElement position="21"><ns2:displayCharacter>T</ns2:displayCharacter><ns2:description>T 43.77%; A 25.19%; G 21.13%; C 9.91%</ns2:description><ns2:value>43.773586</ns2:value></ns2:annotationElement><ns2:annotationElement position="22"><ns2:displayCharacter>T</ns2:displayCharacter><ns2:description>T 46.98%; A 30.38%; G 13.77%; C 8.87%</ns2:description><ns2:value>46.981133</ns2:value></ns2:annotationElement><ns2:annotationElement position="23"><ns2:displayCharacter>T</ns2:displayCharacter><ns2:description>T 43.21%; A 41.13%; C 8.49%; G 7.17%</ns2:description><ns2:value>43.207546</ns2:value></ns2:annotationElement><ns2:annotationElement position="24"><ns2:displayCharacter>A</ns2:displayCharacter><ns2:description>A 42.74%; T 42.64%; G 9.34%; C 5.19%; N 0.09%</ns2:description><ns2:value>42.735847</ns2:value></ns2:annotationElement><ns2:annotationElement position="25"><ns2:displayCharacter>T</ns2:displayCharacter><ns2:description>T 42.17%; A 37.17%; C 13.40%; G 7.17%; N 0.09%</ns2:description><ns2:value>42.16981</ns2:value></ns2:annotationElement><ns2:annotationElement position="26"><ns2:displayCharacter>A</ns2:displayCharacter><ns2:description>A 36.51%; T 35.66%; C 14.81%; G 13.02%</ns2:description><ns2:value>36.509434</ns2:value></ns2:annotationElement><ns2:annotationElement position="27"><ns2:displayCharacter>T</ns2:displayCharacter><ns2:description>T 38.58%; A 29.43%; C 17.55%; G 14.43%</ns2:description><ns2:value>38.584908</ns2:value></ns2:annotationElement><ns2:annotationElement position="28"><ns2:displayCharacter>T</ns2:displayCharacter><ns2:description>T 36.13%; A 29.62%; C 17.26%; G 16.98%</ns2:description><ns2:value>36.132076</ns2:value></ns2:annotationElement><ns2:annotationElement position="29"><ns2:displayCharacter>T</ns2:displayCharacter><ns2:description>T 39.06%; G 21.60%; C 20.09%; A 19.25%</ns2:description><ns2:value>39.056602</ns2:value></ns2:annotationElement><ns2:annotationElement position="30"><ns2:displayCharacter>T</ns2:displayCharacter><ns2:description>T 38.96%; G 27.17%; A 21.04%; C 12.83%</ns2:description><ns2:value>38.962265</ns2:value></ns2:annotationElement><ns2:annotationElement position="31"><ns2:displayCharacter>T</ns2:displayCharacter><ns2:description>T 39.72%; G 26.70%; A 21.51%; C 12.08%</ns2:description><ns2:value>39.71698</ns2:value></ns2:annotationElement><ns2:annotationElement position="32"><ns2:displayCharacter>T</ns2:displayCharacter><ns2:description>T 48.49%; A 25.66%; G 17.74%; C 8.11%</ns2:description><ns2:value>48.490566</ns2:value></ns2:annotationElement><ns2:annotationElement position="33"><ns2:displayCharacter>T</ns2:displayCharacter><ns2:description>T 49.91%; A 27.26%; G 15.94%; C 6.79%; N 0.09%</ns2:description><ns2:value>49.90566</ns2:value></ns2:annotationElement><ns2:annotationElement position="34"><ns2:displayCharacter>T</ns2:displayCharacter><ns2:description>T 48.96%; A 39.25%; G 6.60%; C 5.19%</ns2:description><ns2:value>48.962265</ns2:value></ns2:annotationElement><ns2:annotationElement position="35"><ns2:displayCharacter>T</ns2:displayCharacter><ns2:description>T 49.91%; A 37.55%; C 8.40%; G 4.15%</ns2:description><ns2:value>49.90566</ns2:value></ns2:annotationElement><ns2:annotationElement position="36"><ns2:displayCharacter>T</ns2:displayCharacter><ns2:description>T 41.42%; A 39.15%; G 11.60%; C 7.74%; N 0.09%</ns2:description><ns2:value>41.415092</ns2:value></ns2:annotationElement><ns2:annotationElement position="37"><ns2:displayCharacter>T</ns2:displayCharacter><ns2:description>T 38.21%; A 33.21%; G 16.13%; C 12.45%</ns2:description><ns2:value>38.207546</ns2:value></ns2:annotationElement><ns2:annotationElement position="38"><ns2:displayCharacter>T</ns2:displayCharacter><ns2:description>T 39.15%; A 25.94%; G 21.60%; C 13.30%</ns2:description><ns2:value>39.150944</ns2:value></ns2:annotationElement><ns2:annotationElement position="39"><ns2:displayCharacter>T</ns2:displayCharacter><ns2:description>T 46.98%; G 21.51%; C 16.79%; A 14.72%</ns2:description><ns2:value>46.981133</ns2:value></ns2:annotationElement><ns2:annotationElement position="40"><ns2:displayCharacter>T</ns2:displayCharacter><ns2:description>T 56.51%; G 19.25%; C 12.92%; A 11.32%</ns2:description><ns2:value>56.509434</ns2:value></ns2:annotationElement><ns2:annotationElement position="41"><ns2:displayCharacter>T</ns2:displayCharacter><ns2:description>T 55.94%; G 17.55%; A 16.04%; C 10.47%</ns2:description><ns2:value>55.943398</ns2:value></ns2:annotationElement><ns2:annotationElement position="42"><ns2:displayCharacter>T</ns2:displayCharacter><ns2:description>T 47.55%; A 33.40%; C 10.09%; G 8.87%; N 0.09%</ns2:description><ns2:value>47.54717</ns2:value></ns2:annotationElement><ns2:annotationElement position="43"><ns2:displayCharacter>T</ns2:displayCharacter><ns2:description>T 42.17%; A 35.28%; G 18.40%; C 4.15%</ns2:description><ns2:value>42.16981</ns2:value></ns2:annotationElement><ns2:annotationElement position="44"><ns2:displayCharacter>T</ns2:displayCharacter><ns2:description>T 47.74%; A 30.00%; G 18.11%; C 4.15%</ns2:description><ns2:value>47.735847</ns2:value></ns2:annotationElement><ns2:annotationElement position="45"><ns2:displayCharacter>T</ns2:displayCharacter><ns2:description>T 46.70%; A 32.92%; G 13.40%; C 6.98%</ns2:description><ns2:value>46.698112</ns2:value></ns2:annotationElement><ns2:annotationElement position="46"><ns2:displayCharacter>A</ns2:displayCharacter><ns2:description>A 54.43%; T 30.28%; G 9.91%; C 5.28%; N 0.09%</ns2:description><ns2:value>54.433964</ns2:value></ns2:annotationElement><ns2:annotationElement position="47"><ns2:displayCharacter>A</ns2:displayCharacter><ns2:description>A 39.15%; T 35.38%; G 16.60%; C 8.87%</ns2:description><ns2:value>39.150944</ns2:value></ns2:annotationElement><ns2:annotationElement position="48"><ns2:displayCharacter>T</ns2:displayCharacter><ns2:description>T 41.60%; A 37.36%; G 11.60%; C 9.43%</ns2:description><ns2:value>41.603775</ns2:value></ns2:annotationElement><ns2:annotationElement position="49"><ns2:displayCharacter>T</ns2:displayCharacter><ns2:description>T 45.38%; A 25.66%; G 16.32%; C 12.64%</ns2:description><ns2:value>45.377357</ns2:value></ns2:annotationElement><ns2:annotationElement position="50"><ns2:displayCharacter>T</ns2:displayCharacter><ns2:description>T 60.85%; A 18.68%; G 15.47%; C 5.00%</ns2:description><ns2:value>60.849056</ns2:value></ns2:annotationElement><ns2:annotationElement position="51"><ns2:displayCharacter>T</ns2:displayCharacter><ns2:description>T 59.25%; A 18.21%; C 11.42%; G 11.13%</ns2:description><ns2:value>59.24528</ns2:value></ns2:annotationElement><ns2:annotationElement position="52"><ns2:displayCharacter>T</ns2:displayCharacter><ns2:description>T 52.26%; A 25.75%; C 11.51%; G 10.47%</ns2:description><ns2:value>52.264153</ns2:value></ns2:annotationElement><ns2:annotationElement position="53"><ns2:displayCharacter>T</ns2:displayCharacter><ns2:description>T 45.75%; A 34.62%; C 12.83%; G 6.70%; N 0.09%</ns2:description><ns2:value>45.75472</ns2:value></ns2:annotationElement><ns2:annotationElement position="54"><ns2:displayCharacter>A</ns2:displayCharacter><ns2:description>A 42.83%; T 42.45%; C 10.75%; G 3.96%</ns2:description><ns2:value>42.83019</ns2:value></ns2:annotationElement><ns2:annotationElement position="55"><ns2:displayCharacter>A</ns2:displayCharacter><ns2:description>A 65.28%; T 27.83%; C 4.15%; G 2.74%</ns2:description><ns2:value>65.28302</ns2:value></ns2:annotationElement><ns2:annotationElement position="56"><ns2:displayCharacter>A</ns2:displayCharacter><ns2:description>A 73.21%; T 23.87%; G 1.60%; C 1.23%; N 0.09%</ns2:description><ns2:value>73.20755</ns2:value></ns2:annotationElement><ns2:annotationElement position="57"><ns2:displayCharacter>A</ns2:displayCharacter><ns2:description>A 61.51%; T 31.32%; G 4.62%; C 2.55%</ns2:description><ns2:value>61.509434</ns2:value></ns2:annotationElement><ns2:annotationElement position="58"><ns2:displayCharacter>A</ns2:displayCharacter><ns2:description>A 44.81%; T 42.83%; C 7.55%; G 4.81%</ns2:description><ns2:value>44.81132</ns2:value></ns2:annotationElement><ns2:annotationElement position="59"><ns2:displayCharacter>T</ns2:displayCharacter><ns2:description>T 54.72%; A 25.66%; C 13.02%; G 6.60%</ns2:description><ns2:value>54.71698</ns2:value></ns2:annotationElement><ns2:annotationElement position="60"><ns2:displayCharacter>T</ns2:displayCharacter><ns2:description>T 53.96%; C 26.13%; A 11.32%; G 8.58%</ns2:description><ns2:value>53.962265</ns2:value></ns2:annotationElement><ns2:annotationElement position="61"><ns2:displayCharacter>T</ns2:displayCharacter><ns2:description>T 40.09%; C 27.55%; A 18.87%; G 13.49%</ns2:description><ns2:value>40.09434</ns2:value></ns2:annotationElement><ns2:annotationElement position="62"><ns2:displayCharacter>T</ns2:displayCharacter><ns2:description>T 37.83%; C 23.68%; A 22.64%; G 15.85%</ns2:description><ns2:value>37.83019</ns2:value></ns2:annotationElement><ns2:annotationElement position="63"><ns2:displayCharacter>T</ns2:displayCharacter><ns2:description>T 40.19%; C 23.49%; A 22.92%; G 13.40%</ns2:description><ns2:value>40.18868</ns2:value></ns2:annotationElement><ns2:annotationElement position="64"><ns2:displayCharacter>A</ns2:displayCharacter><ns2:description>A 71.04%; T 14.34%; G 7.83%; C 6.79%</ns2:description><ns2:value>71.037735</ns2:value></ns2:annotationElement><ns2:annotationElement position="65"><ns2:displayCharacter>A</ns2:displayCharacter><ns2:description>A 91.13%; T 4.06%; G 3.49%; C 1.23%; N 0.09%</ns2:description><ns2:value>91.13207</ns2:value></ns2:annotationElement><ns2:annotationElement position="66"><ns2:displayCharacter>A</ns2:displayCharacter><ns2:description>A 94.34%; T 2.17%; G 1.79%; C 1.70%</ns2:description><ns2:value>94.33962</ns2:value></ns2:annotationElement><ns2:annotationElement position="67"><ns2:displayCharacter>A</ns2:displayCharacter><ns2:description>A 93.68%; T 3.96%; G 1.79%; C 0.57%</ns2:description><ns2:value>93.679245</ns2:value></ns2:annotationElement><ns2:annotationElement position="68"><ns2:displayCharacter>A</ns2:displayCharacter><ns2:description>A 72.36%; T 24.34%; G 3.02%; C 0.28%</ns2:description><ns2:value>72.35849</ns2:value></ns2:annotationElement><ns2:annotationElement position="69"><ns2:displayCharacter>T</ns2:displayCharacter><ns2:description>T 75.09%; A 18.40%; G 3.58%; C 2.92%</ns2:description><ns2:value>75.09434</ns2:value></ns2:annotationElement><ns2:annotationElement position="70"><ns2:displayCharacter>G</ns2:displayCharacter><ns2:description>G 33.87%; T 31.70%; A 18.96%; C 15.47%</ns2:description><ns2:value>33.867924</ns2:value></ns2:annotationElement><ns2:annotationElement position="71"><ns2:displayCharacter>G</ns2:displayCharacter><ns2:description>G 61.32%; A 17.92%; C 12.92%; T 7.64%; N 0.19%</ns2:description><ns2:value>61.320755</ns2:value></ns2:annotationElement><ns2:annotationElement position="72"><ns2:displayCharacter>G</ns2:displayCharacter><ns2:description>G 66.42%; C 21.42%; A 6.60%; T 5.57%</ns2:description><ns2:value>66.41509</ns2:value></ns2:annotationElement><ns2:annotationElement position="73"><ns2:displayCharacter>G</ns2:displayCharacter><ns2:description>G 53.49%; C 21.13%; T 13.02%; A 12.36%</ns2:description><ns2:value>53.490566</ns2:value></ns2:annotationElement><ns2:annotationElement position="74"><ns2:displayCharacter>T</ns2:displayCharacter><ns2:description>T 36.70%; A 33.77%; G 19.15%; C 10.38%</ns2:description><ns2:value>36.698112</ns2:value></ns2:annotationElement><ns2:annotationElement position="75"><ns2:displayCharacter>T</ns2:displayCharacter><ns2:description>T 47.26%; C 36.23%; A 11.70%; G 4.81%</ns2:description><ns2:value>47.264153</ns2:value></ns2:annotationElement><ns2:annotationElement position="76"><ns2:displayCharacter>A</ns2:displayCharacter><ns2:description>A 68.77%; C 16.79%; T 13.02%; G 1.42%</ns2:description><ns2:value>68.77358</ns2:value></ns2:annotationElement><ns2:annotationElement position="77"><ns2:displayCharacter>A</ns2:displayCharacter><ns2:description>A 87.45%; G 8.30%; T 3.87%; C 0.38%</ns2:description><ns2:value>87.45283</ns2:value></ns2:annotationElement><ns2:annotationElement position="78"><ns2:displayCharacter>A</ns2:displayCharacter><ns2:description>A 95.57%; T 3.87%; C 0.47%; G 0.09%</ns2:description><ns2:value>95.56604</ns2:value></ns2:annotationElement><ns2:annotationElement position="79"><ns2:displayCharacter>A</ns2:displayCharacter><ns2:description>A 88.40%; T 9.91%; C 1.42%; N 0.19%; G 0.09%</ns2:description><ns2:value>88.396225</ns2:value></ns2:annotationElement><ns2:annotationElement position="80"><ns2:displayCharacter>T</ns2:displayCharacter><ns2:description>T 91.23%; A 7.64%; C 0.66%; G 0.28%; N 0.19%</ns2:description><ns2:value>91.22642</ns2:value></ns2:annotationElement><ns2:annotationElement position="81"><ns2:displayCharacter>C</ns2:displayCharacter><ns2:description>C 67.74%; T 29.25%; G 1.60%; A 1.32%; N 0.09%</ns2:description><ns2:value>67.73585</ns2:value></ns2:annotationElement><ns2:annotationElement position="82"><ns2:displayCharacter>G</ns2:displayCharacter><ns2:description>G 58.58%; T 26.60%; C 11.89%; A 2.92%</ns2:description><ns2:value>58.584908</ns2:value></ns2:annotationElement><ns2:annotationElement position="83"><ns2:displayCharacter>T</ns2:displayCharacter><ns2:description>T 83.58%; A 9.81%; C 5.19%; G 1.32%; N 0.09%</ns2:description><ns2:value>83.58491</ns2:value></ns2:annotationElement><ns2:annotationElement position="84"><ns2:displayCharacter>A</ns2:displayCharacter><ns2:description>A 97.64%; T 1.51%; C 0.47%; G 0.38%</ns2:description><ns2:value>97.64151</ns2:value></ns2:annotationElement><ns2:annotationElement position="85"><ns2:displayCharacter>C</ns2:displayCharacter><ns2:description>C 88.21%; A 8.21%; G 2.08%; T 1.51%</ns2:description><ns2:value>88.20755</ns2:value></ns2:annotationElement><ns2:annotationElement position="86"><ns2:displayCharacter>T</ns2:displayCharacter><ns2:description>T 49.15%; C 45.94%; A 4.72%; G 0.19%</ns2:description><ns2:value>49.150944</ns2:value></ns2:annotationElement><ns2:annotationElement position="87"><ns2:displayCharacter>A</ns2:displayCharacter><ns2:description>A 51.23%; C 45.47%; T 2.83%; G 0.47%</ns2:description><ns2:value>51.226414</ns2:value></ns2:annotationElement><ns2:annotationElement position="88"><ns2:displayCharacter>C</ns2:displayCharacter><ns2:description>C 90.94%; T 6.13%; A 2.83%; G 0.09%</ns2:description><ns2:value>90.9434</ns2:value></ns2:annotationElement><ns2:annotationElement position="89"><ns2:displayCharacter>C</ns2:displayCharacter><ns2:description>C 91.51%; G 5.47%; A 1.70%; T 1.13%; N 0.19%</ns2:description><ns2:value>91.50944</ns2:value></ns2:annotationElement><ns2:annotationElement position="90"><ns2:displayCharacter>C</ns2:displayCharacter><ns2:description>C 91.23%; G 5.38%; A 2.26%; T 1.13%</ns2:description><ns2:value>91.22642</ns2:value></ns2:annotationElement><ns2:annotationElement position="91"><ns2:displayCharacter>G</ns2:displayCharacter><ns2:description>G 92.74%; C 3.02%; A 2.26%; T 1.98%</ns2:description><ns2:value>92.73585</ns2:value></ns2:annotationElement><ns2:annotationElement position="92"><ns2:displayCharacter>A</ns2:displayCharacter><ns2:description>A 89.91%; C 5.09%; G 2.45%; T 2.45%; N 0.09%</ns2:description><ns2:value>89.90566</ns2:value></ns2:annotationElement><ns2:annotationElement position="93"><ns2:displayCharacter>C</ns2:displayCharacter><ns2:description>C 89.62%; G 4.15%; A 3.77%; T 2.36%; N 0.09%</ns2:description><ns2:value>89.62264</ns2:value></ns2:annotationElement><ns2:annotationElement position="94"><ns2:displayCharacter>A</ns2:displayCharacter><ns2:description>A 94.62%; T 2.83%; C 2.17%; G 0.38%</ns2:description><ns2:value>94.62264</ns2:value></ns2:annotationElement><ns2:annotationElement position="95"><ns2:displayCharacter>T</ns2:displayCharacter><ns2:description>T 91.60%; G 4.62%; A 3.68%; C 0.09%</ns2:description><ns2:value>91.603775</ns2:value></ns2:annotationElement><ns2:annotationElement position="96"><ns2:displayCharacter>G</ns2:displayCharacter><ns2:description>G 93.49%; T 3.21%; A 2.92%; C 0.38%</ns2:description><ns2:value>93.49056</ns2:value></ns2:annotationElement><ns2:annotationElement position="97"><ns2:displayCharacter>C</ns2:displayCharacter><ns2:description>C 89.72%; G 6.04%; A 2.83%; T 1.42%</ns2:description><ns2:value>89.71698</ns2:value></ns2:annotationElement><ns2:annotationElement position="98"><ns2:displayCharacter>C</ns2:displayCharacter><ns2:description>C 94.81%; T 3.21%; A 1.23%; G 0.66%; N 0.09%</ns2:description><ns2:value>94.81132</ns2:value></ns2:annotationElement><ns2:annotationElement position="99"><ns2:displayCharacter>T</ns2:displayCharacter><ns2:description>T 84.25%; C 13.77%; A 1.13%; G 0.75%; N 0.09%</ns2:description><ns2:value>84.245285</ns2:value></ns2:annotationElement><ns2:annotationElement position="100"><ns2:displayCharacter>C</ns2:displayCharacter><ns2:description>C 83.87%; T 13.21%; G 1.51%; A 1.42%</ns2:description><ns2:value>83.86793</ns2:value></ns2:annotationElement><ns2:annotationElement position="101"><ns2:displayCharacter>T</ns2:displayCharacter><ns2:description>T 84.91%; C 12.92%; G 1.32%; A 0.75%; N 0.09%</ns2:description><ns2:value>84.90566</ns2:value></ns2:annotationElement><ns2:annotationElement position="102"><ns2:displayCharacter>G</ns2:displayCharacter><ns2:description>G 82.92%; A 11.98%; C 3.02%; T 2.08%</ns2:description><ns2:value>82.92453</ns2:value></ns2:annotationElement><ns2:annotationElement position="103"><ns2:displayCharacter>G</ns2:displayCharacter><ns2:description>G 94.91%; A 2.74%; C 1.42%; T 0.94%</ns2:description><ns2:value>94.90566</ns2:value></ns2:annotationElement><ns2:annotationElement position="104"><ns2:displayCharacter>G</ns2:displayCharacter><ns2:description>G 95.75%; T 2.26%; A 1.79%; C 0.19%</ns2:description><ns2:value>95.754715</ns2:value></ns2:annotationElement><ns2:annotationElement position="105"><ns2:displayCharacter>T</ns2:displayCharacter><ns2:description>T 95.66%; G 2.26%; A 1.98%; C 0.09%</ns2:description><ns2:value>95.66038</ns2:value></ns2:annotationElement><ns2:annotationElement position="106"><ns2:displayCharacter>A</ns2:displayCharacter><ns2:description>A 95.00%; T 4.25%; G 0.57%; C 0.09%; N 0.09%</ns2:description><ns2:value>95.0</ns2:value></ns2:annotationElement><ns2:annotationElement position="107"><ns2:displayCharacter>G</ns2:displayCharacter><ns2:description>G 93.58%; A 4.91%; T 1.51%</ns2:description><ns2:value>93.58491</ns2:value></ns2:annotationElement><ns2:annotationElement position="108"><ns2:displayCharacter>G</ns2:displayCharacter><ns2:description>G 96.51%; A 2.55%; T 0.66%; C 0.28%</ns2:description><ns2:value>96.50944</ns2:value></ns2:annotationElement><ns2:annotationElement position="109"><ns2:displayCharacter>G</ns2:displayCharacter><ns2:description>G 95.94%; T 2.08%; A 1.23%; C 0.75%</ns2:description><ns2:value>95.9434</ns2:value></ns2:annotationElement><ns2:annotationElement position="110"><ns2:displayCharacter>G</ns2:displayCharacter><ns2:description>G 96.51%; T 1.79%; A 0.94%; C 0.75%</ns2:description><ns2:value>96.50944</ns2:value></ns2:annotationElement><ns2:annotationElement position="111"><ns2:displayCharacter>C</ns2:displayCharacter><ns2:description>C 93.58%; G 2.55%; T 2.26%; A 1.60%</ns2:description><ns2:value>93.58491</ns2:value></ns2:annotationElement><ns2:annotationElement position="112"><ns2:displayCharacter>G</ns2:displayCharacter><ns2:description>G 94.06%; C 2.64%; T 2.64%; A 0.57%; N 0.09%</ns2:description><ns2:value>94.0566</ns2:value></ns2:annotationElement><ns2:annotationElement position="113"><ns2:displayCharacter>T</ns2:displayCharacter><ns2:description>T 93.87%; G 3.21%; A 1.60%; C 1.23%; N 0.09%</ns2:description><ns2:value>93.86793</ns2:value></ns2:annotationElement><ns2:annotationElement position="114"><ns2:displayCharacter>T</ns2:displayCharacter><ns2:description>T 97.26%; A 1.23%; G 1.04%; C 0.47%</ns2:description><ns2:value>97.26415</ns2:value></ns2:annotationElement><ns2:annotationElement position="115"><ns2:displayCharacter>C</ns2:displayCharacter><ns2:description>C 93.11%; T 4.43%; A 1.42%; G 1.04%</ns2:description><ns2:value>93.113205</ns2:value></ns2:annotationElement><ns2:annotationElement position="116"><ns2:displayCharacter>T</ns2:displayCharacter><ns2:description>T 95.19%; C 2.26%; A 2.08%; G 0.38%; N 0.09%</ns2:description><ns2:value>95.18868</ns2:value></ns2:annotationElement><ns2:annotationElement position="117"><ns2:displayCharacter>G</ns2:displayCharacter><ns2:description>G 93.68%; T 3.87%; A 2.08%; C 0.28%; N 0.09%</ns2:description><ns2:value>93.679245</ns2:value></ns2:annotationElement><ns2:annotationElement position="118"><ns2:displayCharacter>C</ns2:displayCharacter><ns2:description>C 93.68%; G 2.45%; A 2.08%; T 1.79%</ns2:description><ns2:value>93.679245</ns2:value></ns2:annotationElement><ns2:annotationElement position="119"><ns2:displayCharacter>G</ns2:displayCharacter><ns2:description>G 67.55%; A 27.55%; T 2.55%; C 2.26%; N 0.09%</ns2:description><ns2:value>67.54717</ns2:value></ns2:annotationElement><ns2:annotationElement position="120"><ns2:displayCharacter>A</ns2:displayCharacter><ns2:description>A 95.19%; G 2.64%; T 1.89%; C 0.28%</ns2:description><ns2:value>95.18868</ns2:value></ns2:annotationElement><ns2:annotationElement position="121"><ns2:displayCharacter>A</ns2:displayCharacter><ns2:description>A 96.70%; T 1.23%; C 1.04%; G 1.04%</ns2:description><ns2:value>96.69811</ns2:value></ns2:annotationElement><ns2:annotationElement position="122"><ns2:displayCharacter>A</ns2:displayCharacter><ns2:description>A 97.74%; T 1.42%; G 0.47%; C 0.38%</ns2:description><ns2:value>97.73585</ns2:value></ns2:annotationElement><ns2:annotationElement position="123"><ns2:displayCharacter>T</ns2:displayCharacter><ns2:description>T 62.74%; A 36.51%; G 0.38%; C 0.19%; N 0.19%</ns2:description><ns2:value>62.735847</ns2:value></ns2:annotationElement><ns2:annotationElement position="124"><ns2:displayCharacter>C</ns2:displayCharacter><ns2:description>C 67.17%; T 29.15%; A 2.64%; G 0.94%; N 0.09%</ns2:description><ns2:value>67.169815</ns2:value></ns2:annotationElement><ns2:annotationElement position="125"><ns2:displayCharacter>G</ns2:displayCharacter><ns2:description>G 53.30%; C 42.92%; T 2.17%; A 1.60%</ns2:description><ns2:value>53.301888</ns2:value></ns2:annotationElement><ns2:annotationElement position="126"><ns2:displayCharacter>C</ns2:displayCharacter><ns2:description>C 51.51%; G 44.62%; T 2.26%; A 1.60%</ns2:description><ns2:value>51.509434</ns2:value></ns2:annotationElement><ns2:annotationElement position="127"><ns2:displayCharacter>A</ns2:displayCharacter><ns2:description>A 77.74%; G 18.11%; C 2.17%; T 1.98%</ns2:description><ns2:value>77.73585</ns2:value></ns2:annotationElement><ns2:annotationElement position="128"><ns2:displayCharacter>A</ns2:displayCharacter><ns2:description>A 65.75%; T 30.57%; G 2.64%; C 0.94%; N 0.09%</ns2:description><ns2:value>65.754715</ns2:value></ns2:annotationElement><ns2:annotationElement position="129"><ns2:displayCharacter>A</ns2:displayCharacter><ns2:description>A 52.64%; T 45.94%; G 0.75%; C 0.57%; N 0.09%</ns2:description><ns2:value>52.64151</ns2:value></ns2:annotationElement><ns2:annotationElement position="130"><ns2:displayCharacter>A</ns2:displayCharacter><ns2:description>A 52.45%; T 46.79%; C 0.57%; G 0.19%</ns2:description><ns2:value>52.45283</ns2:value></ns2:annotationElement><ns2:annotationElement position="131"><ns2:displayCharacter>A</ns2:displayCharacter><ns2:description>A 51.98%; T 47.08%; G 0.66%; C 0.19%; N 0.09%</ns2:description><ns2:value>51.981133</ns2:value></ns2:annotationElement><ns2:annotationElement position="132"><ns2:displayCharacter>T</ns2:displayCharacter><ns2:description>T 95.47%; A 3.11%; G 0.85%; C 0.57%</ns2:description><ns2:value>95.471695</ns2:value></ns2:annotationElement><ns2:annotationElement position="133"><ns2:displayCharacter>G</ns2:displayCharacter><ns2:description>G 81.32%; C 12.55%; T 4.72%; A 1.42%</ns2:description><ns2:value>81.320755</ns2:value></ns2:annotationElement><ns2:annotationElement position="134"><ns2:displayCharacter>G</ns2:displayCharacter><ns2:description>G 96.13%; A 1.70%; T 1.70%; C 0.38%; N 0.09%</ns2:description><ns2:value>96.13207</ns2:value></ns2:annotationElement><ns2:annotationElement position="135"><ns2:displayCharacter>C</ns2:displayCharacter><ns2:description>C 93.49%; T 2.83%; G 2.45%; A 1.13%; N 0.09%</ns2:description><ns2:value>93.49056</ns2:value></ns2:annotationElement><ns2:annotationElement position="136"><ns2:displayCharacter>A</ns2:displayCharacter><ns2:description>A 94.91%; T 2.55%; C 2.36%; G 0.19%</ns2:description><ns2:value>94.90566</ns2:value></ns2:annotationElement><ns2:annotationElement position="137"><ns2:displayCharacter>T</ns2:displayCharacter><ns2:description>T 95.75%; A 3.68%; C 0.38%; G 0.19%</ns2:description><ns2:value>95.754715</ns2:value></ns2:annotationElement><ns2:annotationElement position="138"><ns2:displayCharacter>A</ns2:displayCharacter><ns2:description>A 95.57%; T 3.49%; C 0.47%; G 0.47%</ns2:description><ns2:value>95.56604</ns2:value></ns2:annotationElement><ns2:annotationElement position="139"><ns2:displayCharacter>C</ns2:displayCharacter><ns2:description>C 94.34%; A 4.25%; T 1.04%; G 0.38%</ns2:description><ns2:value>94.33962</ns2:value></ns2:annotationElement><ns2:annotationElement position="140"><ns2:displayCharacter>A</ns2:displayCharacter><ns2:description>A 94.62%; C 2.74%; T 1.89%; G 0.75%</ns2:description><ns2:value>94.62264</ns2:value></ns2:annotationElement><ns2:annotationElement position="141"><ns2:displayCharacter>G</ns2:displayCharacter><ns2:description>G 93.77%; A 3.96%; T 1.79%; C 0.47%</ns2:description><ns2:value>93.77358</ns2:value></ns2:annotationElement><ns2:annotationElement position="142"><ns2:displayCharacter>A</ns2:displayCharacter><ns2:description>A 95.38%; G 2.64%; T 1.42%; C 0.57%</ns2:description><ns2:value>95.37736</ns2:value></ns2:annotationElement><ns2:annotationElement position="143"><ns2:displayCharacter>A</ns2:displayCharacter><ns2:description>A 97.92%; T 1.13%; C 0.47%; G 0.47%</ns2:description><ns2:value>97.92453</ns2:value></ns2:annotationElement><ns2:annotationElement position="144"><ns2:displayCharacter>A</ns2:displayCharacter><ns2:description>A 97.45%; T 1.60%; C 0.57%; G 0.38%</ns2:description><ns2:value>97.45283</ns2:value></ns2:annotationElement><ns2:annotationElement position="145"><ns2:displayCharacter>C</ns2:displayCharacter><ns2:description>C 95.38%; A 3.49%; T 0.75%; G 0.38%</ns2:description><ns2:value>95.37736</ns2:value></ns2:annotationElement><ns2:annotationElement position="146"><ns2:displayCharacter>C</ns2:displayCharacter><ns2:description>C 96.23%; T 2.26%; A 1.13%; G 0.28%; N 0.09%</ns2:description><ns2:value>96.22642</ns2:value></ns2:annotationElement><ns2:annotationElement position="147"><ns2:displayCharacter>C</ns2:displayCharacter><ns2:description>C 96.79%; T 2.08%; A 0.75%; G 0.38%</ns2:description><ns2:value>96.79245</ns2:value></ns2:annotationElement><ns2:annotationElement position="148"><ns2:displayCharacter>C</ns2:displayCharacter><ns2:description>C 96.51%; T 1.51%; A 1.32%; G 0.57%; N 0.09%</ns2:description><ns2:value>96.50944</ns2:value></ns2:annotationElement><ns2:annotationElement position="149"><ns2:displayCharacter>G</ns2:displayCharacter><ns2:description>G 94.43%; C 2.45%; A 1.60%; T 1.51%</ns2:description><ns2:value>94.43396</ns2:value></ns2:annotationElement><ns2:annotationElement position="150"><ns2:displayCharacter>T</ns2:displayCharacter><ns2:description>T 94.81%; G 2.92%; A 1.23%; C 0.94%; N 0.09%</ns2:description><ns2:value>94.81132</ns2:value></ns2:annotationElement><ns2:annotationElement position="151"><ns2:displayCharacter>T</ns2:displayCharacter><ns2:description>T 97.45%; A 1.32%; G 0.75%; C 0.47%</ns2:description><ns2:value>97.45283</ns2:value></ns2:annotationElement><ns2:annotationElement position="152"><ns2:displayCharacter>C</ns2:displayCharacter><ns2:description>C 94.62%; T 3.77%; A 0.94%; G 0.66%</ns2:description><ns2:value>94.62264</ns2:value></ns2:annotationElement><ns2:annotationElement position="153"><ns2:displayCharacter>A</ns2:displayCharacter><ns2:description>A 94.43%; T 2.92%; C 2.36%; G 0.28%</ns2:description><ns2:value>94.43396</ns2:value></ns2:annotationElement><ns2:annotationElement position="154"><ns2:displayCharacter>A</ns2:displayCharacter><ns2:description>A 97.55%; T 1.70%; G 0.57%; C 0.19%</ns2:description><ns2:value>97.54717</ns2:value></ns2:annotationElement><ns2:annotationElement position="155"><ns2:displayCharacter>A</ns2:displayCharacter><ns2:description>A 97.64%; T 1.13%; C 0.94%; G 0.19%; N 0.09%</ns2:description><ns2:value>97.64151</ns2:value></ns2:annotationElement><ns2:annotationElement position="156"><ns2:displayCharacter>A</ns2:displayCharacter><ns2:description>A 97.55%; T 1.79%; G 0.38%; C 0.28%</ns2:description><ns2:value>97.54717</ns2:value></ns2:annotationElement><ns2:annotationElement position="157"><ns2:displayCharacter>A</ns2:displayCharacter><ns2:description>A 96.98%; T 2.08%; C 0.57%; G 0.38%</ns2:description><ns2:value>96.98113</ns2:value></ns2:annotationElement><ns2:annotationElement position="158"><ns2:displayCharacter>T</ns2:displayCharacter><ns2:description>T 75.47%; A 23.87%; C 0.38%; G 0.19%; N 0.09%</ns2:description><ns2:value>75.471695</ns2:value></ns2:annotationElement><ns2:annotationElement position="159"><ns2:displayCharacter>T</ns2:displayCharacter><ns2:description>T 54.81%; C 29.72%; A 14.15%; G 1.32%</ns2:description><ns2:value>54.81132</ns2:value></ns2:annotationElement><ns2:annotationElement position="160"><ns2:displayCharacter>C</ns2:displayCharacter><ns2:description>C 56.32%; G 30.57%; A 8.21%; T 4.91%</ns2:description><ns2:value>56.320755</ns2:value></ns2:annotationElement><ns2:annotationElement position="161"><ns2:displayCharacter>C</ns2:displayCharacter><ns2:description>C 70.66%; G 14.06%; A 8.11%; T 7.17%</ns2:description><ns2:value>70.66038</ns2:value></ns2:annotationElement><ns2:annotationElement position="162"><ns2:displayCharacter>C</ns2:displayCharacter><ns2:description>C 87.17%; T 7.64%; G 3.58%; A 1.42%; N 0.19%</ns2:description><ns2:value>87.169815</ns2:value></ns2:annotationElement><ns2:annotationElement position="163"><ns2:displayCharacter>C</ns2:displayCharacter><ns2:description>C 80.85%; G 15.85%; T 1.98%; A 1.32%</ns2:description><ns2:value>80.84906</ns2:value></ns2:annotationElement><ns2:annotationElement position="164"><ns2:displayCharacter>A</ns2:displayCharacter><ns2:description>A 58.58%; G 39.25%; C 1.04%; T 1.04%; N 0.09%</ns2:description><ns2:value>58.584908</ns2:value></ns2:annotationElement><ns2:annotationElement position="165"><ns2:displayCharacter>A</ns2:displayCharacter><ns2:description>A 93.96%; T 4.72%; G 0.75%; C 0.57%</ns2:description><ns2:value>93.962265</ns2:value></ns2:annotationElement><ns2:annotationElement position="166"><ns2:displayCharacter>A</ns2:displayCharacter><ns2:description>A 91.13%; T 8.40%; C 0.28%; G 0.19%</ns2:description><ns2:value>91.13207</ns2:value></ns2:annotationElement><ns2:annotationElement position="167"><ns2:displayCharacter>A</ns2:displayCharacter><ns2:description>A 90.19%; T 8.49%; G 0.85%; C 0.47%</ns2:description><ns2:value>90.18868</ns2:value></ns2:annotationElement><ns2:annotationElement position="168"><ns2:displayCharacter>A</ns2:displayCharacter><ns2:description>A 68.21%; T 30.75%; C 0.75%; G 0.19%; N 0.09%</ns2:description><ns2:value>68.20755</ns2:value></ns2:annotationElement><ns2:annotationElement position="169"><ns2:displayCharacter>T</ns2:displayCharacter><ns2:description>T 94.06%; A 4.62%; G 0.85%; C 0.47%</ns2:description><ns2:value>94.0566</ns2:value></ns2:annotationElement><ns2:annotationElement position="170"><ns2:displayCharacter>C</ns2:displayCharacter><ns2:description>C 74.43%; G 20.28%; T 4.81%; A 0.47%</ns2:description><ns2:value>74.43396</ns2:value></ns2:annotationElement><ns2:annotationElement position="171"><ns2:displayCharacter>G</ns2:displayCharacter><ns2:description>G 58.68%; A 21.13%; C 17.92%; T 2.17%; N 0.09%</ns2:description><ns2:value>58.679245</ns2:value></ns2:annotationElement><ns2:annotationElement position="172"><ns2:displayCharacter>C</ns2:displayCharacter><ns2:description>C 86.79%; T 7.64%; G 3.49%; A 1.98%; N 0.09%</ns2:description><ns2:value>86.79245</ns2:value></ns2:annotationElement><ns2:annotationElement position="173"><ns2:displayCharacter>G</ns2:displayCharacter><ns2:description>G 61.32%; T 16.04%; C 14.15%; A 8.49%</ns2:description><ns2:value>61.320755</ns2:value></ns2:annotationElement><ns2:annotationElement position="174"><ns2:displayCharacter>T</ns2:displayCharacter><ns2:description>T 65.47%; A 31.89%; G 2.08%; C 0.57%</ns2:description><ns2:value>65.471695</ns2:value></ns2:annotationElement><ns2:annotationElement position="175"><ns2:displayCharacter>T</ns2:displayCharacter><ns2:description>T 96.89%; A 1.98%; G 1.04%; C 0.09%</ns2:description><ns2:value>96.886795</ns2:value></ns2:annotationElement><ns2:annotationElement position="176"><ns2:displayCharacter>T</ns2:displayCharacter><ns2:description>T 98.58%; A 0.94%; C 0.28%; G 0.19%</ns2:description><ns2:value>98.58491</ns2:value></ns2:annotationElement><ns2:annotationElement position="177"><ns2:displayCharacter>T</ns2:displayCharacter><ns2:description>T 97.36%; A 1.70%; G 0.66%; C 0.28%</ns2:description><ns2:value>97.35849</ns2:value></ns2:annotationElement><ns2:annotationElement position="178"><ns2:displayCharacter>T</ns2:displayCharacter><ns2:description>T 97.36%; A 1.60%; G 0.57%; C 0.47%</ns2:description><ns2:value>97.35849</ns2:value></ns2:annotationElement><ns2:annotationElement position="179"><ns2:displayCharacter>T</ns2:displayCharacter><ns2:description>T 87.74%; C 10.47%; A 1.32%; G 0.47%</ns2:description><ns2:value>87.73585</ns2:value></ns2:annotationElement><ns2:annotationElement position="180"><ns2:displayCharacter>G</ns2:displayCharacter><ns2:description>G 80.57%; T 16.23%; A 3.02%; C 0.19%</ns2:description><ns2:value>80.56604</ns2:value></ns2:annotationElement><ns2:annotationElement position="181"><ns2:displayCharacter>G</ns2:displayCharacter><ns2:description>G 78.58%; C 15.85%; T 3.11%; A 2.45%</ns2:description><ns2:value>78.58491</ns2:value></ns2:annotationElement><ns2:annotationElement position="182"><ns2:displayCharacter>C</ns2:displayCharacter><ns2:description>C 80.75%; G 12.74%; A 4.62%; T 1.89%</ns2:description><ns2:value>80.754715</ns2:value></ns2:annotationElement><ns2:annotationElement position="183"><ns2:displayCharacter>C</ns2:displayCharacter><ns2:description>C 82.26%; A 10.47%; G 5.47%; T 1.60%; N 0.19%</ns2:description><ns2:value>82.26415</ns2:value></ns2:annotationElement><ns2:annotationElement position="184"><ns2:displayCharacter>T</ns2:displayCharacter><ns2:description>T 77.17%; C 13.68%; G 4.81%; A 4.34%</ns2:description><ns2:value>77.169815</ns2:value></ns2:annotationElement><ns2:annotationElement position="185"><ns2:displayCharacter>C</ns2:displayCharacter><ns2:description>C 75.94%; T 11.98%; A 11.42%; G 0.57%; N 0.09%</ns2:description><ns2:value>75.9434</ns2:value></ns2:annotationElement><ns2:annotationElement position="186"><ns2:displayCharacter>C</ns2:displayCharacter><ns2:description>C 83.21%; T 9.25%; A 5.28%; G 2.26%</ns2:description><ns2:value>83.20755</ns2:value></ns2:annotationElement><ns2:annotationElement position="187"><ns2:displayCharacter>C</ns2:displayCharacter><ns2:description>C 85.19%; T 12.92%; A 1.51%; G 0.38%</ns2:description><ns2:value>85.18868</ns2:value></ns2:annotationElement><ns2:annotationElement position="188"><ns2:displayCharacter>C</ns2:displayCharacter><ns2:description>C 82.83%; G 13.68%; T 2.74%; A 0.66%; N 0.09%</ns2:description><ns2:value>82.830185</ns2:value></ns2:annotationElement><ns2:annotationElement position="189"><ns2:displayCharacter>G</ns2:displayCharacter><ns2:description>G 83.30%; T 14.81%; A 1.42%; C 0.38%; N 0.09%</ns2:description><ns2:value>83.30189</ns2:value></ns2:annotationElement><ns2:annotationElement position="190"><ns2:displayCharacter>T</ns2:displayCharacter><ns2:description>T 84.53%; G 14.34%; A 0.94%; C 0.09%; N 0.09%</ns2:description><ns2:value>84.528305</ns2:value></ns2:annotationElement><ns2:annotationElement position="191"><ns2:displayCharacter>G</ns2:displayCharacter><ns2:description>G 83.21%; T 14.06%; A 1.79%; C 0.94%</ns2:description><ns2:value>83.20755</ns2:value></ns2:annotationElement><ns2:annotationElement position="192"><ns2:displayCharacter>C</ns2:displayCharacter><ns2:description>C 83.11%; T 14.81%; A 1.70%; G 0.28%; N 0.09%</ns2:description><ns2:value>83.113205</ns2:value></ns2:annotationElement><ns2:annotationElement position="193"><ns2:displayCharacter>A</ns2:displayCharacter><ns2:description>A 96.89%; T 2.74%; G 0.38%</ns2:description><ns2:value>96.886795</ns2:value></ns2:annotationElement><ns2:annotationElement position="194"><ns2:displayCharacter>C</ns2:displayCharacter><ns2:description>C 96.89%; T 1.79%; A 0.66%; G 0.66%</ns2:description><ns2:value>96.886795</ns2:value></ns2:annotationElement><ns2:annotationElement position="195"><ns2:displayCharacter>A</ns2:displayCharacter><ns2:description>A 81.79%; G 16.32%; T 1.70%; C 0.19%</ns2:description><ns2:value>81.79245</ns2:value></ns2:annotationElement><ns2:annotationElement position="196"><ns2:displayCharacter>A</ns2:displayCharacter><ns2:description>A 97.83%; T 1.23%; G 0.57%; C 0.38%</ns2:description><ns2:value>97.830185</ns2:value></ns2:annotationElement><ns2:annotationElement position="197"><ns2:displayCharacter>T</ns2:displayCharacter><ns2:description>T 96.98%; A 1.60%; G 0.94%; C 0.47%</ns2:description><ns2:value>96.98113</ns2:value></ns2:annotationElement><ns2:annotationElement position="198"><ns2:displayCharacter>T</ns2:displayCharacter><ns2:description>T 97.74%; G 0.94%; A 0.85%; C 0.47%</ns2:description><ns2:value>97.73585</ns2:value></ns2:annotationElement><ns2:annotationElement position="199"><ns2:displayCharacter>A</ns2:displayCharacter><ns2:description>A 97.55%; T 1.23%; G 0.85%; C 0.28%; N 0.09%</ns2:description><ns2:value>97.54717</ns2:value></ns2:annotationElement><ns2:annotationElement position="200"><ns2:displayCharacter>G</ns2:displayCharacter><ns2:description>G 96.60%; T 1.70%; A 1.32%; C 0.38%</ns2:description><ns2:value>96.603775</ns2:value></ns2:annotationElement><ns2:annotationElement position="201"><ns2:displayCharacter>G</ns2:displayCharacter><ns2:description>G 96.70%; A 1.79%; T 1.13%; C 0.19%; N 0.19%</ns2:description><ns2:value>96.69811</ns2:value></ns2:annotationElement><ns2:annotationElement position="202"><ns2:displayCharacter>G</ns2:displayCharacter><ns2:description>G 96.23%; A 1.98%; T 1.79%</ns2:description><ns2:value>96.22642</ns2:value></ns2:annotationElement><ns2:annotationElement position="203"><ns2:displayCharacter>G</ns2:displayCharacter><ns2:description>G 96.70%; T 1.60%; A 1.42%; C 0.28%</ns2:description><ns2:value>96.69811</ns2:value></ns2:annotationElement><ns2:annotationElement position="204"><ns2:displayCharacter>T</ns2:displayCharacter><ns2:description>T 97.92%; A 1.60%; G 0.28%; C 0.19%</ns2:description><ns2:value>97.92453</ns2:value></ns2:annotationElement><ns2:annotationElement position="205"><ns2:displayCharacter>T</ns2:displayCharacter><ns2:description>T 97.64%; A 2.08%; C 0.28%</ns2:description><ns2:value>97.64151</ns2:value></ns2:annotationElement><ns2:annotationElement position="206"><ns2:displayCharacter>G</ns2:displayCharacter><ns2:description>G 96.60%; T 1.79%; A 1.32%; C 0.19%; N 0.09%</ns2:description><ns2:value>96.603775</ns2:value></ns2:annotationElement><ns2:annotationElement position="207"><ns2:displayCharacter>G</ns2:displayCharacter><ns2:description>G 96.42%; T 1.98%; A 1.42%; C 0.19%</ns2:description><ns2:value>96.41509</ns2:value></ns2:annotationElement><ns2:annotationElement position="208"><ns2:displayCharacter>T</ns2:displayCharacter><ns2:description>T 97.74%; A 1.51%; C 0.47%; G 0.28%</ns2:description><ns2:value>97.73585</ns2:value></ns2:annotationElement><ns2:annotationElement position="209"><ns2:displayCharacter>G</ns2:displayCharacter><ns2:description>G 96.79%; T 2.26%; A 0.85%; N 0.09%</ns2:description><ns2:value>96.79245</ns2:value></ns2:annotationElement><ns2:annotationElement position="210"><ns2:displayCharacter>T</ns2:displayCharacter><ns2:description>T 97.36%; G 1.32%; A 0.94%; C 0.28%; N 0.09%</ns2:description><ns2:value>97.35849</ns2:value></ns2:annotationElement><ns2:annotationElement position="211"><ns2:displayCharacter>A</ns2:displayCharacter><ns2:description>A 96.79%; T 2.08%; G 0.75%; C 0.28%; N 0.09%</ns2:description><ns2:value>96.79245</ns2:value></ns2:annotationElement><ns2:annotationElement position="212"><ns2:displayCharacter>A</ns2:displayCharacter><ns2:description>A 97.45%; T 1.98%; G 0.28%; N 0.19%; C 0.09%</ns2:description><ns2:value>97.45283</ns2:value></ns2:annotationElement><ns2:annotationElement position="213"><ns2:displayCharacter>T</ns2:displayCharacter><ns2:description>T 98.21%; A 1.13%; G 0.38%; C 0.28%</ns2:description><ns2:value>98.20755</ns2:value></ns2:annotationElement><ns2:annotationElement position="214"><ns2:displayCharacter>A</ns2:displayCharacter><ns2:description>A 97.64%; T 1.89%; G 0.38%; C 0.09%</ns2:description><ns2:value>97.64151</ns2:value></ns2:annotationElement><ns2:annotationElement position="215"><ns2:displayCharacter>T</ns2:displayCharacter><ns2:description>T 98.21%; A 1.23%; C 0.38%; G 0.09%; N 0.09%</ns2:description><ns2:value>98.20755</ns2:value></ns2:annotationElement><ns2:annotationElement position="216"><ns2:displayCharacter>A</ns2:displayCharacter><ns2:description>A 97.36%; G 1.32%; T 1.13%; C 0.19%</ns2:description><ns2:value>97.35849</ns2:value></ns2:annotationElement><ns2:annotationElement position="217"><ns2:displayCharacter>G</ns2:displayCharacter><ns2:description>G 96.60%; T 1.89%; A 1.32%; C 0.19%</ns2:description><ns2:value>96.603775</ns2:value></ns2:annotationElement><ns2:annotationElement position="218"><ns2:displayCharacter>T</ns2:displayCharacter><ns2:description>T 88.58%; G 10.47%; A 0.66%; C 0.28%</ns2:description><ns2:value>88.58491</ns2:value></ns2:annotationElement><ns2:annotationElement position="219"><ns2:displayCharacter>G</ns2:displayCharacter><ns2:description>G 76.98%; C 19.81%; T 1.70%; A 1.42%; N 0.09%</ns2:description><ns2:value>76.98113</ns2:value></ns2:annotationElement><ns2:annotationElement position="220"><ns2:displayCharacter>G</ns2:displayCharacter><ns2:description>G 89.62%; C 5.00%; T 3.49%; A 1.79%; N 0.09%</ns2:description><ns2:value>89.62264</ns2:value></ns2:annotationElement><ns2:annotationElement position="221"><ns2:displayCharacter>G</ns2:displayCharacter><ns2:description>G 92.64%; C 3.96%; A 1.70%; T 1.70%</ns2:description><ns2:value>92.64151</ns2:value></ns2:annotationElement><ns2:annotationElement position="222"><ns2:displayCharacter>C</ns2:displayCharacter><ns2:description>C 84.34%; G 13.40%; T 1.42%; A 0.85%</ns2:description><ns2:value>84.33962</ns2:value></ns2:annotationElement><ns2:annotationElement position="223"><ns2:displayCharacter>C</ns2:displayCharacter><ns2:description>C 79.62%; G 16.98%; T 2.17%; A 1.23%</ns2:description><ns2:value>79.62264</ns2:value></ns2:annotationElement><ns2:annotationElement position="224"><ns2:displayCharacter>G</ns2:displayCharacter><ns2:description>G 84.91%; C 11.42%; T 2.36%; A 1.32%</ns2:description><ns2:value>84.90566</ns2:value></ns2:annotationElement><ns2:annotationElement position="225"><ns2:displayCharacter>C</ns2:displayCharacter><ns2:description>C 81.23%; G 11.70%; T 5.66%; A 1.32%; N 0.09%</ns2:description><ns2:value>81.22642</ns2:value></ns2:annotationElement><ns2:annotationElement position="226"><ns2:displayCharacter>G</ns2:displayCharacter><ns2:description>G 83.02%; T 11.32%; A 4.53%; C 1.04%; N 0.09%</ns2:description><ns2:value>83.01887</ns2:value></ns2:annotationElement><ns2:annotationElement position="227"><ns2:displayCharacter>C</ns2:displayCharacter><ns2:description>C 95.66%; T 1.98%; A 1.42%; G 0.85%; N 0.09%</ns2:description><ns2:value>95.66038</ns2:value></ns2:annotationElement><ns2:annotationElement position="228"><ns2:displayCharacter>A</ns2:displayCharacter><ns2:description>A 77.08%; T 18.40%; G 3.30%; C 1.23%</ns2:description><ns2:value>77.07547</ns2:value></ns2:annotationElement><ns2:annotationElement position="229"><ns2:displayCharacter>C</ns2:displayCharacter><ns2:description>C 86.60%; T 12.08%; A 0.94%; G 0.28%; N 0.09%</ns2:description><ns2:value>86.603775</ns2:value></ns2:annotationElement><ns2:annotationElement position="230"><ns2:displayCharacter>C</ns2:displayCharacter><ns2:description>C 52.64%; A 23.40%; T 23.21%; G 0.75%</ns2:description><ns2:value>52.64151</ns2:value></ns2:annotationElement><ns2:annotationElement position="231"><ns2:displayCharacter>C</ns2:displayCharacter><ns2:description>C 72.83%; T 24.25%; A 2.26%; G 0.57%; N 0.09%</ns2:description><ns2:value>72.830185</ns2:value></ns2:annotationElement><ns2:annotationElement position="232"><ns2:displayCharacter>C</ns2:displayCharacter><ns2:description>C 74.81%; T 11.04%; A 8.21%; G 5.94%</ns2:description><ns2:value>74.81132</ns2:value></ns2:annotationElement><ns2:annotationElement position="233"><ns2:displayCharacter>G</ns2:displayCharacter><ns2:description>G 60.38%; A 21.70%; C 16.13%; T 1.79%</ns2:description><ns2:value>60.377357</ns2:value></ns2:annotationElement><ns2:annotationElement position="234"><ns2:displayCharacter>G</ns2:displayCharacter><ns2:description>G 40.19%; A 29.34%; T 22.36%; C 8.02%; N 0.09%</ns2:description><ns2:value>40.18868</ns2:value></ns2:annotationElement><ns2:annotationElement position="235"><ns2:displayCharacter>C</ns2:displayCharacter><ns2:description>C 69.81%; T 16.42%; A 6.98%; G 6.79%</ns2:description><ns2:value>69.81132</ns2:value></ns2:annotationElement><ns2:annotationElement position="236"><ns2:displayCharacter>T</ns2:displayCharacter><ns2:description>T 76.60%; C 21.32%; A 1.70%; G 0.28%; N 0.09%</ns2:description><ns2:value>76.603775</ns2:value></ns2:annotationElement><ns2:annotationElement position="237"><ns2:displayCharacter>C</ns2:displayCharacter><ns2:description>C 39.62%; T 36.13%; A 13.58%; G 10.66%</ns2:description><ns2:value>39.622643</ns2:value></ns2:annotationElement><ns2:annotationElement position="238"><ns2:displayCharacter>G</ns2:displayCharacter><ns2:description>G 77.64%; A 18.58%; T 3.58%; C 0.19%</ns2:description><ns2:value>77.64151</ns2:value></ns2:annotationElement><ns2:annotationElement position="239"><ns2:displayCharacter>G</ns2:displayCharacter><ns2:description>G 51.89%; A 42.92%; T 3.68%; C 1.51%</ns2:description><ns2:value>51.88679</ns2:value></ns2:annotationElement><ns2:annotationElement position="240"><ns2:displayCharacter>G</ns2:displayCharacter><ns2:description>G 91.70%; C 3.30%; T 3.21%; A 1.79%</ns2:description><ns2:value>91.69811</ns2:value></ns2:annotationElement><ns2:annotationElement position="241"><ns2:displayCharacter>C</ns2:displayCharacter><ns2:description>C 61.23%; T 35.47%; A 2.17%; G 1.13%</ns2:description><ns2:value>61.226414</ns2:value></ns2:annotationElement><ns2:annotationElement position="242"><ns2:displayCharacter>T</ns2:displayCharacter><ns2:description>T 93.58%; A 4.25%; C 1.32%; G 0.85%</ns2:description><ns2:value>93.58491</ns2:value></ns2:annotationElement><ns2:annotationElement position="243"><ns2:displayCharacter>A</ns2:displayCharacter><ns2:description>A 91.13%; G 5.00%; T 2.36%; C 1.51%</ns2:description><ns2:value>91.13207</ns2:value></ns2:annotationElement><ns2:annotationElement position="244"><ns2:displayCharacter>G</ns2:displayCharacter><ns2:description>G 93.58%; C 3.02%; A 2.08%; T 1.32%</ns2:description><ns2:value>93.58491</ns2:value></ns2:annotationElement><ns2:annotationElement position="245"><ns2:displayCharacter>G</ns2:displayCharacter><ns2:description>G 35.57%; A 32.92%; C 28.02%; T 3.49%</ns2:description><ns2:value>35.566036</ns2:value></ns2:annotationElement><ns2:annotationElement position="246"><ns2:displayCharacter>A</ns2:displayCharacter><ns2:description>A 58.77%; T 28.58%; C 9.81%; G 2.83%</ns2:description><ns2:value>58.773586</ns2:value></ns2:annotationElement><ns2:annotationElement position="247"><ns2:displayCharacter>T</ns2:displayCharacter><ns2:description>T 60.75%; C 28.02%; A 7.55%; G 3.68%</ns2:description><ns2:value>60.75472</ns2:value></ns2:annotationElement><ns2:annotationElement position="248"><ns2:displayCharacter>G</ns2:displayCharacter><ns2:description>G 39.34%; T 29.25%; C 25.57%; A 5.85%</ns2:description><ns2:value>39.339622</ns2:value></ns2:annotationElement><ns2:annotationElement position="249"><ns2:displayCharacter>G</ns2:displayCharacter><ns2:description>G 28.68%; C 28.02%; T 27.92%; A 15.28%; N 0.09%</ns2:description><ns2:value>28.679245</ns2:value></ns2:annotationElement><ns2:annotationElement position="250"><ns2:displayCharacter>C</ns2:displayCharacter><ns2:description>C 33.40%; T 31.98%; G 18.49%; A 16.13%</ns2:description><ns2:value>33.396225</ns2:value></ns2:annotationElement><ns2:annotationElement position="251"><ns2:displayCharacter>T</ns2:displayCharacter><ns2:description>T 38.49%; G 31.70%; A 23.58%; C 6.23%</ns2:description><ns2:value>38.490566</ns2:value></ns2:annotationElement><ns2:annotationElement position="252"><ns2:displayCharacter>A</ns2:displayCharacter><ns2:description>A 34.91%; T 24.91%; G 22.45%; C 17.64%; N 0.09%</ns2:description><ns2:value>34.90566</ns2:value></ns2:annotationElement><ns2:annotationElement position="253"><ns2:displayCharacter>A</ns2:displayCharacter><ns2:description>A 68.30%; G 27.74%; T 2.83%; C 1.13%</ns2:description><ns2:value>68.30189</ns2:value></ns2:annotationElement><ns2:annotationElement position="254"><ns2:displayCharacter>A</ns2:displayCharacter><ns2:description>A 87.08%; T 8.49%; G 2.45%; C 1.98%</ns2:description><ns2:value>87.07547</ns2:value></ns2:annotationElement><ns2:annotationElement position="255"><ns2:displayCharacter>A</ns2:displayCharacter><ns2:description>A 83.77%; T 12.36%; G 2.17%; C 1.70%</ns2:description><ns2:value>83.77358</ns2:value></ns2:annotationElement><ns2:annotationElement position="256"><ns2:displayCharacter>A</ns2:displayCharacter><ns2:description>A 56.13%; T 16.89%; C 16.13%; G 10.85%</ns2:description><ns2:value>56.132076</ns2:value></ns2:annotationElement><ns2:annotationElement position="257"><ns2:displayCharacter>T</ns2:displayCharacter><ns2:description>T 45.28%; C 21.79%; G 18.40%; A 14.43%; N 0.09%</ns2:description><ns2:value>45.28302</ns2:value></ns2:annotationElement><ns2:annotationElement position="258"><ns2:displayCharacter>A</ns2:displayCharacter><ns2:description>A 56.04%; T 39.15%; G 3.87%; C 0.94%</ns2:description><ns2:value>56.037735</ns2:value></ns2:annotationElement><ns2:annotationElement position="259"><ns2:displayCharacter>G</ns2:displayCharacter><ns2:description>G 92.92%; A 4.06%; T 1.98%; C 0.94%; N 0.09%</ns2:description><ns2:value>92.92453</ns2:value></ns2:annotationElement><ns2:annotationElement position="260"><ns2:displayCharacter>G</ns2:displayCharacter><ns2:description>G 93.11%; C 4.34%; T 1.70%; A 0.75%; N 0.09%</ns2:description><ns2:value>93.113205</ns2:value></ns2:annotationElement><ns2:annotationElement position="261"><ns2:displayCharacter>C</ns2:displayCharacter><ns2:description>C 95.19%; G 2.17%; T 1.98%; A 0.66%</ns2:description><ns2:value>95.18868</ns2:value></ns2:annotationElement><ns2:annotationElement position="262"><ns2:displayCharacter>C</ns2:displayCharacter><ns2:description>C 91.79%; T 4.72%; G 2.17%; A 1.32%</ns2:description><ns2:value>91.79245</ns2:value></ns2:annotationElement><ns2:annotationElement position="263"><ns2:displayCharacter>T</ns2:displayCharacter><ns2:description>T 92.36%; C 4.53%; G 2.08%; A 1.04%</ns2:description><ns2:value>92.35849</ns2:value></ns2:annotationElement><ns2:annotationElement position="264"><ns2:displayCharacter>C</ns2:displayCharacter><ns2:description>C 90.85%; T 7.92%; G 0.66%; A 0.57%</ns2:description><ns2:value>90.84906</ns2:value></ns2:annotationElement><ns2:annotationElement position="265"><ns2:displayCharacter>T</ns2:displayCharacter><ns2:description>T 94.91%; A 2.08%; G 1.60%; C 1.32%; N 0.09%</ns2:description><ns2:value>94.90566</ns2:value></ns2:annotationElement><ns2:annotationElement position="266"><ns2:displayCharacter>T</ns2:displayCharacter><ns2:description>T 49.91%; A 39.06%; G 6.79%; C 4.25%</ns2:description><ns2:value>49.90566</ns2:value></ns2:annotationElement><ns2:annotationElement position="267"><ns2:displayCharacter>A</ns2:displayCharacter><ns2:description>A 89.15%; G 8.58%; T 1.51%; C 0.66%; N 0.09%</ns2:description><ns2:value>89.15094</ns2:value></ns2:annotationElement><ns2:annotationElement position="268"><ns2:displayCharacter>G</ns2:displayCharacter><ns2:description>G 87.08%; A 7.55%; T 5.19%; C 0.19%</ns2:description><ns2:value>87.07547</ns2:value></ns2:annotationElement><ns2:annotationElement position="269"><ns2:displayCharacter>A</ns2:displayCharacter><ns2:description>A 65.94%; G 27.26%; C 5.38%; T 1.42%</ns2:description><ns2:value>65.9434</ns2:value></ns2:annotationElement><ns2:annotationElement position="270"><ns2:displayCharacter>G</ns2:displayCharacter><ns2:description>G 72.26%; C 22.17%; T 3.11%; A 2.26%; N 0.19%</ns2:description><ns2:value>72.26415</ns2:value></ns2:annotationElement><ns2:annotationElement position="271"><ns2:displayCharacter>G</ns2:displayCharacter><ns2:description>G 64.53%; C 30.75%; A 3.02%; T 1.70%</ns2:description><ns2:value>64.528305</ns2:value></ns2:annotationElement><ns2:annotationElement position="272"><ns2:displayCharacter>C</ns2:displayCharacter><ns2:description>C 62.83%; T 25.85%; G 8.77%; A 2.55%</ns2:description><ns2:value>62.83019</ns2:value></ns2:annotationElement><ns2:annotationElement position="273"><ns2:displayCharacter>T</ns2:displayCharacter><ns2:description>T 92.74%; C 4.91%; A 1.89%; G 0.47%</ns2:description><ns2:value>92.73585</ns2:value></ns2:annotationElement><ns2:annotationElement position="274"><ns2:displayCharacter>T</ns2:displayCharacter><ns2:description>T 63.40%; A 32.26%; G 3.49%; C 0.85%</ns2:description><ns2:value>63.396225</ns2:value></ns2:annotationElement><ns2:annotationElement position="275"><ns2:displayCharacter>G</ns2:displayCharacter><ns2:description>G 41.23%; T 34.53%; A 19.91%; C 4.34%</ns2:description><ns2:value>41.226414</ns2:value></ns2:annotationElement><ns2:annotationElement position="276"><ns2:displayCharacter>A</ns2:displayCharacter><ns2:description>A 54.53%; T 28.87%; G 15.57%; C 1.04%</ns2:description><ns2:value>54.5283</ns2:value></ns2:annotationElement><ns2:annotationElement position="277"><ns2:displayCharacter>T</ns2:displayCharacter><ns2:description>T 57.45%; A 38.11%; G 3.58%; C 0.85%</ns2:description><ns2:value>57.45283</ns2:value></ns2:annotationElement><ns2:annotationElement position="278"><ns2:displayCharacter>T</ns2:displayCharacter><ns2:description>T 77.08%; A 20.75%; C 1.23%; G 0.85%; N 0.09%</ns2:description><ns2:value>77.07547</ns2:value></ns2:annotationElement><ns2:annotationElement position="279"><ns2:displayCharacter>T</ns2:displayCharacter><ns2:description>T 75.57%; A 15.57%; C 6.70%; G 2.08%; N 0.09%</ns2:description><ns2:value>75.56604</ns2:value></ns2:annotationElement><ns2:annotationElement position="280"><ns2:displayCharacter>T</ns2:displayCharacter><ns2:description>T 80.85%; A 10.28%; G 5.09%; C 3.77%</ns2:description><ns2:value>80.84906</ns2:value></ns2:annotationElement><ns2:annotationElement position="281"><ns2:displayCharacter>T</ns2:displayCharacter><ns2:description>T 56.98%; A 25.38%; C 10.85%; G 6.79%</ns2:description><ns2:value>56.981133</ns2:value></ns2:annotationElement><ns2:annotationElement position="282"><ns2:displayCharacter>A</ns2:displayCharacter><ns2:description>A 40.28%; G 25.47%; T 23.40%; C 10.85%</ns2:description><ns2:value>40.28302</ns2:value></ns2:annotationElement><ns2:annotationElement position="283"><ns2:displayCharacter>A</ns2:displayCharacter><ns2:description>A 45.94%; G 24.81%; T 20.47%; C 8.68%; N 0.09%</ns2:description><ns2:value>45.943398</ns2:value></ns2:annotationElement><ns2:annotationElement position="284"><ns2:displayCharacter>A</ns2:displayCharacter><ns2:description>A 51.60%; T 25.00%; G 19.72%; C 3.68%</ns2:description><ns2:value>51.603775</ns2:value></ns2:annotationElement><ns2:annotationElement position="285"><ns2:displayCharacter>T</ns2:displayCharacter><ns2:description>T 56.23%; A 34.06%; G 7.08%; C 2.64%</ns2:description><ns2:value>56.226414</ns2:value></ns2:annotationElement><ns2:annotationElement position="286"><ns2:displayCharacter>T</ns2:displayCharacter><ns2:description>T 75.09%; A 16.04%; G 5.94%; C 2.92%</ns2:description><ns2:value>75.09434</ns2:value></ns2:annotationElement><ns2:annotationElement position="287"><ns2:displayCharacter>T</ns2:displayCharacter><ns2:description>T 68.02%; C 23.02%; A 5.94%; G 3.02%</ns2:description><ns2:value>68.01887</ns2:value></ns2:annotationElement><ns2:annotationElement position="288"><ns2:displayCharacter>T</ns2:displayCharacter><ns2:description>T 65.47%; C 16.51%; A 9.81%; G 8.21%</ns2:description><ns2:value>65.471695</ns2:value></ns2:annotationElement><ns2:annotationElement position="289"><ns2:displayCharacter>A</ns2:displayCharacter><ns2:description>A 63.58%; T 20.47%; G 9.81%; C 6.13%</ns2:description><ns2:value>63.584908</ns2:value></ns2:annotationElement><ns2:annotationElement position="290"><ns2:displayCharacter>A</ns2:displayCharacter><ns2:description>A 69.53%; G 19.43%; C 6.51%; T 4.53%</ns2:description><ns2:value>69.528305</ns2:value></ns2:annotationElement><ns2:annotationElement position="291"><ns2:displayCharacter>A</ns2:displayCharacter><ns2:description>A 48.30%; C 22.08%; T 15.19%; G 14.43%</ns2:description><ns2:value>48.301888</ns2:value></ns2:annotationElement><ns2:annotationElement position="292"><ns2:displayCharacter>T</ns2:displayCharacter><ns2:description>T 40.57%; A 25.00%; C 24.62%; G 9.72%; N 0.09%</ns2:description><ns2:value>40.566036</ns2:value></ns2:annotationElement><ns2:annotationElement position="293"><ns2:displayCharacter>T</ns2:displayCharacter><ns2:description>T 70.94%; A 14.72%; G 8.40%; C 5.94%</ns2:description><ns2:value>70.9434</ns2:value></ns2:annotationElement><ns2:annotationElement position="294"><ns2:displayCharacter>T</ns2:displayCharacter><ns2:description>T 54.43%; A 26.13%; G 16.13%; C 3.30%</ns2:description><ns2:value>54.433964</ns2:value></ns2:annotationElement><ns2:annotationElement position="295"><ns2:displayCharacter>T</ns2:displayCharacter><ns2:description>T 48.68%; A 33.96%; G 14.06%; C 3.21%; N 0.09%</ns2:description><ns2:value>48.679245</ns2:value></ns2:annotationElement><ns2:annotationElement position="296"><ns2:displayCharacter>T</ns2:displayCharacter><ns2:description>T 47.64%; A 35.94%; G 9.15%; C 7.26%</ns2:description><ns2:value>47.64151</ns2:value></ns2:annotationElement><ns2:annotationElement position="297"><ns2:displayCharacter>T</ns2:displayCharacter><ns2:description>T 42.92%; A 38.58%; C 13.11%; G 5.38%</ns2:description><ns2:value>42.92453</ns2:value></ns2:annotationElement><ns2:annotationElement position="298"><ns2:displayCharacter>T</ns2:displayCharacter><ns2:description>T 56.98%; A 23.40%; C 11.70%; G 7.92%</ns2:description><ns2:value>56.981133</ns2:value></ns2:annotationElement><ns2:annotationElement position="299"><ns2:displayCharacter>T</ns2:displayCharacter><ns2:description>T 37.45%; G 28.40%; A 17.74%; C 16.42%</ns2:description><ns2:value>37.45283</ns2:value></ns2:annotationElement><ns2:annotationElement position="300"><ns2:displayCharacter>G</ns2:displayCharacter><ns2:description>G 40.19%; A 24.91%; T 18.58%; C 16.32%</ns2:description><ns2:value>40.18868</ns2:value></ns2:annotationElement><ns2:annotationElement position="301"><ns2:displayCharacter>A</ns2:displayCharacter><ns2:description>A 33.68%; T 25.75%; G 25.09%; C 15.47%</ns2:description><ns2:value>33.679245</ns2:value></ns2:annotationElement><ns2:annotationElement position="302"><ns2:displayCharacter>T</ns2:displayCharacter><ns2:description>T 40.28%; A 40.00%; G 11.23%; C 8.49%</ns2:description><ns2:value>40.28302</ns2:value></ns2:annotationElement><ns2:annotationElement position="303"><ns2:displayCharacter>T</ns2:displayCharacter><ns2:description>T 47.74%; A 36.13%; G 12.45%; C 3.68%</ns2:description><ns2:value>47.735847</ns2:value></ns2:annotationElement><ns2:annotationElement position="304"><ns2:displayCharacter>T</ns2:displayCharacter><ns2:description>T 43.96%; A 42.45%; G 11.70%; C 1.89%</ns2:description><ns2:value>43.962265</ns2:value></ns2:annotationElement><ns2:annotationElement position="305"><ns2:displayCharacter>T</ns2:displayCharacter><ns2:description>T 45.94%; A 44.81%; G 6.79%; C 2.45%</ns2:description><ns2:value>45.943398</ns2:value></ns2:annotationElement><ns2:annotationElement position="306"><ns2:displayCharacter>T</ns2:displayCharacter><ns2:description>T 47.83%; A 46.60%; G 4.06%; C 1.51%</ns2:description><ns2:value>47.83019</ns2:value></ns2:annotationElement><ns2:annotationElement position="307"><ns2:displayCharacter>T</ns2:displayCharacter><ns2:description>T 51.70%; A 40.94%; G 4.25%; C 3.02%; N 0.09%</ns2:description><ns2:value>51.698112</ns2:value></ns2:annotationElement><ns2:annotationElement position="308"><ns2:displayCharacter>T</ns2:displayCharacter><ns2:description>T 53.02%; A 31.04%; G 10.47%; C 5.47%</ns2:description><ns2:value>53.018867</ns2:value></ns2:annotationElement><ns2:annotationElement position="309"><ns2:displayCharacter>T</ns2:displayCharacter><ns2:description>T 42.17%; A 24.53%; G 23.58%; C 9.72%</ns2:description><ns2:value>42.16981</ns2:value></ns2:annotationElement><ns2:annotationElement position="310"><ns2:displayCharacter>T</ns2:displayCharacter><ns2:description>T 41.60%; A 31.13%; G 19.34%; C 7.83%; N 0.09%</ns2:description><ns2:value>41.603775</ns2:value></ns2:annotationElement><ns2:annotationElement position="311"><ns2:displayCharacter>T</ns2:displayCharacter><ns2:description>T 42.17%; A 36.60%; G 11.51%; C 9.72%</ns2:description><ns2:value>42.16981</ns2:value></ns2:annotationElement><ns2:annotationElement position="312"><ns2:displayCharacter>T</ns2:displayCharacter><ns2:description>T 51.60%; A 35.85%; G 9.72%; C 2.83%</ns2:description><ns2:value>51.603775</ns2:value></ns2:annotationElement><ns2:annotationElement position="313"><ns2:displayCharacter>T</ns2:displayCharacter><ns2:description>T 59.72%; A 35.85%; G 3.68%; C 0.75%</ns2:description><ns2:value>59.71698</ns2:value></ns2:annotationElement><ns2:annotationElement position="314"><ns2:displayCharacter>T</ns2:displayCharacter><ns2:description>T 62.92%; A 32.36%; C 2.36%; G 2.36%</ns2:description><ns2:value>62.92453</ns2:value></ns2:annotationElement><ns2:annotationElement position="315"><ns2:displayCharacter>T</ns2:displayCharacter><ns2:description>T 59.06%; A 37.17%; G 2.17%; C 1.60%</ns2:description><ns2:value>59.056602</ns2:value></ns2:annotationElement><ns2:annotationElement position="316"><ns2:displayCharacter>T</ns2:displayCharacter><ns2:description>T 47.45%; A 45.85%; G 5.09%; C 1.60%</ns2:description><ns2:value>47.45283</ns2:value></ns2:annotationElement><ns2:annotationElement position="317"><ns2:displayCharacter>A</ns2:displayCharacter><ns2:description>A 45.09%; T 43.40%; G 7.74%; C 3.77%</ns2:description><ns2:value>45.09434</ns2:value></ns2:annotationElement><ns2:annotationElement position="318"><ns2:displayCharacter>A</ns2:displayCharacter><ns2:description>A 47.36%; T 32.17%; G 13.58%; C 6.89%</ns2:description><ns2:value>47.35849</ns2:value></ns2:annotationElement><ns2:annotationElement position="319"><ns2:displayCharacter>T</ns2:displayCharacter><ns2:description>T 38.21%; A 34.34%; G 16.98%; C 10.47%</ns2:description><ns2:value>38.207546</ns2:value></ns2:annotationElement><ns2:annotationElement position="320"><ns2:displayCharacter>T</ns2:displayCharacter><ns2:description>T 46.32%; A 30.47%; G 13.21%; C 10.00%</ns2:description><ns2:value>46.320755</ns2:value></ns2:annotationElement><ns2:annotationElement position="321"><ns2:displayCharacter>T</ns2:displayCharacter><ns2:description>T 48.68%; A 31.04%; G 12.36%; C 7.92%</ns2:description><ns2:value>48.679245</ns2:value></ns2:annotationElement><ns2:annotationElement position="322"><ns2:displayCharacter>T</ns2:displayCharacter><ns2:description>T 47.36%; A 40.28%; G 7.17%; C 5.19%</ns2:description><ns2:value>47.35849</ns2:value></ns2:annotationElement><ns2:annotationElement position="323"><ns2:displayCharacter>T</ns2:displayCharacter><ns2:description>T 52.74%; A 38.96%; G 6.32%; C 1.98%</ns2:description><ns2:value>52.735847</ns2:value></ns2:annotationElement><ns2:annotationElement position="324"><ns2:displayCharacter>A</ns2:displayCharacter><ns2:description>A 49.34%; T 41.98%; C 4.34%; G 4.25%; N 0.09%</ns2:description><ns2:value>49.339622</ns2:value></ns2:annotationElement><ns2:annotationElement position="325"><ns2:displayCharacter>A</ns2:displayCharacter><ns2:description>A 48.77%; T 46.70%; G 2.74%; C 1.79%</ns2:description><ns2:value>48.773586</ns2:value></ns2:annotationElement><ns2:annotationElement position="326"><ns2:displayCharacter>T</ns2:displayCharacter><ns2:description>T 52.55%; A 42.55%; C 3.21%; G 1.70%</ns2:description><ns2:value>52.54717</ns2:value></ns2:annotationElement><ns2:annotationElement position="327"><ns2:displayCharacter>T</ns2:displayCharacter><ns2:description>T 53.49%; A 37.26%; G 5.09%; C 4.06%; N 0.09%</ns2:description><ns2:value>53.490566</ns2:value></ns2:annotationElement><ns2:annotationElement position="328"><ns2:displayCharacter>T</ns2:displayCharacter><ns2:description>T 49.72%; A 35.47%; G 10.09%; C 4.72%</ns2:description><ns2:value>49.71698</ns2:value></ns2:annotationElement><ns2:annotationElement position="329"><ns2:displayCharacter>T</ns2:displayCharacter><ns2:description>T 44.25%; A 35.38%; G 13.87%; C 6.51%</ns2:description><ns2:value>44.24528</ns2:value></ns2:annotationElement><ns2:annotationElement position="330"><ns2:displayCharacter>T</ns2:displayCharacter><ns2:description>T 47.55%; A 30.00%; C 11.32%; G 11.13%</ns2:description><ns2:value>47.54717</ns2:value></ns2:annotationElement><ns2:annotationElement position="331"><ns2:displayCharacter>T</ns2:displayCharacter><ns2:description>T 45.66%; A 33.68%; G 11.70%; C 8.96%</ns2:description><ns2:value>45.660378</ns2:value></ns2:annotationElement><ns2:annotationElement position="332"><ns2:displayCharacter>T</ns2:displayCharacter><ns2:description>T 52.64%; A 31.89%; G 9.43%; C 6.04%</ns2:description><ns2:value>52.64151</ns2:value></ns2:annotationElement><ns2:annotationElement position="333"><ns2:displayCharacter>T</ns2:displayCharacter><ns2:description>T 54.72%; A 34.72%; G 7.92%; C 2.64%</ns2:description><ns2:value>54.71698</ns2:value></ns2:annotationElement><ns2:annotationElement position="334"><ns2:displayCharacter>T</ns2:displayCharacter><ns2:description>T 53.68%; A 35.28%; G 8.40%; C 2.64%</ns2:description><ns2:value>53.679245</ns2:value></ns2:annotationElement><ns2:annotationElement position="335"><ns2:displayCharacter>T</ns2:displayCharacter><ns2:description>T 53.96%; A 37.26%; G 6.32%; C 2.45%</ns2:description><ns2:value>53.962265</ns2:value></ns2:annotationElement><ns2:annotationElement position="336"><ns2:displayCharacter>T</ns2:displayCharacter><ns2:description>T 57.74%; A 32.64%; G 5.66%; C 3.87%; N 0.09%</ns2:description><ns2:value>57.735847</ns2:value></ns2:annotationElement><ns2:annotationElement position="337"><ns2:displayCharacter>T</ns2:displayCharacter><ns2:description>T 58.11%; A 30.00%; G 6.98%; C 4.91%</ns2:description><ns2:value>58.11321</ns2:value></ns2:annotationElement><ns2:annotationElement position="338"><ns2:displayCharacter>T</ns2:displayCharacter><ns2:description>T 53.02%; A 31.70%; G 9.15%; C 6.13%</ns2:description><ns2:value>53.018867</ns2:value></ns2:annotationElement><ns2:annotationElement position="339"><ns2:displayCharacter>T</ns2:displayCharacter><ns2:description>T 46.23%; A 33.96%; C 10.00%; G 9.81%</ns2:description><ns2:value>46.226414</ns2:value></ns2:annotationElement><ns2:annotationElement position="340"><ns2:displayCharacter>T</ns2:displayCharacter><ns2:description>T 46.51%; A 28.02%; G 14.34%; C 11.13%</ns2:description><ns2:value>46.509434</ns2:value></ns2:annotationElement><ns2:annotationElement position="341"><ns2:displayCharacter>T</ns2:displayCharacter><ns2:description>T 48.87%; A 27.36%; G 15.66%; C 8.11%</ns2:description><ns2:value>48.867924</ns2:value></ns2:annotationElement><ns2:annotationElement position="342"><ns2:displayCharacter>T</ns2:displayCharacter><ns2:description>T 50.66%; A 28.21%; G 12.17%; C 8.96%</ns2:description><ns2:value>50.660378</ns2:value></ns2:annotationElement><ns2:annotationElement position="343"><ns2:displayCharacter>T</ns2:displayCharacter><ns2:description>T 48.68%; A 33.96%; G 10.75%; C 6.51%; N 0.09%</ns2:description><ns2:value>48.679245</ns2:value></ns2:annotationElement><ns2:annotationElement position="344"><ns2:displayCharacter>T</ns2:displayCharacter><ns2:description>T 51.42%; A 35.38%; G 9.91%; C 3.30%</ns2:description><ns2:value>51.415092</ns2:value></ns2:annotationElement><ns2:annotationElement position="345"><ns2:displayCharacter>T</ns2:displayCharacter><ns2:description>T 50.66%; A 33.58%; G 11.42%; C 4.34%</ns2:description><ns2:value>50.660378</ns2:value></ns2:annotationElement><ns2:annotationElement position="346"><ns2:displayCharacter>T</ns2:displayCharacter><ns2:description>T 56.23%; A 33.02%; G 7.45%; C 3.21%; N 0.09%</ns2:description><ns2:value>56.226414</ns2:value></ns2:annotationElement><ns2:annotationElement position="347"><ns2:displayCharacter>T</ns2:displayCharacter><ns2:description>T 55.38%; A 31.13%; G 7.45%; C 5.94%; N 0.09%</ns2:description><ns2:value>55.377357</ns2:value></ns2:annotationElement><ns2:annotationElement position="348"><ns2:displayCharacter>T</ns2:displayCharacter><ns2:description>T 53.58%; A 26.42%; G 12.74%; C 7.26%</ns2:description><ns2:value>53.584908</ns2:value></ns2:annotationElement><ns2:annotationElement position="349"><ns2:displayCharacter>T</ns2:displayCharacter><ns2:description>T 45.85%; A 28.30%; G 16.51%; C 9.34%</ns2:description><ns2:value>45.849056</ns2:value></ns2:annotationElement><ns2:annotationElement position="350"><ns2:displayCharacter>T</ns2:displayCharacter><ns2:description>T 41.89%; A 25.75%; G 18.77%; C 13.49%; N 0.09%</ns2:description><ns2:value>41.88679</ns2:value></ns2:annotationElement><ns2:annotationElement position="351"><ns2:displayCharacter>T</ns2:displayCharacter><ns2:description>T 42.92%; A 27.26%; G 15.85%; C 13.96%</ns2:description><ns2:value>42.92453</ns2:value></ns2:annotationElement><ns2:annotationElement position="352"><ns2:displayCharacter>T</ns2:displayCharacter><ns2:description>T 41.32%; A 26.79%; G 16.70%; C 15.19%</ns2:description><ns2:value>41.320755</ns2:value></ns2:annotationElement><ns2:annotationElement position="353"><ns2:displayCharacter>T</ns2:displayCharacter><ns2:description>T 48.30%; A 27.92%; G 15.00%; C 8.77%</ns2:description><ns2:value>48.301888</ns2:value></ns2:annotationElement><ns2:annotationElement position="354"><ns2:displayCharacter>T</ns2:displayCharacter><ns2:description>T 47.55%; A 35.57%; G 11.32%; C 5.57%</ns2:description><ns2:value>47.54717</ns2:value></ns2:annotationElement><ns2:annotationElement position="355"><ns2:displayCharacter>T</ns2:displayCharacter><ns2:description>T 46.23%; A 35.19%; G 11.04%; C 7.55%</ns2:description><ns2:value>46.226414</ns2:value></ns2:annotationElement><ns2:annotationElement position="356"><ns2:displayCharacter>T</ns2:displayCharacter><ns2:description>T 52.08%; A 32.36%; G 9.62%; C 5.85%; N 0.09%</ns2:description><ns2:value>52.07547</ns2:value></ns2:annotationElement><ns2:annotationElement position="357"><ns2:displayCharacter>T</ns2:displayCharacter><ns2:description>T 50.94%; A 31.79%; G 10.57%; C 6.70%</ns2:description><ns2:value>50.943398</ns2:value></ns2:annotationElement><ns2:annotationElement position="358"><ns2:displayCharacter>T</ns2:displayCharacter><ns2:description>T 47.45%; A 33.30%; G 13.11%; C 6.13%</ns2:description><ns2:value>47.45283</ns2:value></ns2:annotationElement><ns2:annotationElement position="359"><ns2:displayCharacter>T</ns2:displayCharacter><ns2:description>T 46.89%; A 29.91%; G 15.09%; C 8.11%</ns2:description><ns2:value>46.88679</ns2:value></ns2:annotationElement><ns2:annotationElement position="360"><ns2:displayCharacter>T</ns2:displayCharacter><ns2:description>T 38.40%; A 31.42%; G 15.38%; C 14.81%</ns2:description><ns2:value>38.396225</ns2:value></ns2:annotationElement><ns2:annotationElement position="361"><ns2:displayCharacter>T</ns2:displayCharacter><ns2:description>T 42.92%; A 31.04%; G 17.55%; C 8.49%</ns2:description><ns2:value>42.92453</ns2:value></ns2:annotationElement><ns2:annotationElement position="362"><ns2:displayCharacter>T</ns2:displayCharacter><ns2:description>T 43.11%; A 31.79%; C 13.58%; G 11.51%</ns2:description><ns2:value>43.11321</ns2:value></ns2:annotationElement><ns2:annotationElement position="363"><ns2:displayCharacter>T</ns2:displayCharacter><ns2:description>T 46.13%; A 32.08%; G 12.92%; C 8.87%</ns2:description><ns2:value>46.132076</ns2:value></ns2:annotationElement><ns2:annotationElement position="364"><ns2:displayCharacter>T</ns2:displayCharacter><ns2:description>T 45.09%; A 34.91%; G 13.68%; C 6.32%</ns2:description><ns2:value>45.09434</ns2:value></ns2:annotationElement><ns2:annotationElement position="365"><ns2:displayCharacter>T</ns2:displayCharacter><ns2:description>T 46.60%; A 33.77%; G 12.83%; C 6.70%; N 0.09%</ns2:description><ns2:value>46.603775</ns2:value></ns2:annotationElement><ns2:annotationElement position="366"><ns2:displayCharacter>T</ns2:displayCharacter><ns2:description>T 50.75%; A 33.58%; G 10.00%; C 5.66%</ns2:description><ns2:value>50.75472</ns2:value></ns2:annotationElement><ns2:annotationElement position="367"><ns2:displayCharacter>T</ns2:displayCharacter><ns2:description>T 54.62%; A 30.85%; G 9.62%; C 4.91%</ns2:description><ns2:value>54.622643</ns2:value></ns2:annotationElement><ns2:annotationElement position="368"><ns2:displayCharacter>T</ns2:displayCharacter><ns2:description>T 47.08%; A 35.00%; G 10.19%; C 7.74%</ns2:description><ns2:value>47.07547</ns2:value></ns2:annotationElement><ns2:annotationElement position="369"><ns2:displayCharacter>T</ns2:displayCharacter><ns2:description>T 46.70%; A 31.42%; G 15.47%; C 6.42%</ns2:description><ns2:value>46.698112</ns2:value></ns2:annotationElement><ns2:annotationElement position="370"><ns2:displayCharacter>T</ns2:displayCharacter><ns2:description>T 47.17%; A 29.91%; G 13.87%; C 9.06%</ns2:description><ns2:value>47.16981</ns2:value></ns2:annotationElement><ns2:annotationElement position="371"><ns2:displayCharacter>T</ns2:displayCharacter><ns2:description>T 45.94%; A 31.70%; G 12.45%; C 9.91%</ns2:description><ns2:value>45.943398</ns2:value></ns2:annotationElement><ns2:annotationElement position="372"><ns2:displayCharacter>T</ns2:displayCharacter><ns2:description>T 45.47%; A 31.60%; G 13.96%; C 8.96%</ns2:description><ns2:value>45.4717</ns2:value></ns2:annotationElement><ns2:annotationElement position="373"><ns2:displayCharacter>T</ns2:displayCharacter><ns2:description>T 42.83%; A 36.32%; G 13.11%; C 7.74%</ns2:description><ns2:value>42.83019</ns2:value></ns2:annotationElement><ns2:annotationElement position="374"><ns2:displayCharacter>T</ns2:displayCharacter><ns2:description>T 44.81%; A 36.32%; G 12.45%; C 6.42%</ns2:description><ns2:value>44.81132</ns2:value></ns2:annotationElement><ns2:annotationElement position="375"><ns2:displayCharacter>T</ns2:displayCharacter><ns2:description>T 50.38%; A 31.79%; G 10.85%; C 6.98%</ns2:description><ns2:value>50.377357</ns2:value></ns2:annotationElement><ns2:annotationElement position="376"><ns2:displayCharacter>T</ns2:displayCharacter><ns2:description>T 49.06%; A 37.74%; G 7.36%; C 5.85%</ns2:description><ns2:value>49.056602</ns2:value></ns2:annotationElement><ns2:annotationElement position="377"><ns2:displayCharacter>T</ns2:displayCharacter><ns2:description>T 52.17%; A 33.58%; G 8.96%; C 5.28%</ns2:description><ns2:value>52.16981</ns2:value></ns2:annotationElement><ns2:annotationElement position="378"><ns2:displayCharacter>T</ns2:displayCharacter><ns2:description>T 48.11%; A 32.45%; G 13.40%; C 6.04%</ns2:description><ns2:value>48.11321</ns2:value></ns2:annotationElement><ns2:annotationElement position="379"><ns2:displayCharacter>T</ns2:displayCharacter><ns2:description>T 47.08%; A 35.94%; G 10.38%; C 6.60%</ns2:description><ns2:value>47.07547</ns2:value></ns2:annotationElement><ns2:annotationElement position="380"><ns2:displayCharacter>T</ns2:displayCharacter><ns2:description>T 43.21%; A 35.75%; G 10.75%; C 10.28%</ns2:description><ns2:value>43.207546</ns2:value></ns2:annotationElement><ns2:annotationElement position="381"><ns2:displayCharacter>T</ns2:displayCharacter><ns2:description>T 43.21%; A 33.77%; G 13.21%; C 9.81%</ns2:description><ns2:value>43.207546</ns2:value></ns2:annotationElement><ns2:annotationElement position="382"><ns2:displayCharacter>T</ns2:displayCharacter><ns2:description>T 45.47%; A 32.64%; G 13.96%; C 7.92%</ns2:description><ns2:value>45.4717</ns2:value></ns2:annotationElement><ns2:annotationElement position="383"><ns2:displayCharacter>T</ns2:displayCharacter><ns2:description>T 44.81%; A 33.96%; G 12.26%; C 8.87%; N 0.09%</ns2:description><ns2:value>44.81132</ns2:value></ns2:annotationElement><ns2:annotationElement position="384"><ns2:displayCharacter>T</ns2:displayCharacter><ns2:description>T 49.06%; A 34.43%; G 10.19%; C 6.23%; N 0.09%</ns2:description><ns2:value>49.056602</ns2:value></ns2:annotationElement><ns2:annotationElement position="385"><ns2:displayCharacter>T</ns2:displayCharacter><ns2:description>T 47.17%; A 36.04%; G 10.28%; C 6.51%</ns2:description><ns2:value>47.16981</ns2:value></ns2:annotationElement><ns2:annotationElement position="386"><ns2:displayCharacter>T</ns2:displayCharacter><ns2:description>T 48.11%; A 36.13%; G 10.94%; C 4.81%</ns2:description><ns2:value>48.11321</ns2:value></ns2:annotationElement><ns2:annotationElement position="387"><ns2:displayCharacter>T</ns2:displayCharacter><ns2:description>T 46.32%; A 35.94%; G 9.72%; C 7.92%; N 0.09%</ns2:description><ns2:value>46.320755</ns2:value></ns2:annotationElement><ns2:annotationElement position="388"><ns2:displayCharacter>T</ns2:displayCharacter><ns2:description>T 46.79%; A 35.94%; G 11.60%; C 5.66%</ns2:description><ns2:value>46.792454</ns2:value></ns2:annotationElement><ns2:annotationElement position="389"><ns2:displayCharacter>T</ns2:displayCharacter><ns2:description>T 48.58%; A 32.45%; G 9.81%; C 9.15%</ns2:description><ns2:value>48.584908</ns2:value></ns2:annotationElement><ns2:annotationElement position="390"><ns2:displayCharacter>T</ns2:displayCharacter><ns2:description>T 46.60%; A 36.70%; G 9.62%; C 7.08%</ns2:description><ns2:value>46.603775</ns2:value></ns2:annotationElement><ns2:annotationElement position="391"><ns2:displayCharacter>T</ns2:displayCharacter><ns2:description>T 44.62%; A 33.58%; G 13.96%; C 7.83%</ns2:description><ns2:value>44.622643</ns2:value></ns2:annotationElement><ns2:annotationElement position="392"><ns2:displayCharacter>T</ns2:displayCharacter><ns2:description>T 46.51%; A 31.04%; G 12.64%; C 9.81%</ns2:description><ns2:value>46.509434</ns2:value></ns2:annotationElement><ns2:annotationElement position="393"><ns2:displayCharacter>T</ns2:displayCharacter><ns2:description>T 43.40%; A 38.40%; G 11.79%; C 6.42%</ns2:description><ns2:value>43.396225</ns2:value></ns2:annotationElement><ns2:annotationElement position="394"><ns2:displayCharacter>T</ns2:displayCharacter><ns2:description>T 49.72%; A 31.23%; G 13.68%; C 5.38%</ns2:description><ns2:value>49.71698</ns2:value></ns2:annotationElement><ns2:annotationElement position="395"><ns2:displayCharacter>T</ns2:displayCharacter><ns2:description>T 51.42%; A 32.08%; G 11.42%; C 5.09%</ns2:description><ns2:value>51.415092</ns2:value></ns2:annotationElement><ns2:annotationElement position="396"><ns2:displayCharacter>T</ns2:displayCharacter><ns2:description>T 47.08%; A 38.96%; G 10.66%; C 3.30%</ns2:description><ns2:value>47.07547</ns2:value></ns2:annotationElement><ns2:annotationElement position="397"><ns2:displayCharacter>T</ns2:displayCharacter><ns2:description>T 44.43%; A 39.53%; G 8.77%; C 7.26%</ns2:description><ns2:value>44.433964</ns2:value></ns2:annotationElement><ns2:annotationElement position="398"><ns2:displayCharacter>T</ns2:displayCharacter><ns2:description>T 50.38%; A 33.30%; G 9.25%; C 7.08%</ns2:description><ns2:value>50.377357</ns2:value></ns2:annotationElement><ns2:annotationElement position="399"><ns2:displayCharacter>T</ns2:displayCharacter><ns2:description>T 46.70%; A 33.11%; G 13.77%; C 6.42%</ns2:description><ns2:value>46.698112</ns2:value></ns2:annotationElement><ns2:annotationElement position="400"><ns2:displayCharacter>T</ns2:displayCharacter><ns2:description>T 47.45%; A 31.79%; G 13.21%; C 7.55%</ns2:description><ns2:value>47.45283</ns2:value></ns2:annotationElement><ns2:annotationElement position="401"><ns2:displayCharacter>T</ns2:displayCharacter><ns2:description>T 49.25%; A 28.49%; G 14.81%; C 7.45%</ns2:description><ns2:value>49.24528</ns2:value></ns2:annotationElement><ns2:annotationElement position="402"><ns2:displayCharacter>T</ns2:displayCharacter><ns2:description>T 46.13%; A 35.38%; G 13.02%; C 5.47%</ns2:description><ns2:value>46.132076</ns2:value></ns2:annotationElement><ns2:annotationElement position="403"><ns2:displayCharacter>T</ns2:displayCharacter><ns2:description>T 45.19%; A 37.08%; G 10.38%; C 7.36%</ns2:description><ns2:value>45.18868</ns2:value></ns2:annotationElement><ns2:annotationElement position="404"><ns2:displayCharacter>T</ns2:displayCharacter><ns2:description>T 46.89%; A 33.21%; G 13.40%; C 6.51%</ns2:description><ns2:value>46.88679</ns2:value></ns2:annotationElement><ns2:annotationElement position="405"><ns2:displayCharacter>T</ns2:displayCharacter><ns2:description>T 51.89%; A 32.55%; G 11.42%; C 4.15%</ns2:description><ns2:value>51.88679</ns2:value></ns2:annotationElement><ns2:annotationElement position="406"><ns2:displayCharacter>T</ns2:displayCharacter><ns2:description>T 46.70%; A 36.32%; G 11.42%; C 5.57%</ns2:description><ns2:value>46.698112</ns2:value></ns2:annotationElement><ns2:annotationElement position="407"><ns2:displayCharacter>T</ns2:displayCharacter><ns2:description>T 49.62%; A 34.06%; G 11.32%; C 5.00%</ns2:description><ns2:value>49.622643</ns2:value></ns2:annotationElement><ns2:annotationElement position="408"><ns2:displayCharacter>T</ns2:displayCharacter><ns2:description>T 51.98%; A 31.51%; G 10.57%; C 5.94%</ns2:description><ns2:value>51.981133</ns2:value></ns2:annotationElement><ns2:annotationElement position="409"><ns2:displayCharacter>T</ns2:displayCharacter><ns2:description>T 48.30%; A 33.11%; G 12.26%; C 6.32%</ns2:description><ns2:value>48.301888</ns2:value></ns2:annotationElement><ns2:annotationElement position="410"><ns2:displayCharacter>T</ns2:displayCharacter><ns2:description>T 49.25%; A 30.75%; G 13.21%; C 6.70%; N 0.09%</ns2:description><ns2:value>49.24528</ns2:value></ns2:annotationElement><ns2:annotationElement position="411"><ns2:displayCharacter>T</ns2:displayCharacter><ns2:description>T 47.55%; A 28.96%; G 14.53%; C 8.96%</ns2:description><ns2:value>47.54717</ns2:value></ns2:annotationElement><ns2:annotationElement position="412"><ns2:displayCharacter>T</ns2:displayCharacter><ns2:description>T 45.00%; A 29.81%; G 15.94%; C 9.25%</ns2:description><ns2:value>45.0</ns2:value></ns2:annotationElement><ns2:annotationElement position="413"><ns2:displayCharacter>T</ns2:displayCharacter><ns2:description>T 50.75%; A 31.51%; G 11.04%; C 6.70%</ns2:description><ns2:value>50.75472</ns2:value></ns2:annotationElement><ns2:annotationElement position="414"><ns2:displayCharacter>T</ns2:displayCharacter><ns2:description>T 51.60%; A 32.26%; G 10.28%; C 5.85%</ns2:description><ns2:value>51.603775</ns2:value></ns2:annotationElement><ns2:annotationElement position="415"><ns2:displayCharacter>T</ns2:displayCharacter><ns2:description>T 49.06%; A 34.53%; G 10.28%; C 6.13%</ns2:description><ns2:value>49.056602</ns2:value></ns2:annotationElement><ns2:annotationElement position="416"><ns2:displayCharacter>T</ns2:displayCharacter><ns2:description>T 45.94%; A 35.57%; G 12.74%; C 5.75%</ns2:description><ns2:value>45.943398</ns2:value></ns2:annotationElement><ns2:annotationElement position="417"><ns2:displayCharacter>T</ns2:displayCharacter><ns2:description>T 50.19%; A 33.21%; G 8.49%; C 8.11%</ns2:description><ns2:value>50.18868</ns2:value></ns2:annotationElement><ns2:annotationElement position="418"><ns2:displayCharacter>T</ns2:displayCharacter><ns2:description>T 51.70%; A 30.09%; G 11.70%; C 6.51%</ns2:description><ns2:value>51.698112</ns2:value></ns2:annotationElement><ns2:annotationElement position="419"><ns2:displayCharacter>T</ns2:displayCharacter><ns2:description>T 52.55%; A 32.08%; G 9.53%; C 5.85%</ns2:description><ns2:value>52.54717</ns2:value></ns2:annotationElement><ns2:annotationElement position="420"><ns2:displayCharacter>T</ns2:displayCharacter><ns2:description>T 48.49%; A 29.06%; G 15.94%; C 6.51%</ns2:description><ns2:value>48.490566</ns2:value></ns2:annotationElement><ns2:annotationElement position="421"><ns2:displayCharacter>T</ns2:displayCharacter><ns2:description>T 48.02%; A 30.19%; G 12.08%; C 9.72%</ns2:description><ns2:value>48.018867</ns2:value></ns2:annotationElement><ns2:annotationElement position="422"><ns2:displayCharacter>T</ns2:displayCharacter><ns2:description>T 46.04%; A 34.62%; G 11.51%; C 7.83%</ns2:description><ns2:value>46.037735</ns2:value></ns2:annotationElement><ns2:annotationElement position="423"><ns2:displayCharacter>T</ns2:displayCharacter><ns2:description>T 50.66%; A 30.00%; G 10.57%; C 8.77%</ns2:description><ns2:value>50.660378</ns2:value></ns2:annotationElement><ns2:annotationElement position="424"><ns2:displayCharacter>T</ns2:displayCharacter><ns2:description>T 49.15%; A 33.96%; G 9.34%; C 7.55%</ns2:description><ns2:value>49.150944</ns2:value></ns2:annotationElement><ns2:annotationElement position="425"><ns2:displayCharacter>T</ns2:displayCharacter><ns2:description>T 44.06%; A 38.02%; G 11.89%; C 6.04%</ns2:description><ns2:value>44.056602</ns2:value></ns2:annotationElement><ns2:annotationElement position="426"><ns2:displayCharacter>T</ns2:displayCharacter><ns2:description>T 46.89%; A 38.40%; G 8.58%; C 6.13%</ns2:description><ns2:value>46.88679</ns2:value></ns2:annotationElement><ns2:annotationElement position="427"><ns2:displayCharacter>T</ns2:displayCharacter><ns2:description>T 54.06%; A 31.60%; G 9.15%; C 5.19%</ns2:description><ns2:value>54.056602</ns2:value></ns2:annotationElement><ns2:annotationElement position="428"><ns2:displayCharacter>T</ns2:displayCharacter><ns2:description>T 48.30%; A 32.83%; G 12.92%; C 5.94%</ns2:description><ns2:value>48.301888</ns2:value></ns2:annotationElement><ns2:annotationElement position="429"><ns2:displayCharacter>T</ns2:displayCharacter><ns2:description>T 50.75%; A 28.02%; C 10.85%; G 10.38%</ns2:description><ns2:value>50.75472</ns2:value></ns2:annotationElement><ns2:annotationElement position="430"><ns2:displayCharacter>T</ns2:displayCharacter><ns2:description>T 50.66%; A 30.28%; G 10.75%; C 8.30%</ns2:description><ns2:value>50.660378</ns2:value></ns2:annotationElement><ns2:annotationElement position="431"><ns2:displayCharacter>T</ns2:displayCharacter><ns2:description>T 51.51%; A 32.08%; G 8.49%; C 7.92%</ns2:description><ns2:value>51.509434</ns2:value></ns2:annotationElement><ns2:annotationElement position="432"><ns2:displayCharacter>T</ns2:displayCharacter><ns2:description>T 42.08%; A 35.09%; G 12.45%; C 10.38%</ns2:description><ns2:value>42.07547</ns2:value></ns2:annotationElement><ns2:annotationElement position="433"><ns2:displayCharacter>T</ns2:displayCharacter><ns2:description>T 45.28%; A 35.19%; G 11.04%; C 8.49%</ns2:description><ns2:value>45.28302</ns2:value></ns2:annotationElement><ns2:annotationElement position="434"><ns2:displayCharacter>T</ns2:displayCharacter><ns2:description>T 48.02%; A 32.83%; C 9.62%; G 9.53%</ns2:description><ns2:value>48.018867</ns2:value></ns2:annotationElement><ns2:annotationElement position="435"><ns2:displayCharacter>T</ns2:displayCharacter><ns2:description>T 50.28%; A 34.62%; G 7.83%; C 7.17%; N 0.09%</ns2:description><ns2:value>50.28302</ns2:value></ns2:annotationElement><ns2:annotationElement position="436"><ns2:displayCharacter>T</ns2:displayCharacter><ns2:description>T 48.30%; A 36.60%; G 9.62%; C 5.47%</ns2:description><ns2:value>48.301888</ns2:value></ns2:annotationElement><ns2:annotationElement position="437"><ns2:displayCharacter>T</ns2:displayCharacter><ns2:description>T 50.00%; A 36.51%; G 8.87%; C 4.62%</ns2:description><ns2:value>50.0</ns2:value></ns2:annotationElement><ns2:annotationElement position="438"><ns2:displayCharacter>T</ns2:displayCharacter><ns2:description>T 48.77%; A 33.58%; C 9.72%; G 7.92%</ns2:description><ns2:value>48.773586</ns2:value></ns2:annotationElement><ns2:annotationElement position="439"><ns2:displayCharacter>T</ns2:displayCharacter><ns2:description>T 44.53%; A 37.92%; G 10.47%; C 7.08%</ns2:description><ns2:value>44.5283</ns2:value></ns2:annotationElement><ns2:annotationElement position="440"><ns2:displayCharacter>T</ns2:displayCharacter><ns2:description>T 49.34%; A 32.74%; C 9.53%; G 8.40%</ns2:description><ns2:value>49.339622</ns2:value></ns2:annotationElement><ns2:annotationElement position="441"><ns2:displayCharacter>T</ns2:displayCharacter><ns2:description>T 47.26%; A 31.32%; G 11.51%; C 9.91%</ns2:description><ns2:value>47.264153</ns2:value></ns2:annotationElement><ns2:annotationElement position="442"><ns2:displayCharacter>T</ns2:displayCharacter><ns2:description>T 42.26%; A 37.55%; G 12.36%; C 7.83%</ns2:description><ns2:value>42.264153</ns2:value></ns2:annotationElement><ns2:annotationElement position="443"><ns2:displayCharacter>T</ns2:displayCharacter><ns2:description>T 43.30%; A 36.04%; G 10.66%; C 10.00%</ns2:description><ns2:value>43.301888</ns2:value></ns2:annotationElement><ns2:annotationElement position="444"><ns2:displayCharacter>T</ns2:displayCharacter><ns2:description>T 45.28%; A 35.09%; G 10.28%; C 9.34%</ns2:description><ns2:value>45.28302</ns2:value></ns2:annotationElement><ns2:annotationElement position="445"><ns2:displayCharacter>T</ns2:displayCharacter><ns2:description>T 41.51%; A 40.57%; G 11.32%; C 6.51%; N 0.09%</ns2:description><ns2:value>41.509434</ns2:value></ns2:annotationElement><ns2:annotationElement position="446"><ns2:displayCharacter>T</ns2:displayCharacter><ns2:description>T 47.17%; A 37.36%; C 7.92%; G 7.55%</ns2:description><ns2:value>47.16981</ns2:value></ns2:annotationElement><ns2:annotationElement position="447"><ns2:displayCharacter>T</ns2:displayCharacter><ns2:description>T 48.21%; A 35.09%; G 8.58%; C 8.02%; N 0.09%</ns2:description><ns2:value>48.207546</ns2:value></ns2:annotationElement><ns2:annotationElement position="448"><ns2:displayCharacter>T</ns2:displayCharacter><ns2:description>T 46.13%; A 35.47%; G 9.62%; C 8.68%; N 0.09%</ns2:description><ns2:value>46.132076</ns2:value></ns2:annotationElement><ns2:annotationElement position="449"><ns2:displayCharacter>T</ns2:displayCharacter><ns2:description>T 48.77%; A 30.85%; C 12.36%; G 8.02%</ns2:description><ns2:value>48.773586</ns2:value></ns2:annotationElement><ns2:annotationElement position="450"><ns2:displayCharacter>T</ns2:displayCharacter><ns2:description>T 45.75%; A 33.21%; C 11.13%; G 9.81%; N 0.09%</ns2:description><ns2:value>45.75472</ns2:value></ns2:annotationElement><ns2:annotationElement position="451"><ns2:displayCharacter>T</ns2:displayCharacter><ns2:description>T 44.43%; A 36.04%; C 10.19%; G 9.34%</ns2:description><ns2:value>44.433964</ns2:value></ns2:annotationElement><ns2:annotationElement position="452"><ns2:displayCharacter>T</ns2:displayCharacter><ns2:description>T 42.08%; A 33.49%; C 12.74%; G 11.60%; N 0.09%</ns2:description><ns2:value>42.07547</ns2:value></ns2:annotationElement><ns2:annotationElement position="453"><ns2:displayCharacter>T</ns2:displayCharacter><ns2:description>T 41.79%; A 33.30%; C 12.74%; G 12.17%</ns2:description><ns2:value>41.792454</ns2:value></ns2:annotationElement><ns2:annotationElement position="454"><ns2:displayCharacter>T</ns2:displayCharacter><ns2:description>T 43.40%; A 33.58%; G 11.60%; C 11.42%</ns2:description><ns2:value>43.396225</ns2:value></ns2:annotationElement><ns2:annotationElement position="455"><ns2:displayCharacter>T</ns2:displayCharacter><ns2:description>T 43.68%; A 30.47%; C 14.06%; G 11.79%</ns2:description><ns2:value>43.679245</ns2:value></ns2:annotationElement><ns2:annotationElement position="456"><ns2:displayCharacter>T</ns2:displayCharacter><ns2:description>T 40.57%; A 37.17%; C 11.60%; G 10.66%</ns2:description><ns2:value>40.566036</ns2:value></ns2:annotationElement><ns2:annotationElement position="457"><ns2:displayCharacter>T</ns2:displayCharacter><ns2:description>T 46.04%; A 33.11%; C 11.42%; G 9.43%</ns2:description><ns2:value>46.037735</ns2:value></ns2:annotationElement><ns2:annotationElement position="458"><ns2:displayCharacter>T</ns2:displayCharacter><ns2:description>T 46.32%; A 32.55%; C 11.42%; G 9.62%; N 0.09%</ns2:description><ns2:value>46.320755</ns2:value></ns2:annotationElement><ns2:annotationElement position="459"><ns2:displayCharacter>T</ns2:displayCharacter><ns2:description>T 46.70%; A 29.06%; G 12.17%; C 12.08%</ns2:description><ns2:value>46.698112</ns2:value></ns2:annotationElement><ns2:annotationElement position="460"><ns2:displayCharacter>T</ns2:displayCharacter><ns2:description>T 39.81%; A 29.25%; G 15.57%; C 15.38%</ns2:description><ns2:value>39.81132</ns2:value></ns2:annotationElement><ns2:annotationElement position="461"><ns2:displayCharacter>T</ns2:displayCharacter><ns2:description>T 36.89%; A 32.83%; G 15.94%; C 14.34%</ns2:description><ns2:value>36.88679</ns2:value></ns2:annotationElement><ns2:annotationElement position="462"><ns2:displayCharacter>T</ns2:displayCharacter><ns2:description>T 44.34%; A 28.77%; C 14.62%; G 12.17%; N 0.09%</ns2:description><ns2:value>44.339622</ns2:value></ns2:annotationElement><ns2:annotationElement position="463"><ns2:displayCharacter>T</ns2:displayCharacter><ns2:description>T 39.25%; A 29.43%; C 16.60%; G 14.62%; N 0.09%</ns2:description><ns2:value>39.24528</ns2:value></ns2:annotationElement><ns2:annotationElement position="464"><ns2:displayCharacter>T</ns2:displayCharacter><ns2:description>T 36.23%; A 28.68%; C 17.74%; G 17.36%</ns2:description><ns2:value>36.226414</ns2:value></ns2:annotationElement><ns2:annotationElement position="465"><ns2:displayCharacter>T</ns2:displayCharacter><ns2:description>T 40.75%; A 26.89%; C 16.98%; G 15.38%</ns2:description><ns2:value>40.75472</ns2:value></ns2:annotationElement><ns2:annotationElement position="466"><ns2:displayCharacter>T</ns2:displayCharacter><ns2:description>T 40.38%; A 30.85%; C 14.43%; G 14.34%</ns2:description><ns2:value>40.377357</ns2:value></ns2:annotationElement><ns2:annotationElement position="467"><ns2:displayCharacter>T</ns2:displayCharacter><ns2:description>T 46.04%; A 27.36%; C 13.68%; G 12.92%</ns2:description><ns2:value>46.037735</ns2:value></ns2:annotationElement><ns2:annotationElement position="468"><ns2:displayCharacter>T</ns2:displayCharacter><ns2:description>T 44.06%; A 32.74%; G 14.34%; C 8.87%</ns2:description><ns2:value>44.056602</ns2:value></ns2:annotationElement><ns2:annotationElement position="469"><ns2:displayCharacter>T</ns2:displayCharacter><ns2:description>T 39.62%; A 29.53%; G 15.85%; C 15.00%</ns2:description><ns2:value>39.622643</ns2:value></ns2:annotationElement><ns2:annotationElement position="470"><ns2:displayCharacter>T</ns2:displayCharacter><ns2:description>T 39.72%; A 26.89%; C 16.70%; G 16.70%</ns2:description><ns2:value>39.71698</ns2:value></ns2:annotationElement><ns2:annotationElement position="471"><ns2:displayCharacter>T</ns2:displayCharacter><ns2:description>T 38.87%; A 26.23%; C 18.11%; G 16.79%</ns2:description><ns2:value>38.867924</ns2:value></ns2:annotationElement><ns2:annotationElement position="472"><ns2:displayCharacter>T</ns2:displayCharacter><ns2:description>T 34.81%; A 27.83%; C 20.19%; G 17.17%</ns2:description><ns2:value>34.81132</ns2:value></ns2:annotationElement><ns2:annotationElement position="473"><ns2:displayCharacter>T</ns2:displayCharacter><ns2:description>T 39.43%; A 24.62%; G 20.19%; C 15.75%</ns2:description><ns2:value>39.433964</ns2:value></ns2:annotationElement><ns2:annotationElement position="474"><ns2:displayCharacter>T</ns2:displayCharacter><ns2:description>T 42.45%; A 24.43%; G 18.21%; C 14.91%</ns2:description><ns2:value>42.45283</ns2:value></ns2:annotationElement><ns2:annotationElement position="475"><ns2:displayCharacter>T</ns2:displayCharacter><ns2:description>T 35.94%; A 26.79%; G 22.36%; C 14.91%</ns2:description><ns2:value>35.943398</ns2:value></ns2:annotationElement><ns2:annotationElement position="476"><ns2:displayCharacter>T</ns2:displayCharacter><ns2:description>T 45.47%; A 28.30%; C 13.77%; G 12.45%</ns2:description><ns2:value>45.4717</ns2:value></ns2:annotationElement><ns2:annotationElement position="477"><ns2:displayCharacter>T</ns2:displayCharacter><ns2:description>T 44.91%; A 29.72%; G 13.77%; C 11.60%</ns2:description><ns2:value>44.90566</ns2:value></ns2:annotationElement><ns2:annotationElement position="478"><ns2:displayCharacter>T</ns2:displayCharacter><ns2:description>T 40.47%; A 33.30%; G 16.60%; C 9.62%</ns2:description><ns2:value>40.4717</ns2:value></ns2:annotationElement><ns2:annotationElement position="479"><ns2:displayCharacter>T</ns2:displayCharacter><ns2:description>T 45.28%; A 26.60%; G 16.70%; C 11.42%</ns2:description><ns2:value>45.28302</ns2:value></ns2:annotationElement><ns2:annotationElement position="480"><ns2:displayCharacter>T</ns2:displayCharacter><ns2:description>T 36.04%; A 27.55%; G 23.21%; C 13.21%</ns2:description><ns2:value>36.037735</ns2:value></ns2:annotationElement><ns2:annotationElement position="481"><ns2:displayCharacter>T</ns2:displayCharacter><ns2:description>T 39.72%; A 24.91%; G 20.47%; C 14.91%</ns2:description><ns2:value>39.71698</ns2:value></ns2:annotationElement><ns2:annotationElement position="482"><ns2:displayCharacter>T</ns2:displayCharacter><ns2:description>T 41.13%; A 27.64%; G 19.81%; C 11.42%</ns2:description><ns2:value>41.132076</ns2:value></ns2:annotationElement><ns2:annotationElement position="483"><ns2:displayCharacter>T</ns2:displayCharacter><ns2:description>T 40.28%; A 30.75%; G 17.55%; C 11.42%</ns2:description><ns2:value>40.28302</ns2:value></ns2:annotationElement><ns2:annotationElement position="484"><ns2:displayCharacter>T</ns2:displayCharacter><ns2:description>T 39.43%; A 25.57%; G 23.58%; C 11.42%</ns2:description><ns2:value>39.433964</ns2:value></ns2:annotationElement><ns2:annotationElement position="485"><ns2:displayCharacter>T</ns2:displayCharacter><ns2:description>T 39.81%; A 26.79%; G 23.21%; C 10.19%</ns2:description><ns2:value>39.81132</ns2:value></ns2:annotationElement><ns2:annotationElement position="486"><ns2:displayCharacter>T</ns2:displayCharacter><ns2:description>T 41.04%; A 34.25%; G 16.60%; C 8.02%; N 0.09%</ns2:description><ns2:value>41.037735</ns2:value></ns2:annotationElement><ns2:annotationElement position="487"><ns2:displayCharacter>T</ns2:displayCharacter><ns2:description>T 45.19%; A 27.55%; G 16.42%; C 10.85%</ns2:description><ns2:value>45.18868</ns2:value></ns2:annotationElement><ns2:annotationElement position="488"><ns2:displayCharacter>T</ns2:displayCharacter><ns2:description>T 41.04%; A 32.92%; G 14.25%; C 11.79%</ns2:description><ns2:value>41.037735</ns2:value></ns2:annotationElement><ns2:annotationElement position="489"><ns2:displayCharacter>T</ns2:displayCharacter><ns2:description>T 39.43%; A 31.89%; C 15.00%; G 13.68%</ns2:description><ns2:value>39.433964</ns2:value></ns2:annotationElement><ns2:annotationElement position="490"><ns2:displayCharacter>T</ns2:displayCharacter><ns2:description>T 37.55%; A 31.60%; G 17.83%; C 13.02%</ns2:description><ns2:value>37.54717</ns2:value></ns2:annotationElement><ns2:annotationElement position="491"><ns2:displayCharacter>T</ns2:displayCharacter><ns2:description>T 32.74%; A 30.00%; G 22.36%; C 14.91%</ns2:description><ns2:value>32.735847</ns2:value></ns2:annotationElement><ns2:annotationElement position="492"><ns2:displayCharacter>T</ns2:displayCharacter><ns2:description>T 32.17%; A 30.66%; G 21.79%; C 15.38%</ns2:description><ns2:value>32.16981</ns2:value></ns2:annotationElement><ns2:annotationElement position="493"><ns2:displayCharacter>T</ns2:displayCharacter><ns2:description>T 39.25%; A 30.38%; G 17.26%; C 13.11%</ns2:description><ns2:value>39.24528</ns2:value></ns2:annotationElement><ns2:annotationElement position="494"><ns2:displayCharacter>A</ns2:displayCharacter><ns2:description>A 35.38%; T 33.96%; G 15.57%; C 15.09%</ns2:description><ns2:value>35.377357</ns2:value></ns2:annotationElement><ns2:annotationElement position="495"><ns2:displayCharacter>T</ns2:displayCharacter><ns2:description>T 39.15%; A 33.49%; G 16.51%; C 10.85%</ns2:description><ns2:value>39.150944</ns2:value></ns2:annotationElement><ns2:annotationElement position="496"><ns2:displayCharacter>A</ns2:displayCharacter><ns2:description>A 37.45%; T 35.85%; G 17.64%; C 9.06%</ns2:description><ns2:value>37.45283</ns2:value></ns2:annotationElement><ns2:annotationElement position="497"><ns2:displayCharacter>T</ns2:displayCharacter><ns2:description>T 39.62%; A 37.64%; G 14.43%; C 8.21%; N 0.09%</ns2:description><ns2:value>39.622643</ns2:value></ns2:annotationElement><ns2:annotationElement position="498"><ns2:displayCharacter>A</ns2:displayCharacter><ns2:description>A 37.36%; T 36.23%; G 13.30%; C 13.11%</ns2:description><ns2:value>37.35849</ns2:value></ns2:annotationElement><ns2:annotationElement position="499"><ns2:displayCharacter>T</ns2:displayCharacter><ns2:description>T 34.91%; A 34.43%; C 17.92%; G 12.74%</ns2:description><ns2:value>34.90566</ns2:value></ns2:annotationElement><ns2:annotationElement position="500"><ns2:displayCharacter>T</ns2:displayCharacter><ns2:description>T 31.98%; A 31.32%; C 22.64%; G 14.06%</ns2:description><ns2:value>31.981133</ns2:value></ns2:annotationElement><ns2:annotationElement position="501"><ns2:displayCharacter>A</ns2:displayCharacter><ns2:description>A 32.26%; T 30.28%; G 19.06%; C 18.40%</ns2:description><ns2:value>32.264153</ns2:value></ns2:annotationElement><ns2:annotationElement position="502"><ns2:displayCharacter>A</ns2:displayCharacter><ns2:description>A 35.94%; T 24.81%; C 21.32%; G 17.92%</ns2:description><ns2:value>35.943398</ns2:value></ns2:annotationElement><ns2:annotationElement position="503"><ns2:displayCharacter>A</ns2:displayCharacter><ns2:description>A 41.60%; T 28.87%; C 15.38%; G 14.15%</ns2:description><ns2:value>41.603775</ns2:value></ns2:annotationElement><ns2:annotationElement position="504"><ns2:displayCharacter>A</ns2:displayCharacter><ns2:description>A 41.70%; T 32.83%; C 15.19%; G 10.28%</ns2:description><ns2:value>41.698112</ns2:value></ns2:annotationElement><ns2:annotationElement position="505"><ns2:displayCharacter>A</ns2:displayCharacter><ns2:description>A 44.53%; T 29.06%; C 16.42%; G 10.00%</ns2:description><ns2:value>44.5283</ns2:value></ns2:annotationElement><ns2:annotationElement position="506"><ns2:displayCharacter>A</ns2:displayCharacter><ns2:description>A 45.19%; T 31.23%; C 15.28%; G 8.30%</ns2:description><ns2:value>45.18868</ns2:value></ns2:annotationElement><ns2:annotationElement position="507"><ns2:displayCharacter>A</ns2:displayCharacter><ns2:description>A 45.66%; T 34.72%; C 13.49%; G 6.13%</ns2:description><ns2:value>45.660378</ns2:value></ns2:annotationElement><ns2:annotationElement position="508"><ns2:displayCharacter>A</ns2:displayCharacter><ns2:description>A 39.62%; T 34.72%; C 14.06%; G 11.60%</ns2:description><ns2:value>39.622643</ns2:value></ns2:annotationElement><ns2:annotationElement position="509"><ns2:displayCharacter>A</ns2:displayCharacter><ns2:description>A 37.64%; T 33.11%; C 17.55%; G 11.60%; H 0.09%</ns2:description><ns2:value>37.64151</ns2:value></ns2:annotationElement><ns2:annotationElement position="510"><ns2:displayCharacter>T</ns2:displayCharacter><ns2:description>T 40.19%; A 28.49%; C 20.66%; G 10.57%; N 0.09%</ns2:description><ns2:value>40.18868</ns2:value></ns2:annotationElement><ns2:annotationElement position="511"><ns2:displayCharacter>A</ns2:displayCharacter><ns2:description>A 41.04%; T 33.96%; C 16.51%; G 8.49%</ns2:description><ns2:value>41.037735</ns2:value></ns2:annotationElement><ns2:annotationElement position="512"><ns2:displayCharacter>A</ns2:displayCharacter><ns2:description>A 51.23%; T 25.00%; G 12.17%; C 11.60%</ns2:description><ns2:value>51.226414</ns2:value></ns2:annotationElement><ns2:annotationElement position="513"><ns2:displayCharacter>A</ns2:displayCharacter><ns2:description>A 50.66%; T 31.89%; G 9.34%; C 8.11%</ns2:description><ns2:value>50.660378</ns2:value></ns2:annotationElement><ns2:annotationElement position="514"><ns2:displayCharacter>T</ns2:displayCharacter><ns2:description>T 48.96%; A 39.43%; C 6.04%; G 5.57%</ns2:description><ns2:value>48.962265</ns2:value></ns2:annotationElement><ns2:annotationElement position="515"><ns2:displayCharacter>T</ns2:displayCharacter><ns2:description>T 54.53%; A 32.83%; C 7.17%; G 5.47%</ns2:description><ns2:value>54.5283</ns2:value></ns2:annotationElement><ns2:annotationElement position="516"><ns2:displayCharacter>T</ns2:displayCharacter><ns2:description>T 45.57%; A 36.79%; C 10.57%; G 7.08%</ns2:description><ns2:value>45.566036</ns2:value></ns2:annotationElement><ns2:annotationElement position="517"><ns2:displayCharacter>A</ns2:displayCharacter><ns2:description>A 45.09%; T 36.04%; C 11.13%; G 7.74%</ns2:description><ns2:value>45.09434</ns2:value></ns2:annotationElement><ns2:annotationElement position="518"><ns2:displayCharacter>A</ns2:displayCharacter><ns2:description>A 56.98%; T 25.66%; C 12.36%; G 5.00%</ns2:description><ns2:value>56.981133</ns2:value></ns2:annotationElement><ns2:annotationElement position="519"><ns2:displayCharacter>A</ns2:displayCharacter><ns2:description>A 41.79%; T 35.66%; C 17.55%; G 5.00%</ns2:description><ns2:value>41.792454</ns2:value></ns2:annotationElement><ns2:annotationElement position="520"><ns2:displayCharacter>T</ns2:displayCharacter><ns2:description>T 50.75%; A 30.75%; C 13.11%; G 5.38%</ns2:description><ns2:value>50.75472</ns2:value></ns2:annotationElement><ns2:annotationElement position="521"><ns2:displayCharacter>T</ns2:displayCharacter><ns2:description>T 50.00%; A 31.60%; C 11.13%; G 7.26%</ns2:description><ns2:value>50.0</ns2:value></ns2:annotationElement><ns2:annotationElement position="522"><ns2:displayCharacter>T</ns2:displayCharacter><ns2:description>T 43.68%; A 38.02%; G 9.62%; C 8.68%</ns2:description><ns2:value>43.679245</ns2:value></ns2:annotationElement><ns2:annotationElement position="523"><ns2:displayCharacter>T</ns2:displayCharacter><ns2:description>T 43.49%; A 39.43%; G 9.25%; C 7.83%</ns2:description><ns2:value>43.490566</ns2:value></ns2:annotationElement><ns2:annotationElement position="524"><ns2:displayCharacter>T</ns2:displayCharacter><ns2:description>T 45.00%; A 39.53%; G 10.94%; C 4.53%</ns2:description><ns2:value>45.0</ns2:value></ns2:annotationElement><ns2:annotationElement position="525"><ns2:displayCharacter>T</ns2:displayCharacter><ns2:description>T 56.23%; A 29.34%; G 8.11%; C 6.32%</ns2:description><ns2:value>56.226414</ns2:value></ns2:annotationElement><ns2:annotationElement position="526"><ns2:displayCharacter>T</ns2:displayCharacter><ns2:description>T 64.34%; A 19.81%; G 8.02%; C 7.83%</ns2:description><ns2:value>64.33962</ns2:value></ns2:annotationElement><ns2:annotationElement position="527"><ns2:displayCharacter>T</ns2:displayCharacter><ns2:description>T 51.79%; A 29.34%; G 12.74%; C 6.13%</ns2:description><ns2:value>51.792454</ns2:value></ns2:annotationElement><ns2:annotationElement position="528"><ns2:displayCharacter>A</ns2:displayCharacter><ns2:description>A 44.91%; T 36.13%; G 12.26%; C 6.60%</ns2:description><ns2:value>44.90566</ns2:value></ns2:annotationElement><ns2:annotationElement position="529"><ns2:displayCharacter>A</ns2:displayCharacter><ns2:description>A 43.77%; T 33.11%; G 12.74%; C 10.28%</ns2:description><ns2:value>43.773586</ns2:value></ns2:annotationElement><ns2:annotationElement position="530"><ns2:displayCharacter>T</ns2:displayCharacter><ns2:description>T 45.75%; A 33.77%; G 10.75%; C 9.62%</ns2:description><ns2:value>45.75472</ns2:value></ns2:annotationElement><ns2:annotationElement position="531"><ns2:displayCharacter>T</ns2:displayCharacter><ns2:description>T 45.57%; A 32.08%; C 14.25%; G 8.02%</ns2:description><ns2:value>45.566036</ns2:value></ns2:annotationElement><ns2:annotationElement position="532"><ns2:displayCharacter>T</ns2:displayCharacter><ns2:description>T 50.75%; A 30.85%; G 10.38%; C 7.92%</ns2:description><ns2:value>50.75472</ns2:value></ns2:annotationElement><ns2:annotationElement position="533"><ns2:displayCharacter>T</ns2:displayCharacter><ns2:description>T 43.11%; A 35.94%; G 14.06%; C 6.79%</ns2:description><ns2:value>43.11321</ns2:value></ns2:annotationElement><ns2:annotationElement position="534"><ns2:displayCharacter>T</ns2:displayCharacter><ns2:description>T 40.28%; A 34.06%; G 21.04%; C 4.53%</ns2:description><ns2:value>40.28302</ns2:value></ns2:annotationElement><ns2:annotationElement position="535"><ns2:displayCharacter>T</ns2:displayCharacter><ns2:description>T 44.25%; A 33.49%; G 15.28%; C 6.89%</ns2:description><ns2:value>44.24528</ns2:value></ns2:annotationElement><ns2:annotationElement position="536"><ns2:displayCharacter>T</ns2:displayCharacter><ns2:description>T 50.94%; A 30.19%; G 12.45%; C 6.32%</ns2:description><ns2:value>50.943398</ns2:value></ns2:annotationElement><ns2:annotationElement position="537"><ns2:displayCharacter>T</ns2:displayCharacter><ns2:description>T 47.26%; A 35.00%; G 12.74%; C 4.91%</ns2:description><ns2:value>47.264153</ns2:value></ns2:annotationElement><ns2:annotationElement position="538"><ns2:displayCharacter>T</ns2:displayCharacter><ns2:description>T 44.91%; A 24.43%; G 21.13%; C 9.43%</ns2:description><ns2:value>44.90566</ns2:value></ns2:annotationElement><ns2:annotationElement position="539"><ns2:displayCharacter>T</ns2:displayCharacter><ns2:description>T 38.87%; A 29.06%; G 23.40%; C 8.58%</ns2:description><ns2:value>38.867924</ns2:value></ns2:annotationElement><ns2:annotationElement position="540"><ns2:displayCharacter>T</ns2:displayCharacter><ns2:description>T 40.38%; A 33.68%; G 16.70%; C 9.15%</ns2:description><ns2:value>40.377357</ns2:value></ns2:annotationElement><ns2:annotationElement position="541"><ns2:displayCharacter>T</ns2:displayCharacter><ns2:description>T 35.47%; A 31.04%; C 17.26%; G 16.13%</ns2:description><ns2:value>35.4717</ns2:value></ns2:annotationElement><ns2:annotationElement position="542"><ns2:displayCharacter>T</ns2:displayCharacter><ns2:description>T 40.47%; A 31.23%; G 14.91%; C 13.30%</ns2:description><ns2:value>40.4717</ns2:value></ns2:annotationElement><ns2:annotationElement position="543"><ns2:displayCharacter>T</ns2:displayCharacter><ns2:description>T 35.75%; A 33.11%; G 16.60%; C 14.43%</ns2:description><ns2:value>35.75472</ns2:value></ns2:annotationElement><ns2:annotationElement position="544"><ns2:displayCharacter>T</ns2:displayCharacter><ns2:description>T 37.74%; A 33.40%; G 18.68%; C 10.09%</ns2:description><ns2:value>37.735847</ns2:value></ns2:annotationElement><ns2:annotationElement position="545"><ns2:displayCharacter>T</ns2:displayCharacter><ns2:description>T 41.32%; A 35.38%; G 15.00%; C 8.21%</ns2:description><ns2:value>41.320755</ns2:value></ns2:annotationElement><ns2:annotationElement position="546"><ns2:displayCharacter>T</ns2:displayCharacter><ns2:description>T 42.83%; A 35.00%; G 11.60%; C 10.47%</ns2:description><ns2:value>42.83019</ns2:value></ns2:annotationElement><ns2:annotationElement position="547"><ns2:displayCharacter>T</ns2:displayCharacter><ns2:description>T 50.57%; A 32.17%; C 9.43%; G 7.74%</ns2:description><ns2:value>50.566036</ns2:value></ns2:annotationElement><ns2:annotationElement position="548"><ns2:displayCharacter>T</ns2:displayCharacter><ns2:description>T 46.51%; A 33.58%; C 10.19%; G 9.62%</ns2:description><ns2:value>46.509434</ns2:value></ns2:annotationElement><ns2:annotationElement position="549"><ns2:displayCharacter>T</ns2:displayCharacter><ns2:description>T 41.51%; A 37.08%; G 11.51%; C 9.81%</ns2:description><ns2:value>41.509434</ns2:value></ns2:annotationElement><ns2:annotationElement position="550"><ns2:displayCharacter>T</ns2:displayCharacter><ns2:description>T 40.19%; A 35.75%; C 12.45%; G 11.51%</ns2:description><ns2:value>40.18868</ns2:value></ns2:annotationElement><ns2:annotationElement position="551"><ns2:displayCharacter>T</ns2:displayCharacter><ns2:description>T 40.00%; A 36.98%; C 11.60%; G 11.32%</ns2:description><ns2:value>40.0</ns2:value></ns2:annotationElement><ns2:annotationElement position="552"><ns2:displayCharacter>T</ns2:displayCharacter><ns2:description>T 39.25%; A 35.75%; C 13.21%; G 11.70%</ns2:description><ns2:value>39.24528</ns2:value></ns2:annotationElement><ns2:annotationElement position="553"><ns2:displayCharacter>T</ns2:displayCharacter><ns2:description>T 39.62%; A 35.75%; C 14.72%; G 9.81%</ns2:description><ns2:value>39.622643</ns2:value></ns2:annotationElement><ns2:annotationElement position="554"><ns2:displayCharacter>A</ns2:displayCharacter><ns2:description>A 43.58%; T 32.26%; C 14.25%; G 9.81%</ns2:description><ns2:value>43.584908</ns2:value></ns2:annotationElement><ns2:annotationElement position="555"><ns2:displayCharacter>A</ns2:displayCharacter><ns2:description>A 38.49%; T 36.23%; C 15.47%; G 9.72%</ns2:description><ns2:value>38.490566</ns2:value></ns2:annotationElement><ns2:annotationElement position="556"><ns2:displayCharacter>T</ns2:displayCharacter><ns2:description>T 42.74%; A 34.15%; C 13.96%; G 9.06%</ns2:description><ns2:value>42.735847</ns2:value></ns2:annotationElement><ns2:annotationElement position="557"><ns2:displayCharacter>T</ns2:displayCharacter><ns2:description>T 41.79%; A 37.45%; C 13.21%; G 7.45%</ns2:description><ns2:value>41.792454</ns2:value></ns2:annotationElement><ns2:annotationElement position="558"><ns2:displayCharacter>T</ns2:displayCharacter><ns2:description>T 45.09%; A 33.40%; C 12.55%; G 8.87%</ns2:description><ns2:value>45.09434</ns2:value></ns2:annotationElement><ns2:annotationElement position="559"><ns2:displayCharacter>A</ns2:displayCharacter><ns2:description>A 39.62%; T 37.92%; C 12.74%; G 9.62%</ns2:description><ns2:value>39.622643</ns2:value></ns2:annotationElement><ns2:annotationElement position="560"><ns2:displayCharacter>T</ns2:displayCharacter><ns2:description>T 41.04%; A 38.21%; C 10.47%; G 10.09%; N 0.09%</ns2:description><ns2:value>41.037735</ns2:value></ns2:annotationElement><ns2:annotationElement position="561"><ns2:displayCharacter>T</ns2:displayCharacter><ns2:description>T 40.85%; A 38.21%; C 10.94%; G 9.91%</ns2:description><ns2:value>40.849056</ns2:value></ns2:annotationElement><ns2:annotationElement position="562"><ns2:displayCharacter>T</ns2:displayCharacter><ns2:description>T 38.87%; A 38.49%; C 12.64%; G 9.91%</ns2:description><ns2:value>38.867924</ns2:value></ns2:annotationElement><ns2:annotationElement position="563"><ns2:displayCharacter>T</ns2:displayCharacter><ns2:description>T 39.06%; A 32.45%; C 16.79%; G 11.60%</ns2:description><ns2:value>39.056602</ns2:value></ns2:annotationElement><ns2:annotationElement position="564"><ns2:displayCharacter>A</ns2:displayCharacter><ns2:description>A 39.15%; T 33.49%; C 14.72%; G 12.55%</ns2:description><ns2:value>39.150944</ns2:value></ns2:annotationElement><ns2:annotationElement position="565"><ns2:displayCharacter>A</ns2:displayCharacter><ns2:description>A 42.45%; T 27.26%; C 16.98%; G 13.21%</ns2:description><ns2:value>42.45283</ns2:value></ns2:annotationElement><ns2:annotationElement position="566"><ns2:displayCharacter>T</ns2:displayCharacter><ns2:description>T 38.58%; A 37.83%; C 14.43%; G 9.06%</ns2:description><ns2:value>38.584908</ns2:value></ns2:annotationElement><ns2:annotationElement position="567"><ns2:displayCharacter>T</ns2:displayCharacter><ns2:description>T 39.43%; A 35.85%; C 16.32%; G 8.30%</ns2:description><ns2:value>39.433964</ns2:value></ns2:annotationElement><ns2:annotationElement position="568"><ns2:displayCharacter>T</ns2:displayCharacter><ns2:description>T 39.43%; A 36.70%; C 14.91%; G 8.87%</ns2:description><ns2:value>39.433964</ns2:value></ns2:annotationElement><ns2:annotationElement position="569"><ns2:displayCharacter>T</ns2:displayCharacter><ns2:description>T 38.11%; A 34.72%; C 15.57%; G 11.51%</ns2:description><ns2:value>38.11321</ns2:value></ns2:annotationElement><ns2:annotationElement position="570"><ns2:displayCharacter>A</ns2:displayCharacter><ns2:description>A 41.98%; T 32.17%; C 13.58%; G 12.17%</ns2:description><ns2:value>41.981133</ns2:value></ns2:annotationElement><ns2:annotationElement position="571"><ns2:displayCharacter>T</ns2:displayCharacter><ns2:description>T 38.49%; A 38.40%; C 14.06%; G 8.96%</ns2:description><ns2:value>38.490566</ns2:value></ns2:annotationElement><ns2:annotationElement position="572"><ns2:displayCharacter>T</ns2:displayCharacter><ns2:description>T 42.45%; A 35.28%; C 13.87%; G 8.30%</ns2:description><ns2:value>42.45283</ns2:value></ns2:annotationElement><ns2:annotationElement position="573"><ns2:displayCharacter>A</ns2:displayCharacter><ns2:description>A 40.19%; T 34.25%; C 13.77%; G 11.70%</ns2:description><ns2:value>40.18868</ns2:value></ns2:annotationElement><ns2:annotationElement position="574"><ns2:displayCharacter>A</ns2:displayCharacter><ns2:description>A 41.70%; T 33.21%; C 12.55%; G 12.36%</ns2:description><ns2:value>41.698112</ns2:value></ns2:annotationElement><ns2:annotationElement position="575"><ns2:displayCharacter>A</ns2:displayCharacter><ns2:description>A 39.43%; T 31.60%; C 16.60%; G 12.17%</ns2:description><ns2:value>39.433964</ns2:value></ns2:annotationElement><ns2:annotationElement position="576"><ns2:displayCharacter>A</ns2:displayCharacter><ns2:description>A 36.60%; T 32.74%; C 18.40%; G 12.08%</ns2:description><ns2:value>36.603775</ns2:value></ns2:annotationElement><ns2:annotationElement position="577"><ns2:displayCharacter>T</ns2:displayCharacter><ns2:description>T 37.26%; A 36.89%; C 16.89%; G 8.77%</ns2:description><ns2:value>37.264153</ns2:value></ns2:annotationElement><ns2:annotationElement position="578"><ns2:displayCharacter>A</ns2:displayCharacter><ns2:description>A 38.96%; T 38.30%; C 14.34%; G 8.21%</ns2:description><ns2:value>38.962265</ns2:value></ns2:annotationElement><ns2:annotationElement position="579"><ns2:displayCharacter>A</ns2:displayCharacter><ns2:description>A 39.34%; T 33.96%; C 16.13%; G 10.38%</ns2:description><ns2:value>39.339622</ns2:value></ns2:annotationElement><ns2:annotationElement position="580"><ns2:displayCharacter>T</ns2:displayCharacter><ns2:description>T 39.43%; A 37.74%; C 14.25%; G 8.40%</ns2:description><ns2:value>39.433964</ns2:value></ns2:annotationElement><ns2:annotationElement position="581"><ns2:displayCharacter>T</ns2:displayCharacter><ns2:description>T 39.72%; A 37.26%; C 12.26%; G 10.57%</ns2:description><ns2:value>39.71698</ns2:value></ns2:annotationElement><ns2:annotationElement position="582"><ns2:displayCharacter>T</ns2:displayCharacter><ns2:description>T 39.06%; A 38.96%; C 12.45%; G 9.34%</ns2:description><ns2:value>39.056602</ns2:value></ns2:annotationElement><ns2:annotationElement position="583"><ns2:displayCharacter>T</ns2:displayCharacter><ns2:description>T 42.36%; A 36.42%; C 12.26%; G 8.77%</ns2:description><ns2:value>42.35849</ns2:value></ns2:annotationElement><ns2:annotationElement position="584"><ns2:displayCharacter>T</ns2:displayCharacter><ns2:description>T 41.51%; A 37.92%; C 11.23%; G 9.15%</ns2:description><ns2:value>41.509434</ns2:value></ns2:annotationElement><ns2:annotationElement position="585"><ns2:displayCharacter>T</ns2:displayCharacter><ns2:description>T 36.51%; A 36.13%; C 16.51%; G 10.66%</ns2:description><ns2:value>36.509434</ns2:value></ns2:annotationElement><ns2:annotationElement position="586"><ns2:displayCharacter>A</ns2:displayCharacter><ns2:description>A 38.87%; T 37.36%; C 12.08%; G 11.51%</ns2:description><ns2:value>38.867924</ns2:value></ns2:annotationElement><ns2:annotationElement position="587"><ns2:displayCharacter>T</ns2:displayCharacter><ns2:description>T 41.23%; A 32.74%; C 13.96%; G 11.89%</ns2:description><ns2:value>41.226414</ns2:value></ns2:annotationElement><ns2:annotationElement position="588"><ns2:displayCharacter>T</ns2:displayCharacter><ns2:description>T 41.79%; A 36.98%; C 10.75%; G 10.28%</ns2:description><ns2:value>41.792454</ns2:value></ns2:annotationElement><ns2:annotationElement position="589"><ns2:displayCharacter>A</ns2:displayCharacter><ns2:description>A 40.19%; T 37.83%; C 11.23%; G 10.57%</ns2:description><ns2:value>40.18868</ns2:value></ns2:annotationElement><ns2:annotationElement position="590"><ns2:displayCharacter>T</ns2:displayCharacter><ns2:description>T 44.25%; A 33.96%; C 12.64%; G 8.96%</ns2:description><ns2:value>44.24528</ns2:value></ns2:annotationElement><ns2:annotationElement position="591"><ns2:displayCharacter>T</ns2:displayCharacter><ns2:description>T 38.68%; A 37.92%; C 13.87%; G 9.25%; N 0.09%</ns2:description><ns2:value>38.679245</ns2:value></ns2:annotationElement><ns2:annotationElement position="592"><ns2:displayCharacter>T</ns2:displayCharacter><ns2:description>T 40.75%; A 37.64%; C 11.42%; G 10.00%</ns2:description><ns2:value>40.75472</ns2:value></ns2:annotationElement><ns2:annotationElement position="593"><ns2:displayCharacter>T</ns2:displayCharacter><ns2:description>T 41.04%; A 40.38%; C 9.72%; G 8.68%</ns2:description><ns2:value>41.037735</ns2:value></ns2:annotationElement><ns2:annotationElement position="594"><ns2:displayCharacter>A</ns2:displayCharacter><ns2:description>A 41.60%; T 40.19%; G 9.43%; C 8.58%</ns2:description><ns2:value>41.603775</ns2:value></ns2:annotationElement><ns2:annotationElement position="595"><ns2:displayCharacter>T</ns2:displayCharacter><ns2:description>T 39.91%; A 38.30%; C 11.04%; G 10.57%</ns2:description><ns2:value>39.90566</ns2:value></ns2:annotationElement><ns2:annotationElement position="596"><ns2:displayCharacter>A</ns2:displayCharacter><ns2:description>A 41.32%; T 38.96%; C 10.28%; G 9.25%</ns2:description><ns2:value>41.320755</ns2:value></ns2:annotationElement><ns2:annotationElement position="597"><ns2:displayCharacter>T</ns2:displayCharacter><ns2:description>T 40.94%; A 37.55%; G 11.13%; C 10.19%</ns2:description><ns2:value>40.943398</ns2:value></ns2:annotationElement><ns2:annotationElement position="598"><ns2:displayCharacter>T</ns2:displayCharacter><ns2:description>T 47.64%; A 33.40%; G 10.85%; C 7.92%</ns2:description><ns2:value>47.64151</ns2:value></ns2:annotationElement><ns2:annotationElement position="599"><ns2:displayCharacter>T</ns2:displayCharacter><ns2:description>T 40.09%; A 34.81%; G 13.02%; C 11.79%; N 0.09%</ns2:description><ns2:value>40.09434</ns2:value></ns2:annotationElement><ns2:annotationElement position="600"><ns2:displayCharacter>T</ns2:displayCharacter><ns2:description>T 44.81%; A 34.34%; G 11.89%; C 8.77%</ns2:description><ns2:value>44.81132</ns2:value></ns2:annotationElement><ns2:annotationElement position="601"><ns2:displayCharacter>T</ns2:displayCharacter><ns2:description>T 42.74%; A 35.38%; G 12.36%; C 9.34%</ns2:description><ns2:value>42.735847</ns2:value></ns2:annotationElement><ns2:annotationElement position="602"><ns2:displayCharacter>T</ns2:displayCharacter><ns2:description>T 42.17%; A 38.11%; G 10.19%; C 9.25%; N 0.09%</ns2:description><ns2:value>42.16981</ns2:value></ns2:annotationElement><ns2:annotationElement position="603"><ns2:displayCharacter>T</ns2:displayCharacter><ns2:description>T 43.40%; A 38.40%; C 9.43%; G 8.58%</ns2:description><ns2:value>43.396225</ns2:value></ns2:annotationElement><ns2:annotationElement position="604"><ns2:displayCharacter>T</ns2:displayCharacter><ns2:description>T 42.08%; A 39.34%; C 9.72%; G 8.68%</ns2:description><ns2:value>42.07547</ns2:value></ns2:annotationElement><ns2:annotationElement position="605"><ns2:displayCharacter>T</ns2:displayCharacter><ns2:description>T 42.17%; A 38.02%; G 11.89%; C 7.74%</ns2:description><ns2:value>42.16981</ns2:value></ns2:annotationElement><ns2:annotationElement position="606"><ns2:displayCharacter>+</ns2:displayCharacter><ns2:description>A 39.81%; T 39.81%; G 11.51%; C 8.68%</ns2:description><ns2:value>39.81132</ns2:value></ns2:annotationElement><ns2:annotationElement position="607"><ns2:displayCharacter>T</ns2:displayCharacter><ns2:description>T 45.85%; A 36.04%; C 9.06%; G 8.87%</ns2:description><ns2:value>45.849056</ns2:value></ns2:annotationElement><ns2:annotationElement position="608"><ns2:displayCharacter>T</ns2:displayCharacter><ns2:description>T 41.98%; A 38.49%; C 10.19%; G 9.15%</ns2:description><ns2:value>41.981133</ns2:value></ns2:annotationElement><ns2:annotationElement position="609"><ns2:displayCharacter>T</ns2:displayCharacter><ns2:description>T 43.77%; A 34.15%; G 12.45%; C 9.43%</ns2:description><ns2:value>43.773586</ns2:value></ns2:annotationElement><ns2:annotationElement position="610"><ns2:displayCharacter>T</ns2:displayCharacter><ns2:description>T 45.47%; A 35.66%; G 9.81%; C 8.87%</ns2:description><ns2:value>45.4717</ns2:value></ns2:annotationElement><ns2:annotationElement position="611"><ns2:displayCharacter>T</ns2:displayCharacter><ns2:description>T 39.91%; A 38.58%; G 13.02%; C 8.30%</ns2:description><ns2:value>39.90566</ns2:value></ns2:annotationElement><ns2:annotationElement position="612"><ns2:displayCharacter>T</ns2:displayCharacter><ns2:description>T 40.19%; A 36.98%; G 14.81%; C 7.83%</ns2:description><ns2:value>40.18868</ns2:value></ns2:annotationElement><ns2:annotationElement position="613"><ns2:displayCharacter>T</ns2:displayCharacter><ns2:description>T 44.53%; A 33.87%; G 10.85%; C 10.57%</ns2:description><ns2:value>44.5283</ns2:value></ns2:annotationElement><ns2:annotationElement position="614"><ns2:displayCharacter>T</ns2:displayCharacter><ns2:description>T 40.94%; A 39.53%; G 11.70%; C 7.64%</ns2:description><ns2:value>40.943398</ns2:value></ns2:annotationElement><ns2:annotationElement position="615"><ns2:displayCharacter>T</ns2:displayCharacter><ns2:description>T 41.13%; A 37.17%; G 11.32%; C 10.19%</ns2:description><ns2:value>41.132076</ns2:value></ns2:annotationElement><ns2:annotationElement position="616"><ns2:displayCharacter>T</ns2:displayCharacter><ns2:description>T 42.64%; A 37.74%; G 10.38%; C 9.06%</ns2:description><ns2:value>42.64151</ns2:value></ns2:annotationElement><ns2:annotationElement position="617"><ns2:displayCharacter>T</ns2:displayCharacter><ns2:description>T 41.13%; A 39.25%; G 10.57%; C 8.87%</ns2:description><ns2:value>41.132076</ns2:value></ns2:annotationElement><ns2:annotationElement position="618"><ns2:displayCharacter>T</ns2:displayCharacter><ns2:description>T 44.81%; A 33.49%; G 12.08%; C 9.43%</ns2:description><ns2:value>44.81132</ns2:value></ns2:annotationElement><ns2:annotationElement position="619"><ns2:displayCharacter>T</ns2:displayCharacter><ns2:description>T 41.32%; A 34.72%; G 14.06%; C 9.72%</ns2:description><ns2:value>41.320755</ns2:value></ns2:annotationElement><ns2:annotationElement position="620"><ns2:displayCharacter>T</ns2:displayCharacter><ns2:description>T 40.09%; A 37.26%; G 12.26%; C 10.19%</ns2:description><ns2:value>40.09434</ns2:value></ns2:annotationElement><ns2:annotationElement position="621"><ns2:displayCharacter>T</ns2:displayCharacter><ns2:description>T 41.98%; A 35.66%; G 13.49%; C 8.68%</ns2:description><ns2:value>41.981133</ns2:value></ns2:annotationElement><ns2:annotationElement position="622"><ns2:displayCharacter>T</ns2:displayCharacter><ns2:description>T 41.32%; A 34.53%; G 13.96%; C 10.00%</ns2:description><ns2:value>41.320755</ns2:value></ns2:annotationElement><ns2:annotationElement position="623"><ns2:displayCharacter>T</ns2:displayCharacter><ns2:description>T 45.94%; A 35.19%; G 12.36%; C 6.23%</ns2:description><ns2:value>45.943398</ns2:value></ns2:annotationElement><ns2:annotationElement position="624"><ns2:displayCharacter>T</ns2:displayCharacter><ns2:description>T 43.77%; A 38.11%; G 10.19%; C 7.64%</ns2:description><ns2:value>43.773586</ns2:value></ns2:annotationElement><ns2:annotationElement position="625"><ns2:displayCharacter>A</ns2:displayCharacter><ns2:description>A 41.79%; T 38.77%; G 9.91%; C 9.25%</ns2:description><ns2:value>41.792454</ns2:value></ns2:annotationElement><ns2:annotationElement position="626"><ns2:displayCharacter>T</ns2:displayCharacter><ns2:description>T 44.06%; A 35.09%; C 11.51%; G 9.06%</ns2:description><ns2:value>44.056602</ns2:value></ns2:annotationElement><ns2:annotationElement position="627"><ns2:displayCharacter>T</ns2:displayCharacter><ns2:description>T 43.49%; A 38.40%; G 9.81%; C 8.02%</ns2:description><ns2:value>43.490566</ns2:value></ns2:annotationElement><ns2:annotationElement position="628"><ns2:displayCharacter>T</ns2:displayCharacter><ns2:description>T 42.26%; A 38.11%; G 9.91%; C 9.43%</ns2:description><ns2:value>42.264153</ns2:value></ns2:annotationElement><ns2:annotationElement position="629"><ns2:displayCharacter>T</ns2:displayCharacter><ns2:description>T 44.43%; A 36.70%; G 10.09%; C 8.49%</ns2:description><ns2:value>44.433964</ns2:value></ns2:annotationElement><ns2:annotationElement position="630"><ns2:displayCharacter>T</ns2:displayCharacter><ns2:description>T 47.08%; A 33.02%; C 10.47%; G 9.15%</ns2:description><ns2:value>47.07547</ns2:value></ns2:annotationElement><ns2:annotationElement position="631"><ns2:displayCharacter>T</ns2:displayCharacter><ns2:description>T 40.75%; A 37.83%; G 10.75%; C 10.38%</ns2:description><ns2:value>40.75472</ns2:value></ns2:annotationElement><ns2:annotationElement position="632"><ns2:displayCharacter>T</ns2:displayCharacter><ns2:description>T 41.98%; A 35.75%; C 11.42%; G 10.57%</ns2:description><ns2:value>41.981133</ns2:value></ns2:annotationElement><ns2:annotationElement position="633"><ns2:displayCharacter>T</ns2:displayCharacter><ns2:description>T 45.09%; A 32.64%; G 11.04%; C 10.94%</ns2:description><ns2:value>45.09434</ns2:value></ns2:annotationElement><ns2:annotationElement position="634"><ns2:displayCharacter>T</ns2:displayCharacter><ns2:description>T 40.94%; A 39.72%; G 11.60%; C 7.45%</ns2:description><ns2:value>40.943398</ns2:value></ns2:annotationElement><ns2:annotationElement position="635"><ns2:displayCharacter>T</ns2:displayCharacter><ns2:description>T 41.89%; A 37.17%; G 11.32%; C 9.34%</ns2:description><ns2:value>41.88679</ns2:value></ns2:annotationElement><ns2:annotationElement position="636"><ns2:displayCharacter>T</ns2:displayCharacter><ns2:description>T 43.68%; A 34.43%; C 12.55%; G 9.06%</ns2:description><ns2:value>43.679245</ns2:value></ns2:annotationElement><ns2:annotationElement position="637"><ns2:displayCharacter>T</ns2:displayCharacter><ns2:description>T 47.36%; A 32.64%; C 12.45%; G 7.26%</ns2:description><ns2:value>47.35849</ns2:value></ns2:annotationElement><ns2:annotationElement position="638"><ns2:displayCharacter>T</ns2:displayCharacter><ns2:description>T 49.34%; A 33.30%; C 10.19%; G 6.89%</ns2:description><ns2:value>49.339622</ns2:value></ns2:annotationElement><ns2:annotationElement position="639"><ns2:displayCharacter>T</ns2:displayCharacter><ns2:description>T 44.25%; A 36.04%; C 10.00%; G 9.43%</ns2:description><ns2:value>44.24528</ns2:value></ns2:annotationElement><ns2:annotationElement position="640"><ns2:displayCharacter>T</ns2:displayCharacter><ns2:description>T 43.30%; A 36.23%; C 11.23%; G 8.96%</ns2:description><ns2:value>43.301888</ns2:value></ns2:annotationElement><ns2:annotationElement position="641"><ns2:displayCharacter>T</ns2:displayCharacter><ns2:description>T 45.38%; A 37.08%; G 9.91%; C 7.36%</ns2:description><ns2:value>45.377357</ns2:value></ns2:annotationElement><ns2:annotationElement position="642"><ns2:displayCharacter>T</ns2:displayCharacter><ns2:description>T 40.85%; A 38.49%; C 10.66%; G 9.72%</ns2:description><ns2:value>40.849056</ns2:value></ns2:annotationElement><ns2:annotationElement position="643"><ns2:displayCharacter>T</ns2:displayCharacter><ns2:description>T 42.92%; A 37.45%; C 11.13%; G 8.21%</ns2:description><ns2:value>42.92453</ns2:value></ns2:annotationElement><ns2:annotationElement position="644"><ns2:displayCharacter>T</ns2:displayCharacter><ns2:description>T 48.87%; A 35.00%; C 9.15%; G 6.70%</ns2:description><ns2:value>48.867924</ns2:value></ns2:annotationElement><ns2:annotationElement position="645"><ns2:displayCharacter>T</ns2:displayCharacter><ns2:description>T 48.21%; A 36.60%; G 9.34%; C 5.57%</ns2:description><ns2:value>48.207546</ns2:value></ns2:annotationElement><ns2:annotationElement position="646"><ns2:displayCharacter>T</ns2:displayCharacter><ns2:description>T 44.06%; A 39.53%; C 9.43%; G 6.70%</ns2:description><ns2:value>44.056602</ns2:value></ns2:annotationElement><ns2:annotationElement position="647"><ns2:displayCharacter>T</ns2:displayCharacter><ns2:description>T 49.43%; A 35.28%; C 8.77%; G 6.23%</ns2:description><ns2:value>49.433964</ns2:value></ns2:annotationElement><ns2:annotationElement position="648"><ns2:displayCharacter>T</ns2:displayCharacter><ns2:description>T 49.43%; A 32.26%; C 10.38%; G 7.64%</ns2:description><ns2:value>49.433964</ns2:value></ns2:annotationElement><ns2:annotationElement position="649"><ns2:displayCharacter>T</ns2:displayCharacter><ns2:description>T 47.45%; A 34.81%; C 10.09%; G 7.36%</ns2:description><ns2:value>47.45283</ns2:value></ns2:annotationElement><ns2:annotationElement position="650"><ns2:displayCharacter>T</ns2:displayCharacter><ns2:description>T 49.62%; A 31.79%; C 10.94%; G 7.36%</ns2:description><ns2:value>49.622643</ns2:value></ns2:annotationElement><ns2:annotationElement position="651"><ns2:displayCharacter>T</ns2:displayCharacter><ns2:description>T 48.96%; A 32.92%; C 9.72%; G 8.11%</ns2:description><ns2:value>48.962265</ns2:value></ns2:annotationElement><ns2:annotationElement position="652"><ns2:displayCharacter>T</ns2:displayCharacter><ns2:description>T 46.51%; A 34.06%; C 9.91%; G 9.25%</ns2:description><ns2:value>46.509434</ns2:value></ns2:annotationElement><ns2:annotationElement position="653"><ns2:displayCharacter>T</ns2:displayCharacter><ns2:description>T 48.87%; A 33.49%; C 9.72%; G 7.64%</ns2:description><ns2:value>48.867924</ns2:value></ns2:annotationElement><ns2:annotationElement position="654"><ns2:displayCharacter>T</ns2:displayCharacter><ns2:description>T 49.43%; A 33.02%; C 8.77%; G 8.49%</ns2:description><ns2:value>49.433964</ns2:value></ns2:annotationElement><ns2:annotationElement position="655"><ns2:displayCharacter>T</ns2:displayCharacter><ns2:description>T 46.13%; A 34.53%; C 10.94%; G 8.11%</ns2:description><ns2:value>46.132076</ns2:value></ns2:annotationElement><ns2:annotationElement position="656"><ns2:displayCharacter>T</ns2:displayCharacter><ns2:description>T 47.08%; A 36.23%; C 8.68%; G 7.74%</ns2:description><ns2:value>47.07547</ns2:value></ns2:annotationElement><ns2:annotationElement position="657"><ns2:displayCharacter>T</ns2:displayCharacter><ns2:description>T 46.98%; A 32.08%; C 12.64%; G 8.02%</ns2:description><ns2:value>46.981133</ns2:value></ns2:annotationElement><ns2:annotationElement position="658"><ns2:displayCharacter>T</ns2:displayCharacter><ns2:description>T 43.40%; A 37.64%; C 10.85%; G 7.83%</ns2:description><ns2:value>43.396225</ns2:value></ns2:annotationElement><ns2:annotationElement position="659"><ns2:displayCharacter>T</ns2:displayCharacter><ns2:description>T 45.00%; A 33.58%; C 11.89%; G 9.25%</ns2:description><ns2:value>45.0</ns2:value></ns2:annotationElement><ns2:annotationElement position="660"><ns2:displayCharacter>T</ns2:displayCharacter><ns2:description>T 48.87%; A 34.15%; C 8.58%; G 8.11%</ns2:description><ns2:value>48.867924</ns2:value></ns2:annotationElement><ns2:annotationElement position="661"><ns2:displayCharacter>T</ns2:displayCharacter><ns2:description>T 48.11%; A 29.34%; C 12.45%; G 9.81%</ns2:description><ns2:value>48.11321</ns2:value></ns2:annotationElement><ns2:annotationElement position="662"><ns2:displayCharacter>T</ns2:displayCharacter><ns2:description>T 45.19%; A 36.32%; C 9.81%; G 8.40%</ns2:description><ns2:value>45.18868</ns2:value></ns2:annotationElement><ns2:annotationElement position="663"><ns2:displayCharacter>T</ns2:displayCharacter><ns2:description>T 51.70%; A 30.75%; C 9.43%; G 7.83%</ns2:description><ns2:value>51.698112</ns2:value></ns2:annotationElement><ns2:annotationElement position="664"><ns2:displayCharacter>T</ns2:displayCharacter><ns2:description>T 45.09%; A 35.38%; C 10.66%; G 8.58%</ns2:description><ns2:value>45.09434</ns2:value></ns2:annotationElement><ns2:annotationElement position="665"><ns2:displayCharacter>T</ns2:displayCharacter><ns2:description>T 46.70%; A 34.34%; C 10.75%; G 7.92%</ns2:description><ns2:value>46.698112</ns2:value></ns2:annotationElement><ns2:annotationElement position="666"><ns2:displayCharacter>T</ns2:displayCharacter><ns2:description>T 45.75%; A 34.72%; C 13.11%; G 6.13%</ns2:description><ns2:value>45.75472</ns2:value></ns2:annotationElement><ns2:annotationElement position="667"><ns2:displayCharacter>T</ns2:displayCharacter><ns2:description>T 46.89%; A 33.02%; C 13.87%; G 5.94%</ns2:description><ns2:value>46.88679</ns2:value></ns2:annotationElement><ns2:annotationElement position="668"><ns2:displayCharacter>T</ns2:displayCharacter><ns2:description>T 49.06%; A 32.26%; C 11.13%; G 7.26%</ns2:description><ns2:value>49.056602</ns2:value></ns2:annotationElement><ns2:annotationElement position="669"><ns2:displayCharacter>T</ns2:displayCharacter><ns2:description>T 47.64%; A 34.34%; C 10.94%; G 6.79%</ns2:description><ns2:value>47.64151</ns2:value></ns2:annotationElement><ns2:annotationElement position="670"><ns2:displayCharacter>T</ns2:displayCharacter><ns2:description>T 49.53%; A 32.26%; C 12.45%; G 5.47%</ns2:description><ns2:value>49.5283</ns2:value></ns2:annotationElement><ns2:annotationElement position="671"><ns2:displayCharacter>T</ns2:displayCharacter><ns2:description>T 46.42%; A 32.36%; C 12.74%; G 8.21%</ns2:description><ns2:value>46.415092</ns2:value></ns2:annotationElement><ns2:annotationElement position="672"><ns2:displayCharacter>T</ns2:displayCharacter><ns2:description>T 46.51%; A 33.11%; C 15.28%; G 4.81%</ns2:description><ns2:value>46.509434</ns2:value></ns2:annotationElement><ns2:annotationElement position="673"><ns2:displayCharacter>T</ns2:displayCharacter><ns2:description>T 48.21%; A 30.28%; C 13.58%; G 7.64%</ns2:description><ns2:value>48.207546</ns2:value></ns2:annotationElement><ns2:annotationElement position="674"><ns2:displayCharacter>T</ns2:displayCharacter><ns2:description>T 43.68%; A 33.21%; C 15.00%; G 7.83%</ns2:description><ns2:value>43.679245</ns2:value></ns2:annotationElement><ns2:annotationElement position="675"><ns2:displayCharacter>T</ns2:displayCharacter><ns2:description>T 47.55%; A 30.85%; C 13.02%; G 8.30%</ns2:description><ns2:value>47.54717</ns2:value></ns2:annotationElement><ns2:annotationElement position="676"><ns2:displayCharacter>T</ns2:displayCharacter><ns2:description>T 42.64%; A 35.75%; C 12.17%; G 9.15%</ns2:description><ns2:value>42.64151</ns2:value></ns2:annotationElement><ns2:annotationElement position="677"><ns2:displayCharacter>T</ns2:displayCharacter><ns2:description>T 42.08%; A 33.40%; C 15.19%; G 9.06%</ns2:description><ns2:value>42.07547</ns2:value></ns2:annotationElement><ns2:annotationElement position="678"><ns2:displayCharacter>T</ns2:displayCharacter><ns2:description>T 47.26%; A 31.98%; C 12.55%; G 7.92%</ns2:description><ns2:value>47.264153</ns2:value></ns2:annotationElement><ns2:annotationElement position="679"><ns2:displayCharacter>T</ns2:displayCharacter><ns2:description>T 48.40%; A 28.40%; C 14.62%; G 8.30%</ns2:description><ns2:value>48.396225</ns2:value></ns2:annotationElement><ns2:annotationElement position="680"><ns2:displayCharacter>T</ns2:displayCharacter><ns2:description>T 46.04%; A 30.28%; C 13.96%; G 9.43%</ns2:description><ns2:value>46.037735</ns2:value></ns2:annotationElement><ns2:annotationElement position="681"><ns2:displayCharacter>T</ns2:displayCharacter><ns2:description>T 44.62%; A 30.85%; C 14.91%; G 9.34%</ns2:description><ns2:value>44.622643</ns2:value></ns2:annotationElement><ns2:annotationElement position="682"><ns2:displayCharacter>T</ns2:displayCharacter><ns2:description>T 48.40%; A 29.53%; C 14.91%; G 6.89%</ns2:description><ns2:value>48.396225</ns2:value></ns2:annotationElement><ns2:annotationElement position="683"><ns2:displayCharacter>T</ns2:displayCharacter><ns2:description>T 45.00%; A 29.25%; C 15.00%; G 10.47%</ns2:description><ns2:value>45.0</ns2:value></ns2:annotationElement><ns2:annotationElement position="684"><ns2:displayCharacter>T</ns2:displayCharacter><ns2:description>T 43.49%; A 32.36%; C 13.77%; G 10.09%</ns2:description><ns2:value>43.490566</ns2:value></ns2:annotationElement><ns2:annotationElement position="685"><ns2:displayCharacter>T</ns2:displayCharacter><ns2:description>T 46.51%; A 27.83%; C 17.08%; G 8.30%</ns2:description><ns2:value>46.509434</ns2:value></ns2:annotationElement><ns2:annotationElement position="686"><ns2:displayCharacter>T</ns2:displayCharacter><ns2:description>T 40.47%; A 34.34%; C 15.38%; G 9.53%</ns2:description><ns2:value>40.4717</ns2:value></ns2:annotationElement><ns2:annotationElement position="687"><ns2:displayCharacter>T</ns2:displayCharacter><ns2:description>T 47.64%; A 27.08%; C 15.19%; G 9.81%</ns2:description><ns2:value>47.64151</ns2:value></ns2:annotationElement><ns2:annotationElement position="688"><ns2:displayCharacter>T</ns2:displayCharacter><ns2:description>T 50.38%; A 28.96%; C 11.98%; G 8.40%</ns2:description><ns2:value>50.377357</ns2:value></ns2:annotationElement><ns2:annotationElement position="689"><ns2:displayCharacter>T</ns2:displayCharacter><ns2:description>T 45.66%; A 25.19%; C 20.00%; G 8.87%</ns2:description><ns2:value>45.660378</ns2:value></ns2:annotationElement><ns2:annotationElement position="690"><ns2:displayCharacter>T</ns2:displayCharacter><ns2:description>T 48.87%; A 27.36%; C 13.77%; G 9.72%</ns2:description><ns2:value>48.867924</ns2:value></ns2:annotationElement><ns2:annotationElement position="691"><ns2:displayCharacter>T</ns2:displayCharacter><ns2:description>T 42.26%; A 32.08%; C 14.81%; G 10.57%</ns2:description><ns2:value>42.264153</ns2:value></ns2:annotationElement><ns2:annotationElement position="692"><ns2:displayCharacter>T</ns2:displayCharacter><ns2:description>T 42.17%; A 26.60%; C 17.74%; G 13.21%</ns2:description><ns2:value>42.16981</ns2:value></ns2:annotationElement><ns2:annotationElement position="693"><ns2:displayCharacter>T</ns2:displayCharacter><ns2:description>T 44.25%; A 28.40%; C 15.19%; G 11.89%</ns2:description><ns2:value>44.24528</ns2:value></ns2:annotationElement><ns2:annotationElement position="694"><ns2:displayCharacter>T</ns2:displayCharacter><ns2:description>T 42.36%; A 32.45%; C 12.64%; G 12.26%</ns2:description><ns2:value>42.35849</ns2:value></ns2:annotationElement><ns2:annotationElement position="695"><ns2:displayCharacter>T</ns2:displayCharacter><ns2:description>T 42.64%; A 30.66%; C 14.15%; G 12.26%</ns2:description><ns2:value>42.64151</ns2:value></ns2:annotationElement><ns2:annotationElement position="696"><ns2:displayCharacter>T</ns2:displayCharacter><ns2:description>T 43.49%; A 29.15%; C 16.60%; G 10.47%</ns2:description><ns2:value>43.490566</ns2:value></ns2:annotationElement><ns2:annotationElement position="697"><ns2:displayCharacter>T</ns2:displayCharacter><ns2:description>T 44.72%; A 31.04%; C 13.68%; G 10.28%</ns2:description><ns2:value>44.71698</ns2:value></ns2:annotationElement><ns2:annotationElement position="698"><ns2:displayCharacter>T</ns2:displayCharacter><ns2:description>T 41.04%; A 35.28%; G 11.79%; C 11.60%</ns2:description><ns2:value>41.037735</ns2:value></ns2:annotationElement><ns2:annotationElement position="699"><ns2:displayCharacter>T</ns2:displayCharacter><ns2:description>T 43.02%; A 29.91%; G 13.87%; C 12.83%</ns2:description><ns2:value>43.018867</ns2:value></ns2:annotationElement><ns2:annotationElement position="700"><ns2:displayCharacter>T</ns2:displayCharacter><ns2:description>T 44.62%; A 28.58%; G 14.43%; C 11.98%</ns2:description><ns2:value>44.622643</ns2:value></ns2:annotationElement><ns2:annotationElement position="701"><ns2:displayCharacter>T</ns2:displayCharacter><ns2:description>T 42.74%; A 30.19%; C 14.81%; G 11.89%</ns2:description><ns2:value>42.735847</ns2:value></ns2:annotationElement><ns2:annotationElement position="702"><ns2:displayCharacter>T</ns2:displayCharacter><ns2:description>T 43.68%; A 27.83%; G 14.91%; C 13.21%</ns2:description><ns2:value>43.679245</ns2:value></ns2:annotationElement><ns2:annotationElement position="703"><ns2:displayCharacter>T</ns2:displayCharacter><ns2:description>T 42.17%; A 28.96%; C 14.72%; G 13.77%</ns2:description><ns2:value>42.16981</ns2:value></ns2:annotationElement><ns2:annotationElement position="704"><ns2:displayCharacter>T</ns2:displayCharacter><ns2:description>T 47.26%; A 27.74%; G 14.06%; C 10.57%</ns2:description><ns2:value>47.264153</ns2:value></ns2:annotationElement><ns2:annotationElement position="705"><ns2:displayCharacter>T</ns2:displayCharacter><ns2:description>T 44.06%; A 31.60%; G 12.64%; C 11.32%</ns2:description><ns2:value>44.056602</ns2:value></ns2:annotationElement><ns2:annotationElement position="706"><ns2:displayCharacter>T</ns2:displayCharacter><ns2:description>T 44.62%; A 32.26%; G 11.42%; C 11.32%</ns2:description><ns2:value>44.622643</ns2:value></ns2:annotationElement><ns2:annotationElement position="707"><ns2:displayCharacter>T</ns2:displayCharacter><ns2:description>T 41.23%; A 35.09%; G 13.02%; C 10.28%</ns2:description><ns2:value>41.226414</ns2:value></ns2:annotationElement><ns2:annotationElement position="708"><ns2:displayCharacter>T</ns2:displayCharacter><ns2:description>T 45.00%; A 35.19%; C 11.42%; G 8.02%</ns2:description><ns2:value>45.0</ns2:value></ns2:annotationElement><ns2:annotationElement position="709"><ns2:displayCharacter>T</ns2:displayCharacter><ns2:description>T 46.51%; A 33.58%; C 10.38%; G 8.21%</ns2:description><ns2:value>46.509434</ns2:value></ns2:annotationElement><ns2:annotationElement position="710"><ns2:displayCharacter>T</ns2:displayCharacter><ns2:description>T 47.64%; A 28.58%; G 11.98%; C 10.47%</ns2:description><ns2:value>47.64151</ns2:value></ns2:annotationElement><ns2:annotationElement position="711"><ns2:displayCharacter>T</ns2:displayCharacter><ns2:description>T 40.28%; A 31.32%; C 15.09%; G 11.98%</ns2:description><ns2:value>40.28302</ns2:value></ns2:annotationElement><ns2:annotationElement position="712"><ns2:displayCharacter>T</ns2:displayCharacter><ns2:description>T 42.92%; A 30.75%; G 14.06%; C 10.94%</ns2:description><ns2:value>42.92453</ns2:value></ns2:annotationElement><ns2:annotationElement position="713"><ns2:displayCharacter>T</ns2:displayCharacter><ns2:description>T 42.74%; A 27.55%; C 14.91%; G 13.49%</ns2:description><ns2:value>42.735847</ns2:value></ns2:annotationElement><ns2:annotationElement position="714"><ns2:displayCharacter>T</ns2:displayCharacter><ns2:description>T 44.34%; A 28.02%; G 15.00%; C 11.32%</ns2:description><ns2:value>44.339622</ns2:value></ns2:annotationElement><ns2:annotationElement position="715"><ns2:displayCharacter>T</ns2:displayCharacter><ns2:description>T 42.36%; A 27.92%; G 14.43%; C 13.96%</ns2:description><ns2:value>42.35849</ns2:value></ns2:annotationElement><ns2:annotationElement position="716"><ns2:displayCharacter>T</ns2:displayCharacter><ns2:description>T 42.08%; A 31.79%; C 13.68%; G 11.13%</ns2:description><ns2:value>42.07547</ns2:value></ns2:annotationElement><ns2:annotationElement position="717"><ns2:displayCharacter>T</ns2:displayCharacter><ns2:description>T 43.02%; A 34.53%; C 10.57%; G 10.57%</ns2:description><ns2:value>43.018867</ns2:value></ns2:annotationElement><ns2:annotationElement position="718"><ns2:displayCharacter>T</ns2:displayCharacter><ns2:description>T 43.58%; A 34.43%; C 10.66%; G 9.91%</ns2:description><ns2:value>43.584908</ns2:value></ns2:annotationElement><ns2:annotationElement position="719"><ns2:displayCharacter>T</ns2:displayCharacter><ns2:description>T 47.74%; A 30.94%; C 9.91%; G 9.91%</ns2:description><ns2:value>47.735847</ns2:value></ns2:annotationElement><ns2:annotationElement position="720"><ns2:displayCharacter>T</ns2:displayCharacter><ns2:description>T 40.19%; A 36.70%; G 11.51%; C 9.81%</ns2:description><ns2:value>40.18868</ns2:value></ns2:annotationElement><ns2:annotationElement position="721"><ns2:displayCharacter>T</ns2:displayCharacter><ns2:description>T 45.38%; A 33.96%; C 9.43%; G 9.34%</ns2:description><ns2:value>45.377357</ns2:value></ns2:annotationElement><ns2:annotationElement position="722"><ns2:displayCharacter>T</ns2:displayCharacter><ns2:description>T 42.55%; A 33.30%; G 11.89%; C 10.28%</ns2:description><ns2:value>42.54717</ns2:value></ns2:annotationElement><ns2:annotationElement position="723"><ns2:displayCharacter>T</ns2:displayCharacter><ns2:description>T 44.34%; A 31.70%; G 12.26%; C 9.72%</ns2:description><ns2:value>44.339622</ns2:value></ns2:annotationElement><ns2:annotationElement position="724"><ns2:displayCharacter>T</ns2:displayCharacter><ns2:description>T 43.58%; A 29.43%; G 13.77%; C 11.23%</ns2:description><ns2:value>43.584908</ns2:value></ns2:annotationElement><ns2:annotationElement position="725"><ns2:displayCharacter>T</ns2:displayCharacter><ns2:description>T 42.36%; A 31.42%; G 13.02%; C 11.23%</ns2:description><ns2:value>42.35849</ns2:value></ns2:annotationElement><ns2:annotationElement position="726"><ns2:displayCharacter>T</ns2:displayCharacter><ns2:description>T 40.75%; A 33.02%; G 13.21%; C 11.04%</ns2:description><ns2:value>40.75472</ns2:value></ns2:annotationElement><ns2:annotationElement position="727"><ns2:displayCharacter>A</ns2:displayCharacter><ns2:description>A 38.68%; T 38.21%; C 10.85%; G 10.28%</ns2:description><ns2:value>38.679245</ns2:value></ns2:annotationElement><ns2:annotationElement position="728"><ns2:displayCharacter>T</ns2:displayCharacter><ns2:description>T 44.15%; A 34.15%; G 10.75%; C 8.96%</ns2:description><ns2:value>44.150944</ns2:value></ns2:annotationElement><ns2:annotationElement position="729"><ns2:displayCharacter>A</ns2:displayCharacter><ns2:description>A 40.19%; T 40.09%; C 9.25%; G 8.49%</ns2:description><ns2:value>40.18868</ns2:value></ns2:annotationElement><ns2:annotationElement position="730"><ns2:displayCharacter>A</ns2:displayCharacter><ns2:description>A 43.40%; T 39.34%; G 8.77%; C 6.42%</ns2:description><ns2:value>43.396225</ns2:value></ns2:annotationElement><ns2:annotationElement position="731"><ns2:displayCharacter>T</ns2:displayCharacter><ns2:description>T 45.19%; A 36.70%; G 9.06%; C 6.98%</ns2:description><ns2:value>45.18868</ns2:value></ns2:annotationElement><ns2:annotationElement position="732"><ns2:displayCharacter>T</ns2:displayCharacter><ns2:description>T 46.98%; A 33.96%; C 10.09%; G 6.79%</ns2:description><ns2:value>46.981133</ns2:value></ns2:annotationElement><ns2:annotationElement position="733"><ns2:displayCharacter>T</ns2:displayCharacter><ns2:description>T 43.11%; A 38.40%; G 8.77%; C 7.17%</ns2:description><ns2:value>43.11321</ns2:value></ns2:annotationElement><ns2:annotationElement position="734"><ns2:displayCharacter>T</ns2:displayCharacter><ns2:description>T 39.72%; A 36.70%; G 10.47%; C 10.09%</ns2:description><ns2:value>39.71698</ns2:value></ns2:annotationElement><ns2:annotationElement position="735"><ns2:displayCharacter>T</ns2:displayCharacter><ns2:description>T 43.11%; A 33.77%; G 11.13%; C 8.96%</ns2:description><ns2:value>43.11321</ns2:value></ns2:annotationElement><ns2:annotationElement position="736"><ns2:displayCharacter>T</ns2:displayCharacter><ns2:description>T 41.89%; A 36.13%; C 10.09%; G 8.87%</ns2:description><ns2:value>41.88679</ns2:value></ns2:annotationElement><ns2:annotationElement position="737"><ns2:displayCharacter>T</ns2:displayCharacter><ns2:description>T 41.32%; A 35.85%; G 10.09%; C 8.49%</ns2:description><ns2:value>41.320755</ns2:value></ns2:annotationElement><ns2:annotationElement position="738"><ns2:displayCharacter>A</ns2:displayCharacter><ns2:description>A 40.09%; T 36.32%; C 8.58%; G 7.74%</ns2:description><ns2:value>40.09434</ns2:value></ns2:annotationElement><ns2:annotationElement position="739"><ns2:displayCharacter>T</ns2:displayCharacter><ns2:description>T 34.34%; A 32.17%; C 8.40%; G 8.40%</ns2:description><ns2:value>34.339622</ns2:value></ns2:annotationElement><ns2:annotationElement position="740"><ns2:displayCharacter>A</ns2:displayCharacter><ns2:description>A 31.04%; T 29.25%; C 6.42%; G 6.42%</ns2:description><ns2:value>31.037735</ns2:value></ns2:annotationElement><ns2:annotationElement position="741"><ns2:displayCharacter>T</ns2:displayCharacter><ns2:description>T 27.17%; A 26.04%; G 6.23%; C 5.57%</ns2:description><ns2:value>27.169811</ns2:value></ns2:annotationElement><ns2:annotationElement position="742"><ns2:displayCharacter>T</ns2:displayCharacter><ns2:description>T 27.08%; A 21.04%; C 7.26%; G 5.00%</ns2:description><ns2:value>27.075472</ns2:value></ns2:annotationElement><ns2:annotationElement position="743"><ns2:displayCharacter>T</ns2:displayCharacter><ns2:description>T 24.53%; A 21.60%; G 7.74%; C 5.38%</ns2:description><ns2:value>24.528301</ns2:value></ns2:annotationElement><ns2:annotationElement position="744"><ns2:displayCharacter>T</ns2:displayCharacter><ns2:description>T 25.75%; A 22.17%; C 6.13%; G 4.25%</ns2:description><ns2:value>25.754717</ns2:value></ns2:annotationElement><ns2:annotationElement position="745"><ns2:displayCharacter>A</ns2:displayCharacter><ns2:description>A 22.83%; T 21.79%; G 6.98%; C 6.04%</ns2:description><ns2:value>22.830189</ns2:value></ns2:annotationElement><ns2:annotationElement position="746"><ns2:displayCharacter>T</ns2:displayCharacter><ns2:description>T 22.64%; A 21.23%; G 6.98%; C 6.04%</ns2:description><ns2:value>22.64151</ns2:value></ns2:annotationElement><ns2:annotationElement position="747"><ns2:displayCharacter>T</ns2:displayCharacter><ns2:description>T 22.92%; A 18.02%; C 7.45%; G 6.70%</ns2:description><ns2:value>22.924528</ns2:value></ns2:annotationElement><ns2:annotationElement position="748"><ns2:displayCharacter>T</ns2:displayCharacter><ns2:description>T 23.21%; A 19.15%; C 5.94%; G 2.83%</ns2:description><ns2:value>23.207546</ns2:value></ns2:annotationElement><ns2:annotationElement position="749"><ns2:displayCharacter>T</ns2:displayCharacter><ns2:description>T 18.11%; A 15.94%; G 4.43%; C 3.68%</ns2:description><ns2:value>18.113207</ns2:value></ns2:annotationElement><ns2:annotationElement position="750"><ns2:displayCharacter>T</ns2:displayCharacter><ns2:description>T 13.87%; A 10.47%; C 2.92%; G 2.92%</ns2:description><ns2:value>13.867925</ns2:value></ns2:annotationElement><ns2:annotationElement position="751"><ns2:displayCharacter>T</ns2:displayCharacter><ns2:description>T 10.75%; A 8.21%; G 2.55%; C 2.26%</ns2:description><ns2:value>10.754717</ns2:value></ns2:annotationElement><ns2:annotationElement position="752"><ns2:displayCharacter>T</ns2:displayCharacter><ns2:description>T 10.00%; A 6.79%; G 2.17%; C 1.89%</ns2:description><ns2:value>10.0</ns2:value></ns2:annotationElement><ns2:annotationElement position="753"><ns2:displayCharacter>A</ns2:displayCharacter><ns2:description>A 8.02%; T 7.55%; G 2.36%; C 1.98%</ns2:description><ns2:value>8.0188675</ns2:value></ns2:annotationElement><ns2:annotationElement position="754"><ns2:displayCharacter>A</ns2:displayCharacter><ns2:description>A 8.40%; T 6.89%; G 2.17%; C 1.98%</ns2:description><ns2:value>8.396227</ns2:value></ns2:annotationElement><ns2:annotationElement position="755"><ns2:displayCharacter>T</ns2:displayCharacter><ns2:description>T 8.21%; A 5.75%; C 3.11%; G 2.17%</ns2:description><ns2:value>8.207547</ns2:value></ns2:annotationElement><ns2:annotationElement position="756"><ns2:displayCharacter>T</ns2:displayCharacter><ns2:description>T 7.74%; A 7.36%; G 2.36%; C 1.60%</ns2:description><ns2:value>7.735849</ns2:value></ns2:annotationElement><ns2:annotationElement position="757"><ns2:displayCharacter>T</ns2:displayCharacter><ns2:description>T 8.02%; A 5.75%; C 2.55%; G 2.08%</ns2:description><ns2:value>8.0188675</ns2:value></ns2:annotationElement><ns2:annotationElement position="758"><ns2:displayCharacter>T</ns2:displayCharacter><ns2:description>T 7.74%; A 6.42%; G 1.98%; C 1.32%</ns2:description><ns2:value>7.735849</ns2:value></ns2:annotationElement><ns2:annotationElement position="759"><ns2:displayCharacter>T</ns2:displayCharacter><ns2:description>T 6.13%; A 4.91%; G 3.11%; C 1.98%</ns2:description><ns2:value>6.1320753</ns2:value></ns2:annotationElement><ns2:annotationElement position="760"><ns2:displayCharacter>T</ns2:displayCharacter><ns2:description>T 6.79%; A 4.06%; C 2.17%; G 1.51%</ns2:description><ns2:value>6.792453</ns2:value></ns2:annotationElement><ns2:annotationElement position="761"><ns2:displayCharacter>T</ns2:displayCharacter><ns2:description>T 6.42%; A 3.40%; G 2.08%; C 1.51%</ns2:description><ns2:value>6.4150944</ns2:value></ns2:annotationElement><ns2:annotationElement position="762"><ns2:displayCharacter>T</ns2:displayCharacter><ns2:description>T 5.85%; A 4.06%; C 1.98%; G 1.42%</ns2:description><ns2:value>5.8490567</ns2:value></ns2:annotationElement><ns2:annotationElement position="763"><ns2:displayCharacter>T</ns2:displayCharacter><ns2:description>T 4.91%; A 4.15%; C 2.08%; G 1.98%</ns2:description><ns2:value>4.90566</ns2:value></ns2:annotationElement><ns2:annotationElement position="764"><ns2:displayCharacter>T</ns2:displayCharacter><ns2:description>T 6.60%; A 3.40%; G 1.70%; C 1.42%</ns2:description><ns2:value>6.6037736</ns2:value></ns2:annotationElement><ns2:annotationElement position="765"><ns2:displayCharacter>T</ns2:displayCharacter><ns2:description>T 7.36%; A 3.49%; C 1.32%; G 0.94%</ns2:description><ns2:value>7.3584905</ns2:value></ns2:annotationElement><ns2:annotationElement position="766"><ns2:displayCharacter>T</ns2:displayCharacter><ns2:description>T 6.13%; A 3.40%; G 1.89%; C 1.70%</ns2:description><ns2:value>6.1320753</ns2:value></ns2:annotationElement><ns2:annotationElement position="767"><ns2:displayCharacter>T</ns2:displayCharacter><ns2:description>T 4.91%; A 4.25%; C 2.74%; G 1.23%</ns2:description><ns2:value>4.90566</ns2:value></ns2:annotationElement><ns2:annotationElement position="768"><ns2:displayCharacter>T</ns2:displayCharacter><ns2:description>T 5.38%; A 4.43%; G 1.98%; C 1.32%</ns2:description><ns2:value>5.3773584</ns2:value></ns2:annotationElement><ns2:annotationElement position="769"><ns2:displayCharacter>T</ns2:displayCharacter><ns2:description>T 5.28%; A 3.58%; C 2.36%; G 1.79%</ns2:description><ns2:value>5.283019</ns2:value></ns2:annotationElement><ns2:annotationElement position="770"><ns2:displayCharacter>T</ns2:displayCharacter><ns2:description>T 5.66%; A 3.58%; C 1.89%; G 1.89%</ns2:description><ns2:value>5.6603775</ns2:value></ns2:annotationElement><ns2:annotationElement position="771"><ns2:displayCharacter>T</ns2:displayCharacter><ns2:description>T 6.79%; A 3.02%; G 1.70%; C 1.51%</ns2:description><ns2:value>6.792453</ns2:value></ns2:annotationElement><ns2:annotationElement position="772"><ns2:displayCharacter>T</ns2:displayCharacter><ns2:description>T 5.75%; A 3.87%; C 1.79%; G 1.60%</ns2:description><ns2:value>5.754717</ns2:value></ns2:annotationElement><ns2:annotationElement position="773"><ns2:displayCharacter>T</ns2:displayCharacter><ns2:description>T 5.57%; A 3.68%; G 2.26%; C 1.51%</ns2:description><ns2:value>5.5660377</ns2:value></ns2:annotationElement><ns2:annotationElement position="774"><ns2:displayCharacter>T</ns2:displayCharacter><ns2:description>T 5.75%; A 3.49%; C 2.17%; G 1.51%</ns2:description><ns2:value>5.754717</ns2:value></ns2:annotationElement><ns2:annotationElement position="775"><ns2:displayCharacter>T</ns2:displayCharacter><ns2:description>T 4.91%; A 4.53%; C 1.79%; G 1.70%</ns2:description><ns2:value>4.90566</ns2:value></ns2:annotationElement><ns2:annotationElement position="776"><ns2:displayCharacter>T</ns2:displayCharacter><ns2:description>T 5.47%; A 3.77%; C 1.98%; G 1.70%</ns2:description><ns2:value>5.4716983</ns2:value></ns2:annotationElement><ns2:annotationElement position="777"><ns2:displayCharacter>T</ns2:displayCharacter><ns2:description>T 5.85%; A 4.06%; G 1.79%; C 1.23%</ns2:description><ns2:value>5.8490567</ns2:value></ns2:annotationElement><ns2:annotationElement position="778"><ns2:displayCharacter>T</ns2:displayCharacter><ns2:description>T 4.62%; A 4.15%; C 2.17%; G 1.98%</ns2:description><ns2:value>4.6226416</ns2:value></ns2:annotationElement><ns2:annotationElement position="779"><ns2:displayCharacter>T</ns2:displayCharacter><ns2:description>T 5.66%; A 3.40%; C 1.98%; G 1.79%</ns2:description><ns2:value>5.6603775</ns2:value></ns2:annotationElement><ns2:annotationElement position="780"><ns2:displayCharacter>T</ns2:displayCharacter><ns2:description>T 5.75%; A 4.62%; G 1.42%; C 0.94%</ns2:description><ns2:value>5.754717</ns2:value></ns2:annotationElement><ns2:annotationElement position="781"><ns2:displayCharacter>T</ns2:displayCharacter><ns2:description>T 7.26%; A 3.11%; C 1.51%; G 0.85%</ns2:description><ns2:value>7.264151</ns2:value></ns2:annotationElement><ns2:annotationElement position="782"><ns2:displayCharacter>T</ns2:displayCharacter><ns2:description>T 5.00%; A 4.53%; C 1.60%; G 1.60%</ns2:description><ns2:value>5.0</ns2:value></ns2:annotationElement><ns2:annotationElement position="783"><ns2:displayCharacter>T</ns2:displayCharacter><ns2:description>T 5.47%; A 4.34%; C 1.79%; G 1.13%</ns2:description><ns2:value>5.4716983</ns2:value></ns2:annotationElement><ns2:annotationElement position="784"><ns2:displayCharacter>T</ns2:displayCharacter><ns2:description>T 5.28%; A 3.68%; G 2.08%; C 1.70%</ns2:description><ns2:value>5.283019</ns2:value></ns2:annotationElement><ns2:annotationElement position="785"><ns2:displayCharacter>T</ns2:displayCharacter><ns2:description>T 5.66%; A 3.30%; C 1.89%; G 1.89%</ns2:description><ns2:value>5.6603775</ns2:value></ns2:annotationElement><ns2:annotationElement position="786"><ns2:displayCharacter>T</ns2:displayCharacter><ns2:description>T 5.09%; A 4.81%; G 1.79%; C 1.04%</ns2:description><ns2:value>5.09434</ns2:value></ns2:annotationElement><ns2:annotationElement position="787"><ns2:displayCharacter>T</ns2:displayCharacter><ns2:description>T 4.81%; A 3.77%; C 2.17%; G 1.98%</ns2:description><ns2:value>4.811321</ns2:value></ns2:annotationElement><ns2:annotationElement position="788"><ns2:displayCharacter>A</ns2:displayCharacter><ns2:description>A 5.09%; T 4.72%; G 1.60%; C 1.32%</ns2:description><ns2:value>5.09434</ns2:value></ns2:annotationElement><ns2:annotationElement position="789"><ns2:displayCharacter>T</ns2:displayCharacter><ns2:description>T 5.47%; A 4.91%; C 1.23%; G 1.13%</ns2:description><ns2:value>5.4716983</ns2:value></ns2:annotationElement><ns2:annotationElement position="790"><ns2:displayCharacter>T</ns2:displayCharacter><ns2:description>T 5.66%; A 4.25%; G 1.51%; C 1.23%</ns2:description><ns2:value>5.6603775</ns2:value></ns2:annotationElement><ns2:annotationElement position="791"><ns2:displayCharacter>T</ns2:displayCharacter><ns2:description>T 6.42%; A 4.43%; C 1.32%; G 0.47%</ns2:description><ns2:value>6.4150944</ns2:value></ns2:annotationElement><ns2:annotationElement position="792"><ns2:displayCharacter>T</ns2:displayCharacter><ns2:description>T 5.38%; A 4.34%; C 1.70%; G 1.23%</ns2:description><ns2:value>5.3773584</ns2:value></ns2:annotationElement><ns2:annotationElement position="793"><ns2:displayCharacter>T</ns2:displayCharacter><ns2:description>T 5.66%; A 4.53%; C 1.23%; G 1.23%</ns2:description><ns2:value>5.6603775</ns2:value></ns2:annotationElement><ns2:annotationElement position="794"><ns2:displayCharacter>A</ns2:displayCharacter><ns2:description>A 4.72%; T 4.53%; C 1.70%; G 1.70%</ns2:description><ns2:value>4.716981</ns2:value></ns2:annotationElement><ns2:annotationElement position="795"><ns2:displayCharacter>T</ns2:displayCharacter><ns2:description>T 5.28%; A 4.81%; G 1.42%; C 1.13%</ns2:description><ns2:value>5.283019</ns2:value></ns2:annotationElement><ns2:annotationElement position="796"><ns2:displayCharacter>A</ns2:displayCharacter><ns2:description>A 5.66%; T 4.72%; G 1.23%; C 1.04%</ns2:description><ns2:value>5.6603775</ns2:value></ns2:annotationElement><ns2:annotationElement position="797"><ns2:displayCharacter>T</ns2:displayCharacter><ns2:description>T 5.19%; A 4.62%; G 1.42%; C 1.23%</ns2:description><ns2:value>5.188679</ns2:value></ns2:annotationElement><ns2:annotationElement position="798"><ns2:displayCharacter>A</ns2:displayCharacter><ns2:description>A 5.57%; T 4.25%; G 1.32%; C 0.85%</ns2:description><ns2:value>5.5660377</ns2:value></ns2:annotationElement><ns2:annotationElement position="799"><ns2:displayCharacter>T</ns2:displayCharacter><ns2:description>T 5.28%; A 3.49%; C 1.13%; G 0.85%</ns2:description><ns2:value>5.283019</ns2:value></ns2:annotationElement><ns2:annotationElement position="800"><ns2:displayCharacter>T</ns2:displayCharacter><ns2:description>T 3.49%; A 3.21%; C 1.04%; G 0.47%</ns2:description><ns2:value>3.490566</ns2:value></ns2:annotationElement><ns2:annotationElement position="801"><ns2:displayCharacter>A</ns2:displayCharacter><ns2:description>A 2.92%; T 2.83%; C 0.47%; G 0.38%</ns2:description><ns2:value>2.9245284</ns2:value></ns2:annotationElement><ns2:annotationElement position="802"><ns2:displayCharacter>T</ns2:displayCharacter><ns2:description>T 2.92%; A 2.17%; G 0.66%; C 0.38%</ns2:description><ns2:value>2.9245284</ns2:value></ns2:annotationElement><ns2:annotationElement position="803"><ns2:displayCharacter>A</ns2:displayCharacter><ns2:description>A 2.36%; T 2.17%; C 0.85%; G 0.47%</ns2:description><ns2:value>2.3584905</ns2:value></ns2:annotationElement><ns2:annotationElement position="804"><ns2:displayCharacter>A</ns2:displayCharacter><ns2:description>A 2.55%; T 1.98%; G 0.75%; C 0.57%</ns2:description><ns2:value>2.54717</ns2:value></ns2:annotationElement><ns2:annotationElement position="805"><ns2:displayCharacter>T</ns2:displayCharacter><ns2:description>T 3.11%; A 1.60%; G 0.57%; C 0.38%</ns2:description><ns2:value>3.1132076</ns2:value></ns2:annotationElement><ns2:annotationElement position="806"><ns2:displayCharacter>T</ns2:displayCharacter><ns2:description>T 2.74%; A 1.98%; G 0.57%; C 0.38%</ns2:description><ns2:value>2.7358491</ns2:value></ns2:annotationElement><ns2:annotationElement position="807"><ns2:displayCharacter>A</ns2:displayCharacter><ns2:description>A 2.83%; T 1.89%; C 0.38%; G 0.38%</ns2:description><ns2:value>2.8301888</ns2:value></ns2:annotationElement><ns2:annotationElement position="808"><ns2:displayCharacter>T</ns2:displayCharacter><ns2:description>T 1.79%; A 1.70%; C 0.66%; G 0.57%</ns2:description><ns2:value>1.7924528</ns2:value></ns2:annotationElement><ns2:annotationElement position="809"><ns2:displayCharacter>A</ns2:displayCharacter><ns2:description>A 1.51%; T 1.32%; C 0.57%; G 0.28%</ns2:description><ns2:value>1.509434</ns2:value></ns2:annotationElement><ns2:annotationElement position="810"><ns2:displayCharacter>T</ns2:displayCharacter><ns2:description>T 1.04%; A 0.85%; G 0.28%</ns2:description><ns2:value>1.0377358</ns2:value></ns2:annotationElement><ns2:annotationElement position="811"><ns2:displayCharacter>A</ns2:displayCharacter><ns2:description>A 0.38%; T 0.28%; C 0.19%; G 0.19%</ns2:description><ns2:value>0.3773585</ns2:value></ns2:annotationElement><ns2:annotationElement position="812"><ns2:displayCharacter>T</ns2:displayCharacter><ns2:description>T 0.38%; C 0.28%; A 0.19%</ns2:description><ns2:value>0.3773585</ns2:value></ns2:annotationElement><ns2:annotationElement position="813"><ns2:displayCharacter>+</ns2:displayCharacter><ns2:description>A 0.28%; T 0.28%; G 0.09%</ns2:description><ns2:value>0.28301886</ns2:value></ns2:annotationElement><ns2:annotationElement position="814"><ns2:displayCharacter>+</ns2:displayCharacter><ns2:description>C 0.28%; T 0.28%; A 0.09%</ns2:description><ns2:value>0.28301886</ns2:value></ns2:annotationElement><ns2:annotationElement position="815"><ns2:displayCharacter>+</ns2:displayCharacter><ns2:description>A 0.19%; G 0.19%; T 0.19%; C 0.09%</ns2:description><ns2:value>0.18867925</ns2:value></ns2:annotationElement><ns2:annotationElement position="816"><ns2:displayCharacter>A</ns2:displayCharacter><ns2:description>A 0.38%; C 0.09%; G 0.09%; T 0.09%</ns2:description><ns2:value>0.3773585</ns2:value></ns2:annotationElement><ns2:annotationElement position="817"><ns2:displayCharacter>T</ns2:displayCharacter><ns2:description>T 0.38%; A 0.19%</ns2:description><ns2:value>0.3773585</ns2:value></ns2:annotationElement><ns2:annotationElement position="818"><ns2:displayCharacter>+</ns2:displayCharacter><ns2:description>A 0.19%; T 0.19%; G 0.09%</ns2:description><ns2:value>0.18867925</ns2:value></ns2:annotationElement><ns2:annotationElement position="819"><ns2:displayCharacter>A</ns2:displayCharacter><ns2:description>A 0.19%; G 0.09%; T 0.09%</ns2:description><ns2:value>0.18867925</ns2:value></ns2:annotationElement><ns2:annotationElement position="820"><ns2:displayCharacter>T</ns2:displayCharacter><ns2:description>T 0.28%</ns2:description><ns2:value>0.28301886</ns2:value></ns2:annotationElement><ns2:annotationElement position="821"><ns2:displayCharacter>+</ns2:displayCharacter><ns2:description>A 0.09%; T 0.09%</ns2:description><ns2:value>0.094339624</ns2:value></ns2:annotationElement><ns2:annotationElement position="822"><ns2:displayCharacter>+</ns2:displayCharacter><ns2:description>A 0.09%; G 0.09%</ns2:description><ns2:value>0.094339624</ns2:value></ns2:annotationElement><ns2:annotationElement position="823"><ns2:displayCharacter>+</ns2:displayCharacter><ns2:description>A 0.09%; G 0.09%</ns2:description><ns2:value>0.094339624</ns2:value></ns2:annotationElement><ns2:annotationElement position="824"><ns2:displayCharacter>A</ns2:displayCharacter><ns2:description>A 0.19%</ns2:description><ns2:value>0.18867925</ns2:value></ns2:annotationElement><ns2:annotationElement position="825"><ns2:displayCharacter>+</ns2:displayCharacter><ns2:description>A 0.09%; T 0.09%</ns2:description><ns2:value>0.094339624</ns2:value></ns2:annotationElement><ns2:annotationElement position="826"><ns2:displayCharacter>+</ns2:displayCharacter><ns2:description>A 0.09%; T 0.09%</ns2:description><ns2:value>0.094339624</ns2:value></ns2:annotationElement><ns2:annotationElement position="827"><ns2:displayCharacter>+</ns2:displayCharacter><ns2:description>G 0.09%; T 0.09%</ns2:description><ns2:value>0.094339624</ns2:value></ns2:annotationElement><ns2:annotationElement position="828"><ns2:displayCharacter>+</ns2:displayCharacter><ns2:description>A 0.09%; T 0.09%</ns2:description><ns2:value>0.094339624</ns2:value></ns2:annotationElement><ns2:annotationElement position="829"><ns2:displayCharacter>+</ns2:displayCharacter><ns2:description>A 0.09%; C 0.09%</ns2:description><ns2:value>0.094339624</ns2:value></ns2:annotationElement><ns2:annotationElement position="830"><ns2:displayCharacter>G</ns2:displayCharacter><ns2:description>G 0.09%</ns2:description><ns2:value>0.094339624</ns2:value></ns2:annotationElement><ns2:annotationElement position="831"><ns2:displayCharacter>T</ns2:displayCharacter><ns2:description>T 0.09%</ns2:description><ns2:value>0.094339624</ns2:value></ns2:annotationElement><ns2:annotationElement position="832"><ns2:displayCharacter>A</ns2:displayCharacter><ns2:description>A 0.09%</ns2:description><ns2:value>0.094339624</ns2:value></ns2:annotationElement><ns2:annotationElement position="833"><ns2:displayCharacter>T</ns2:displayCharacter><ns2:description>T 0.09%</ns2:description><ns2:value>0.094339624</ns2:value></ns2:annotationElement><ns2:annotationElement position="834"><ns2:displayCharacter>T</ns2:displayCharacter><ns2:description>T 0.09%</ns2:description><ns2:value>0.094339624</ns2:value></ns2:annotationElement><ns2:annotationElement position="835"><ns2:displayCharacter>A</ns2:displayCharacter><ns2:description>A 0.09%</ns2:description><ns2:value>0.094339624</ns2:value></ns2:annotationElement><ns2:annotationElement position="836"><ns2:displayCharacter>T</ns2:displayCharacter><ns2:description>T 0.09%</ns2:description><ns2:value>0.094339624</ns2:value></ns2:annotationElement><ns2:annotationElement position="837"><ns2:displayCharacter>C</ns2:displayCharacter><ns2:description>C 0.09%</ns2:description><ns2:value>0.094339624</ns2:value></ns2:annotationElement><ns2:annotationElement position="838"><ns2:displayCharacter>A</ns2:displayCharacter><ns2:description>A 0.09%</ns2:description><ns2:value>0.094339624</ns2:value></ns2:annotationElement><ns2:annotationElement position="839"><ns2:displayCharacter>A</ns2:displayCharacter><ns2:description>A 0.09%</ns2:description><ns2:value>0.094339624</ns2:value></ns2:annotationElement><ns2:annotationElement position="840"><ns2:displayCharacter>A</ns2:displayCharacter><ns2:description>A 0.09%</ns2:description><ns2:value>0.094339624</ns2:value></ns2:annotationElement><ns2:annotationElement position="841"><ns2:displayCharacter>C</ns2:displayCharacter><ns2:description>C 0.09%</ns2:description><ns2:value>0.094339624</ns2:value></ns2:annotationElement><ns2:annotationElement position="842"><ns2:displayCharacter>C</ns2:displayCharacter><ns2:description>C 0.09%</ns2:description><ns2:value>0.094339624</ns2:value></ns2:annotationElement><ns2:annotationElement position="843"><ns2:displayCharacter>A</ns2:displayCharacter><ns2:description>A 0.09%</ns2:description><ns2:value>0.094339624</ns2:value></ns2:annotationElement><ns2:annotationElement position="844"><ns2:displayCharacter>A</ns2:displayCharacter><ns2:description>A 0.09%</ns2:description><ns2:value>0.094339624</ns2:value></ns2:annotationElement><ns2:annotationElement position="845"><ns2:displayCharacter>T</ns2:displayCharacter><ns2:description>T 0.09%</ns2:description><ns2:value>0.094339624</ns2:value></ns2:annotationElement><ns2:annotationElement position="846"><ns2:displayCharacter>C</ns2:displayCharacter><ns2:description>C 0.09%</ns2:description><ns2:value>0.094339624</ns2:value></ns2:annotationElement><ns2:annotationElement position="847"><ns2:displayCharacter>C</ns2:displayCharacter><ns2:description>C 0.09%</ns2:description><ns2:value>0.094339624</ns2:value></ns2:annotationElement><ns2:annotationElement position="848"><ns2:displayCharacter>C</ns2:displayCharacter><ns2:description>C 0.09%</ns2:description><ns2:value>0.094339624</ns2:value></ns2:annotationElement><ns2:annotationElement position="849"><ns2:displayCharacter>C</ns2:displayCharacter><ns2:description>C 0.09%</ns2:description><ns2:value>0.094339624</ns2:value></ns2:annotationElement><ns2:annotationElement position="850"><ns2:displayCharacter>A</ns2:displayCharacter><ns2:description>A 0.09%</ns2:description><ns2:value>0.094339624</ns2:value></ns2:annotationElement><ns2:annotationElement position="851"><ns2:displayCharacter>T</ns2:displayCharacter><ns2:description>T 0.09%</ns2:description><ns2:value>0.094339624</ns2:value></ns2:annotationElement><ns2:annotationElement position="852"><ns2:displayCharacter>C</ns2:displayCharacter><ns2:description>C 0.09%</ns2:description><ns2:value>0.094339624</ns2:value></ns2:annotationElement><ns2:annotationElement position="853"><ns2:displayCharacter>A</ns2:displayCharacter><ns2:description>A 0.09%</ns2:description><ns2:value>0.094339624</ns2:value></ns2:annotationElement><ns2:annotationElement position="854"><ns2:displayCharacter>A</ns2:displayCharacter><ns2:description>A 0.09%</ns2:description><ns2:value>0.094339624</ns2:value></ns2:annotationElement><ns2:annotationElement position="855"><ns2:displayCharacter>T</ns2:displayCharacter><ns2:description>T 0.09%</ns2:description><ns2:value>0.094339624</ns2:value></ns2:annotationElement><ns2:annotationElement position="856"><ns2:displayCharacter>T</ns2:displayCharacter><ns2:description>T 0.09%</ns2:description><ns2:value>0.094339624</ns2:value></ns2:annotationElement><ns2:annotationElement position="857"><ns2:displayCharacter>G</ns2:displayCharacter><ns2:description>G 0.09%</ns2:description><ns2:value>0.094339624</ns2:value></ns2:annotationElement><ns2:label>Consensus</ns2:label><ns2:description>% Identidad</ns2:description></ns2:Annotation></ns2:SequenceSet></ns3:vamsasModel><ns3:JSeq colour="-1" start="1" end="722" id="sq1"><ns3:features begin="676" end="695" type="CCGTGCACAATTAGGGGTTG" description="Search Results" featureGroup="B1C" score="0.0"/><ns3:features begin="696" end="717" type="GTGTAATATAGTGGGCCGCGCA" description="Search Results" featureGroup="LB" score="0.0"/><ns3:features begin="605" end="623" type="TGCGAAAACCGAAAAATGG" description="Search Results" featureGroup="F2" score="0.0"/><ns3:features begin="621" end="640" type="TGGCATACAGAAACCCCGTT" description="Search Results" featureGroup="crRNA_kDNA" score="0.0"/></ns3:JSeq><ns3:JSeq colour="-1" start="1" end="774" id="sq3"><ns3:features begin="728" end="747" type="CCGTGCACAATTAGGGGTTG" description="Search Results" featureGroup="B1C" score="0.0"/><ns3:features begin="748" end="769" type="GTGTAATATAGTGGGCCGCGCA" description="Search Results" featureGroup="LB" score="0.0"/><ns3:features begin="673" end="692" type="TGGCATACAGAAACCCCGTT" description="Search Results" featureGroup="crRNA_kDNA" score="0.0"/></ns3:JSeq><ns3:JSeq colour="-1" start="1" end="574" id="sq5"><ns3:features begin="528" end="547" type="CCGTGCACAATTAGGGGTTG" description="Search Results" featureGroup="B1C" score="0.0"/><ns3:features begin="548" end="569" type="GTGTAATATAGTGGGCCGCGCA" description="Search Results" featureGroup="LB" score="0.0"/></ns3:JSeq><ns3:JSeq colour="-1" start="1" end="749" id="sq7"><ns3:features begin="703" end="722" type="CCGTGCACAATTAGGGGTTG" description="Search Results" featureGroup="B1C" score="0.0"/><ns3:features begin="648" end="667" type="TGGCATACAGAAACCCCGTT" description="Search Results" featureGroup="crRNA_kDNA" score="0.0"/></ns3:JSeq><ns3:JSeq colour="-1" start="1" end="528" id="sq9"><ns3:features begin="303" end="322" type="CCGTGCACAATTAGGGGTTG" description="Search Results" featureGroup="B1C" score="0.0"/><ns3:features begin="248" end="267" type="TGGCATACAGAAACCCCGTT" description="Search Results" featureGroup="crRNA_kDNA" score="0.0"/></ns3:JSeq><ns3:JSeq colour="-1" start="1" end="739" id="sq11"><ns3:features begin="79" end="96" type="AATCGTACTCCCCGACAT" description="Search Results" featureGroup="F3" score="0.0"/><ns3:features begin="188" end="207" type="CCGTGCACAATTAGGGGTTG" description="Search Results" featureGroup="B1C" score="0.0"/><ns3:features begin="79" end="96" type="F3" description="" featureGroup="Jalview" score="0.0"/><ns3:features begin="208" end="229" type="GTGTAATATAGTGGGCCGCGCA" description="Search Results" featureGroup="LB" score="0.0"/><ns3:features begin="133" end="152" type="TGGCATACAGAAACCCCGTT" description="Search Results" featureGroup="crRNA_kDNA" score="0.0"/></ns3:JSeq><ns3:JSeq colour="-1" start="1" end="752" id="sq13"><ns3:features begin="188" end="207" type="CCGTGCACAATTAGGGGTTG" description="Search Results" featureGroup="B1C" score="0.0"/><ns3:features begin="208" end="229" type="GTGTAATATAGTGGGCCGCGCA" description="Search Results" featureGroup="LB" score="0.0"/><ns3:features begin="133" end="152" type="TGGCATACAGAAACCCCGTT" description="Search Results" featureGroup="crRNA_kDNA" score="0.0"/></ns3:JSeq><ns3:JSeq colour="-1" start="1" end="749" id="sq15"><ns3:features begin="188" end="207" type="CCGTGCACAATTAGGGGTTG" description="Search Results" featureGroup="B1C" score="0.0"/><ns3:features begin="208" end="229" type="GTGTAATATAGTGGGCCGCGCA" description="Search Results" featureGroup="LB" score="0.0"/><ns3:features begin="133" end="152" type="TGGCATACAGAAACCCCGTT" description="Search Results" featureGroup="crRNA_kDNA" score="0.0"/></ns3:JSeq><ns3:JSeq colour="-1" start="1" end="749" id="sq17"><ns3:features begin="79" end="96" type="AATCGTACTCCCCGACAT" description="Search Results" featureGroup="F3" score="0.0"/><ns3:features begin="163" end="184" type="CCAAAATTCGCGTTTTTTGGCC" description="Search Results" featureGroup="F1" score="0.0"/><ns3:features begin="188" end="207" type="CCGTGCACAATTAGGGGTTG" description="Search Results" featureGroup="B1C" score="0.0"/><ns3:features begin="79" end="96" type="F3" description="" featureGroup="Jalview" score="0.0"/><ns3:features begin="208" end="229" type="GTGTAATATAGTGGGCCGCGCA" description="Search Results" featureGroup="LB" score="0.0"/><ns3:features begin="133" end="152" type="TGGCATACAGAAACCCCGTT" description="Search Results" featureGroup="crRNA_kDNA" score="0.0"/></ns3:JSeq><ns3:JSeq colour="-1" start="1" end="749" id="sq19"><ns3:features begin="188" end="207" type="CCGTGCACAATTAGGGGTTG" description="Search Results" featureGroup="B1C" score="0.0"/><ns3:features begin="208" end="229" type="GTGTAATATAGTGGGCCGCGCA" description="Search Results" featureGroup="LB" score="0.0"/><ns3:features begin="133" end="152" type="TGGCATACAGAAACCCCGTT" description="Search Results" featureGroup="crRNA_kDNA" score="0.0"/></ns3:JSeq><ns3:JSeq colour="-1" start="1" end="759" id="sq21"><ns3:features begin="188" end="207" type="CCGTGCACAATTAGGGGTTG" description="Search Results" featureGroup="B1C" score="0.0"/><ns3:features begin="208" end="229" type="GTGTAATATAGTGGGCCGCGCA" description="Search Results" featureGroup="LB" score="0.0"/><ns3:features begin="133" end="152" type="TGGCATACAGAAACCCCGTT" description="Search Results" featureGroup="crRNA_kDNA" score="0.0"/></ns3:JSeq><ns3:JSeq colour="-1" start="1" end="750" id="sq23"><ns3:features begin="141" end="162" type="AGAAACCCCGTTCAAAAATCCC" description="Search Results" featureGroup="RevCom_LF" score="0.0"/><ns3:features begin="163" end="184" type="CCAAAATTCGCGTTTTTTGGCC" description="Search Results" featureGroup="F1" score="0.0"/><ns3:features begin="188" end="207" type="CCGTGCACAATTAGGGGTTG" description="Search Results" featureGroup="B1C" score="0.0"/><ns3:features begin="79" end="96" type="F3" description="" featureGroup="Jalview" score="0.0"/><ns3:features begin="79" end="96" type="F3" description="Search Results" featureGroup="AATCGTACTCCCCGACAT" score="0.0"/><ns3:features begin="208" end="229" type="GTGTAATATAGTGGGCCGCGCA" description="Search Results" featureGroup="LB" score="0.0"/><ns3:features begin="133" end="152" type="TGGCATACAGAAACCCCGTT" description="Search Results" featureGroup="crRNA_kDNA" score="0.0"/></ns3:JSeq><ns3:JSeq colour="-1" start="1" end="730" id="sq25"><ns3:features begin="188" end="207" type="CCGTGCACAATTAGGGGTTG" description="Search Results" featureGroup="B1C" score="0.0"/><ns3:features begin="208" end="229" type="GTGTAATATAGTGGGCCGCGCA" description="Search Results" featureGroup="LB" score="0.0"/><ns3:features begin="133" end="152" type="TGGCATACAGAAACCCCGTT" description="Search Results" featureGroup="crRNA_kDNA" score="0.0"/></ns3:JSeq><ns3:JSeq colour="-1" start="1" end="741" id="sq27"><ns3:features begin="188" end="207" type="CCGTGCACAATTAGGGGTTG" description="Search Results" featureGroup="B1C" score="0.0"/><ns3:features begin="133" end="152" type="TGGCATACAGAAACCCCGTT" description="Search Results" featureGroup="crRNA_kDNA" score="0.0"/></ns3:JSeq><ns3:JSeq colour="-1" start="1" end="739" id="sq29"><ns3:features begin="188" end="207" type="CCGTGCACAATTAGGGGTTG" description="Search Results" featureGroup="B1C" score="0.0"/><ns3:features begin="208" end="229" type="GTGTAATATAGTGGGCCGCGCA" description="Search Results" featureGroup="LB" score="0.0"/><ns3:features begin="133" end="152" type="TGGCATACAGAAACCCCGTT" description="Search Results" featureGroup="crRNA_kDNA" score="0.0"/></ns3:JSeq><ns3:JSeq colour="-1" start="1" end="739" id="sq31"><ns3:features begin="188" end="207" type="CCGTGCACAATTAGGGGTTG" description="Search Results" featureGroup="B1C" score="0.0"/><ns3:features begin="117" end="135" type="TGCGAAAACCGAAAAATGG" description="Search Results" featureGroup="F2" score="0.0"/><ns3:features begin="133" end="152" type="TGGCATACAGAAACCCCGTT" description="Search Results" featureGroup="crRNA_kDNA" score="0.0"/></ns3:JSeq><ns3:JSeq colour="-1" start="1" end="740" id="sq33"><ns3:features begin="188" end="207" type="CCGTGCACAATTAGGGGTTG" description="Search Results" featureGroup="B1C" score="0.0"/><ns3:features begin="133" end="152" type="TGGCATACAGAAACCCCGTT" description="Search Results" featureGroup="crRNA_kDNA" score="0.0"/></ns3:JSeq><ns3:JSeq colour="-1" start="1" end="743" id="sq35"><ns3:features begin="188" end="207" type="CCGTGCACAATTAGGGGTTG" description="Search Results" featureGroup="B1C" score="0.0"/><ns3:features begin="208" end="229" type="GTGTAATATAGTGGGCCGCGCA" description="Search Results" featureGroup="LB" score="0.0"/><ns3:features begin="133" end="152" type="TGGCATACAGAAACCCCGTT" description="Search Results" featureGroup="crRNA_kDNA" score="0.0"/></ns3:JSeq><ns3:JSeq colour="-1" start="1" end="751" id="sq37"><ns3:features begin="188" end="207" type="CCGTGCACAATTAGGGGTTG" description="Search Results" featureGroup="B1C" score="0.0"/><ns3:features begin="208" end="229" type="GTGTAATATAGTGGGCCGCGCA" description="Search Results" featureGroup="LB" score="0.0"/><ns3:features begin="133" end="152" type="TGGCATACAGAAACCCCGTT" description="Search Results" featureGroup="crRNA_kDNA" score="0.0"/></ns3:JSeq><ns3:JSeq colour="-1" start="1" end="739" id="sq39"><ns3:features begin="188" end="207" type="CCGTGCACAATTAGGGGTTG" description="Search Results" featureGroup="B1C" score="0.0"/><ns3:features begin="254" end="271" type="GAAACTGGCCTCTAAGGC" description="Search Results" featureGroup="B3C" score="0.0"/><ns3:features begin="208" end="229" type="GTGTAATATAGTGGGCCGCGCA" description="Search Results" featureGroup="LB" score="0.0"/><ns3:features begin="133" end="152" type="TGGCATACAGAAACCCCGTT" description="Search Results" featureGroup="crRNA_kDNA" score="0.0"/></ns3:JSeq><ns3:JSeq colour="-1" start="1" end="751" id="sq41"><ns3:features begin="188" end="207" type="CCGTGCACAATTAGGGGTTG" description="Search Results" featureGroup="B1C" score="0.0"/><ns3:features begin="133" end="152" type="TGGCATACAGAAACCCCGTT" description="Search Results" featureGroup="crRNA_kDNA" score="0.0"/></ns3:JSeq><ns3:JSeq colour="-1" start="1" end="750" id="sq43"><ns3:features begin="79" end="96" type="AATCGTACTCCCCGACAT" description="Search Results" featureGroup="F3" score="0.0"/><ns3:features begin="188" end="207" type="CCGTGCACAATTAGGGGTTG" description="Search Results" featureGroup="B1C" score="0.0"/><ns3:features begin="79" end="96" type="F3" description="" featureGroup="Jalview" score="0.0"/><ns3:features begin="208" end="229" type="GTGTAATATAGTGGGCCGCGCA" description="Search Results" featureGroup="LB" score="0.0"/><ns3:features begin="133" end="152" type="TGGCATACAGAAACCCCGTT" description="Search Results" featureGroup="crRNA_kDNA" score="0.0"/></ns3:JSeq><ns3:JSeq colour="-1" start="1" end="739" id="sq45"><ns3:features begin="188" end="207" type="CCGTGCACAATTAGGGGTTG" description="Search Results" featureGroup="B1C" score="0.0"/><ns3:features begin="208" end="229" type="GTGTAATATAGTGGGCCGCGCA" description="Search Results" featureGroup="LB" score="0.0"/><ns3:features begin="117" end="135" type="TGCGAAAACCGAAAAATGG" description="Search Results" featureGroup="F2" score="0.0"/><ns3:features begin="133" end="152" type="TGGCATACAGAAACCCCGTT" description="Search Results" featureGroup="crRNA_kDNA" score="0.0"/></ns3:JSeq><ns3:JSeq colour="-1" start="1" end="752" id="sq47"><ns3:features begin="141" end="162" type="AGAAACCCCGTTCAAAAATCCC" description="Search Results" featureGroup="RevCom_LF" score="0.0"/><ns3:features begin="188" end="207" type="CCGTGCACAATTAGGGGTTG" description="Search Results" featureGroup="B1C" score="0.0"/><ns3:features begin="208" end="229" type="GTGTAATATAGTGGGCCGCGCA" description="Search Results" featureGroup="LB" score="0.0"/><ns3:features begin="117" end="135" type="TGCGAAAACCGAAAAATGG" description="Search Results" featureGroup="F2" score="0.0"/><ns3:features begin="133" end="152" type="TGGCATACAGAAACCCCGTT" description="Search Results" featureGroup="crRNA_kDNA" score="0.0"/></ns3:JSeq><ns3:JSeq colour="-1" start="1" end="748" id="sq49"><ns3:features begin="141" end="162" type="AGAAACCCCGTTCAAAAATCCC" description="Search Results" featureGroup="RevCom_LF" score="0.0"/><ns3:features begin="163" end="184" type="CCAAAATTCGCGTTTTTTGGCC" description="Search Results" featureGroup="F1" score="0.0"/><ns3:features begin="188" end="207" type="CCGTGCACAATTAGGGGTTG" description="Search Results" featureGroup="B1C" score="0.0"/><ns3:features begin="208" end="229" type="GTGTAATATAGTGGGCCGCGCA" description="Search Results" featureGroup="LB" score="0.0"/><ns3:features begin="133" end="152" type="TGGCATACAGAAACCCCGTT" description="Search Results" featureGroup="crRNA_kDNA" score="0.0"/></ns3:JSeq><ns3:JSeq colour="-1" start="1" end="740" id="sq51"><ns3:features begin="188" end="207" type="CCGTGCACAATTAGGGGTTG" description="Search Results" featureGroup="B1C" score="0.0"/><ns3:features begin="254" end="271" type="GAAACTGGCCTCTAAGGC" description="Search Results" featureGroup="B3C" score="0.0"/><ns3:features begin="208" end="229" type="GTGTAATATAGTGGGCCGCGCA" description="Search Results" featureGroup="LB" score="0.0"/><ns3:features begin="117" end="135" type="TGCGAAAACCGAAAAATGG" description="Search Results" featureGroup="F2" score="0.0"/><ns3:features begin="133" end="152" type="TGGCATACAGAAACCCCGTT" description="Search Results" featureGroup="crRNA_kDNA" score="0.0"/></ns3:JSeq><ns3:JSeq colour="-1" start="1" end="751" id="sq53"><ns3:features begin="79" end="96" type="AATCGTACTCCCCGACAT" description="Search Results" featureGroup="F3" score="0.0"/><ns3:features begin="188" end="207" type="CCGTGCACAATTAGGGGTTG" description="Search Results" featureGroup="B1C" score="0.0"/><ns3:features begin="79" end="96" type="F3" description="" featureGroup="Jalview" score="0.0"/><ns3:features begin="208" end="229" type="GTGTAATATAGTGGGCCGCGCA" description="Search Results" featureGroup="LB" score="0.0"/><ns3:features begin="133" end="152" type="TGGCATACAGAAACCCCGTT" description="Search Results" featureGroup="crRNA_kDNA" score="0.0"/></ns3:JSeq><ns3:JSeq colour="-1" start="1" end="750" id="sq55"><ns3:features begin="188" end="207" type="CCGTGCACAATTAGGGGTTG" description="Search Results" featureGroup="B1C" score="0.0"/><ns3:features begin="208" end="229" type="GTGTAATATAGTGGGCCGCGCA" description="Search Results" featureGroup="LB" score="0.0"/><ns3:features begin="133" end="152" type="TGGCATACAGAAACCCCGTT" description="Search Results" featureGroup="crRNA_kDNA" score="0.0"/></ns3:JSeq><ns3:JSeq colour="-1" start="1" end="739" id="sq57"><ns3:features begin="188" end="207" type="CCGTGCACAATTAGGGGTTG" description="Search Results" featureGroup="B1C" score="0.0"/><ns3:features begin="117" end="135" type="TGCGAAAACCGAAAAATGG" description="Search Results" featureGroup="F2" score="0.0"/><ns3:features begin="133" end="152" type="TGGCATACAGAAACCCCGTT" description="Search Results" featureGroup="crRNA_kDNA" score="0.0"/></ns3:JSeq><ns3:JSeq colour="-1" start="1" end="750" id="sq59"><ns3:features begin="79" end="96" type="AATCGTACTCCCCGACAT" description="Search Results" featureGroup="F3" score="0.0"/><ns3:features begin="141" end="162" type="AGAAACCCCGTTCAAAAATCCC" description="Search Results" featureGroup="RevCom_LF" score="0.0"/><ns3:features begin="163" end="184" type="CCAAAATTCGCGTTTTTTGGCC" description="Search Results" featureGroup="F1" score="0.0"/><ns3:features begin="188" end="207" type="CCGTGCACAATTAGGGGTTG" description="Search Results" featureGroup="B1C" score="0.0"/><ns3:features begin="79" end="96" type="F3" description="" featureGroup="Jalview" score="0.0"/><ns3:features begin="208" end="229" type="GTGTAATATAGTGGGCCGCGCA" description="Search Results" featureGroup="LB" score="0.0"/><ns3:features begin="117" end="135" type="TGCGAAAACCGAAAAATGG" description="Search Results" featureGroup="F2" score="0.0"/><ns3:features begin="133" end="152" type="TGGCATACAGAAACCCCGTT" description="Search Results" featureGroup="crRNA_kDNA" score="0.0"/></ns3:JSeq><ns3:JSeq colour="-1" start="1" end="750" id="sq61"><ns3:features begin="79" end="96" type="AATCGTACTCCCCGACAT" description="Search Results" featureGroup="F3" score="0.0"/><ns3:features begin="188" end="207" type="CCGTGCACAATTAGGGGTTG" description="Search Results" featureGroup="B1C" score="0.0"/><ns3:features begin="79" end="96" type="F3" description="" featureGroup="Jalview" score="0.0"/><ns3:features begin="208" end="229" type="GTGTAATATAGTGGGCCGCGCA" description="Search Results" featureGroup="LB" score="0.0"/><ns3:features begin="133" end="152" type="TGGCATACAGAAACCCCGTT" description="Search Results" featureGroup="crRNA_kDNA" score="0.0"/></ns3:JSeq><ns3:JSeq colour="-1" start="1" end="750" id="sq63"><ns3:features begin="79" end="96" type="AATCGTACTCCCCGACAT" description="Search Results" featureGroup="F3" score="0.0"/><ns3:features begin="188" end="207" type="CCGTGCACAATTAGGGGTTG" description="Search Results" featureGroup="B1C" score="0.0"/><ns3:features begin="79" end="96" type="F3" description="" featureGroup="Jalview" score="0.0"/><ns3:features begin="117" end="135" type="TGCGAAAACCGAAAAATGG" description="Search Results" featureGroup="F2" score="0.0"/><ns3:features begin="133" end="152" type="TGGCATACAGAAACCCCGTT" description="Search Results" featureGroup="crRNA_kDNA" score="0.0"/></ns3:JSeq><ns3:JSeq colour="-1" start="1" end="748" id="sq65"><ns3:features begin="79" end="96" type="AATCGTACTCCCCGACAT" description="Search Results" featureGroup="F3" score="0.0"/><ns3:features begin="188" end="207" type="CCGTGCACAATTAGGGGTTG" description="Search Results" featureGroup="B1C" score="0.0"/><ns3:features begin="79" end="96" type="F3" description="" featureGroup="Jalview" score="0.0"/><ns3:features begin="133" end="152" type="TGGCATACAGAAACCCCGTT" description="Search Results" featureGroup="crRNA_kDNA" score="0.0"/></ns3:JSeq><ns3:JSeq colour="-1" start="1" end="750" id="sq67"><ns3:features begin="79" end="96" type="AATCGTACTCCCCGACAT" description="Search Results" featureGroup="F3" score="0.0"/><ns3:features begin="141" end="162" type="AGAAACCCCGTTCAAAAATCCC" description="Search Results" featureGroup="RevCom_LF" score="0.0"/><ns3:features begin="163" end="184" type="CCAAAATTCGCGTTTTTTGGCC" description="Search Results" featureGroup="F1" score="0.0"/><ns3:features begin="188" end="207" type="CCGTGCACAATTAGGGGTTG" description="Search Results" featureGroup="B1C" score="0.0"/><ns3:features begin="79" end="96" type="F3" description="" featureGroup="Jalview" score="0.0"/><ns3:features begin="254" end="271" type="GAAACTGGCCTCTAAGGC" description="Search Results" featureGroup="B3C" score="0.0"/><ns3:features begin="117" end="135" type="TGCGAAAACCGAAAAATGG" description="Search Results" featureGroup="F2" score="0.0"/><ns3:features begin="133" end="152" type="TGGCATACAGAAACCCCGTT" description="Search Results" featureGroup="crRNA_kDNA" score="0.0"/></ns3:JSeq><ns3:JSeq colour="-1" start="1" end="750" id="sq69"><ns3:features begin="141" end="162" type="AGAAACCCCGTTCAAAAATCCC" description="Search Results" featureGroup="RevCom_LF" score="0.0"/><ns3:features begin="163" end="184" type="CCAAAATTCGCGTTTTTTGGCC" description="Search Results" featureGroup="F1" score="0.0"/><ns3:features begin="188" end="207" type="CCGTGCACAATTAGGGGTTG" description="Search Results" featureGroup="B1C" score="0.0"/><ns3:features begin="208" end="229" type="GTGTAATATAGTGGGCCGCGCA" description="Search Results" featureGroup="LB" score="0.0"/><ns3:features begin="117" end="135" type="TGCGAAAACCGAAAAATGG" description="Search Results" featureGroup="F2" score="0.0"/><ns3:features begin="133" end="152" type="TGGCATACAGAAACCCCGTT" description="Search Results" featureGroup="crRNA_kDNA" score="0.0"/></ns3:JSeq><ns3:JSeq colour="-1" start="1" end="750" id="sq71"><ns3:features begin="79" end="96" type="AATCGTACTCCCCGACAT" description="Search Results" featureGroup="F3" score="0.0"/><ns3:features begin="188" end="207" type="CCGTGCACAATTAGGGGTTG" description="Search Results" featureGroup="B1C" score="0.0"/><ns3:features begin="79" end="96" type="F3" description="" featureGroup="Jalview" score="0.0"/><ns3:features begin="208" end="229" type="GTGTAATATAGTGGGCCGCGCA" description="Search Results" featureGroup="LB" score="0.0"/><ns3:features begin="133" end="152" type="TGGCATACAGAAACCCCGTT" description="Search Results" featureGroup="crRNA_kDNA" score="0.0"/></ns3:JSeq><ns3:JSeq colour="-1" start="1" end="750" id="sq73"><ns3:features begin="141" end="162" type="AGAAACCCCGTTCAAAAATCCC" description="Search Results" featureGroup="RevCom_LF" score="0.0"/><ns3:features begin="163" end="184" type="CCAAAATTCGCGTTTTTTGGCC" description="Search Results" featureGroup="F1" score="0.0"/><ns3:features begin="188" end="207" type="CCGTGCACAATTAGGGGTTG" description="Search Results" featureGroup="B1C" score="0.0"/><ns3:features begin="133" end="152" type="TGGCATACAGAAACCCCGTT" description="Search Results" featureGroup="crRNA_kDNA" score="0.0"/></ns3:JSeq><ns3:JSeq colour="-1" start="1" end="752" id="sq75"><ns3:features begin="188" end="207" type="CCGTGCACAATTAGGGGTTG" description="Search Results" featureGroup="B1C" score="0.0"/><ns3:features begin="208" end="229" type="GTGTAATATAGTGGGCCGCGCA" description="Search Results" featureGroup="LB" score="0.0"/><ns3:features begin="133" end="152" type="TGGCATACAGAAACCCCGTT" description="Search Results" featureGroup="crRNA_kDNA" score="0.0"/></ns3:JSeq><ns3:JSeq colour="-1" start="1" end="751" id="sq77"><ns3:features begin="79" end="96" type="AATCGTACTCCCCGACAT" description="Search Results" featureGroup="F3" score="0.0"/><ns3:features begin="141" end="162" type="AGAAACCCCGTTCAAAAATCCC" description="Search Results" featureGroup="RevCom_LF" score="0.0"/><ns3:features begin="163" end="184" type="CCAAAATTCGCGTTTTTTGGCC" description="Search Results" featureGroup="F1" score="0.0"/><ns3:features begin="188" end="207" type="CCGTGCACAATTAGGGGTTG" description="Search Results" featureGroup="B1C" score="0.0"/><ns3:features begin="79" end="96" type="F3" description="" featureGroup="Jalview" score="0.0"/><ns3:features begin="208" end="229" type="GTGTAATATAGTGGGCCGCGCA" description="Search Results" featureGroup="LB" score="0.0"/><ns3:features begin="117" end="135" type="TGCGAAAACCGAAAAATGG" description="Search Results" featureGroup="F2" score="0.0"/><ns3:features begin="133" end="152" type="TGGCATACAGAAACCCCGTT" description="Search Results" featureGroup="crRNA_kDNA" score="0.0"/></ns3:JSeq><ns3:JSeq colour="-1" start="1" end="742" id="sq79"><ns3:features begin="188" end="207" type="CCGTGCACAATTAGGGGTTG" description="Search Results" featureGroup="B1C" score="0.0"/><ns3:features begin="133" end="152" type="TGGCATACAGAAACCCCGTT" description="Search Results" featureGroup="crRNA_kDNA" score="0.0"/></ns3:JSeq><ns3:JSeq colour="-1" start="1" end="739" id="sq81"><ns3:features begin="141" end="162" type="AGAAACCCCGTTCAAAAATCCC" description="Search Results" featureGroup="RevCom_LF" score="0.0"/><ns3:features begin="163" end="184" type="CCAAAATTCGCGTTTTTTGGCC" description="Search Results" featureGroup="F1" score="0.0"/><ns3:features begin="188" end="207" type="CCGTGCACAATTAGGGGTTG" description="Search Results" featureGroup="B1C" score="0.0"/><ns3:features begin="117" end="135" type="TGCGAAAACCGAAAAATGG" description="Search Results" featureGroup="F2" score="0.0"/><ns3:features begin="133" end="152" type="TGGCATACAGAAACCCCGTT" description="Search Results" featureGroup="crRNA_kDNA" score="0.0"/></ns3:JSeq><ns3:JSeq colour="-1" start="1" end="742" id="sq83"><ns3:features begin="188" end="207" type="CCGTGCACAATTAGGGGTTG" description="Search Results" featureGroup="B1C" score="0.0"/><ns3:features begin="254" end="271" type="GAAACTGGCCTCTAAGGC" description="Search Results" featureGroup="B3C" score="0.0"/><ns3:features begin="208" end="229" type="GTGTAATATAGTGGGCCGCGCA" description="Search Results" featureGroup="LB" score="0.0"/><ns3:features begin="133" end="152" type="TGGCATACAGAAACCCCGTT" description="Search Results" featureGroup="crRNA_kDNA" score="0.0"/></ns3:JSeq><ns3:JSeq colour="-1" start="1" end="749" id="sq85"><ns3:features begin="188" end="207" type="CCGTGCACAATTAGGGGTTG" description="Search Results" featureGroup="B1C" score="0.0"/><ns3:features begin="208" end="229" type="GTGTAATATAGTGGGCCGCGCA" description="Search Results" featureGroup="LB" score="0.0"/><ns3:features begin="133" end="152" type="TGGCATACAGAAACCCCGTT" description="Search Results" featureGroup="crRNA_kDNA" score="0.0"/></ns3:JSeq><ns3:JSeq colour="-1" start="1" end="751" id="sq87"><ns3:features begin="188" end="207" type="CCGTGCACAATTAGGGGTTG" description="Search Results" featureGroup="B1C" score="0.0"/><ns3:features begin="208" end="229" type="GTGTAATATAGTGGGCCGCGCA" description="Search Results" featureGroup="LB" score="0.0"/><ns3:features begin="133" end="152" type="TGGCATACAGAAACCCCGTT" description="Search Results" featureGroup="crRNA_kDNA" score="0.0"/></ns3:JSeq><ns3:JSeq colour="-1" start="1" end="740" id="sq89"><ns3:features begin="188" end="207" type="CCGTGCACAATTAGGGGTTG" description="Search Results" featureGroup="B1C" score="0.0"/><ns3:features begin="133" end="152" type="TGGCATACAGAAACCCCGTT" description="Search Results" featureGroup="crRNA_kDNA" score="0.0"/></ns3:JSeq><ns3:JSeq colour="-1" start="1" end="754" id="sq91"><ns3:features begin="79" end="96" type="AATCGTACTCCCCGACAT" description="Search Results" featureGroup="F3" score="0.0"/><ns3:features begin="141" end="162" type="AGAAACCCCGTTCAAAAATCCC" description="Search Results" featureGroup="RevCom_LF" score="0.0"/><ns3:features begin="163" end="184" type="CCAAAATTCGCGTTTTTTGGCC" description="Search Results" featureGroup="F1" score="0.0"/><ns3:features begin="188" end="207" type="CCGTGCACAATTAGGGGTTG" description="Search Results" featureGroup="B1C" score="0.0"/><ns3:features begin="79" end="96" type="F3" description="" featureGroup="Jalview" score="0.0"/><ns3:features begin="254" end="271" type="GAAACTGGCCTCTAAGGC" description="Search Results" featureGroup="B3C" score="0.0"/><ns3:features begin="208" end="229" type="GTGTAATATAGTGGGCCGCGCA" description="Search Results" featureGroup="LB" score="0.0"/><ns3:features begin="117" end="135" type="TGCGAAAACCGAAAAATGG" description="Search Results" featureGroup="F2" score="0.0"/><ns3:features begin="133" end="152" type="TGGCATACAGAAACCCCGTT" description="Search Results" featureGroup="crRNA_kDNA" score="0.0"/></ns3:JSeq><ns3:JSeq colour="-1" start="1" end="760" id="sq93"><ns3:features begin="79" end="96" type="AATCGTACTCCCCGACAT" description="Search Results" featureGroup="F3" score="0.0"/><ns3:features begin="141" end="162" type="AGAAACCCCGTTCAAAAATCCC" description="Search Results" featureGroup="RevCom_LF" score="0.0"/><ns3:features begin="163" end="184" type="CCAAAATTCGCGTTTTTTGGCC" description="Search Results" featureGroup="F1" score="0.0"/><ns3:features begin="188" end="207" type="CCGTGCACAATTAGGGGTTG" description="Search Results" featureGroup="B1C" score="0.0"/><ns3:features begin="79" end="96" type="F3" description="" featureGroup="Jalview" score="0.0"/><ns3:features begin="117" end="135" type="TGCGAAAACCGAAAAATGG" description="Search Results" featureGroup="F2" score="0.0"/><ns3:features begin="133" end="152" type="TGGCATACAGAAACCCCGTT" description="Search Results" featureGroup="crRNA_kDNA" score="0.0"/></ns3:JSeq><ns3:JSeq colour="-1" start="1" end="739" id="sq95"><ns3:features begin="79" end="96" type="AATCGTACTCCCCGACAT" description="Search Results" featureGroup="F3" score="0.0"/><ns3:features begin="188" end="207" type="CCGTGCACAATTAGGGGTTG" description="Search Results" featureGroup="B1C" score="0.0"/><ns3:features begin="79" end="96" type="F3" description="" featureGroup="Jalview" score="0.0"/><ns3:features begin="133" end="152" type="TGGCATACAGAAACCCCGTT" description="Search Results" featureGroup="crRNA_kDNA" score="0.0"/></ns3:JSeq><ns3:JSeq colour="-1" start="1" end="742" id="sq97"><ns3:features begin="141" end="162" type="AGAAACCCCGTTCAAAAATCCC" description="Search Results" featureGroup="RevCom_LF" score="0.0"/><ns3:features begin="163" end="184" type="CCAAAATTCGCGTTTTTTGGCC" description="Search Results" featureGroup="F1" score="0.0"/><ns3:features begin="188" end="207" type="CCGTGCACAATTAGGGGTTG" description="Search Results" featureGroup="B1C" score="0.0"/><ns3:features begin="117" end="135" type="TGCGAAAACCGAAAAATGG" description="Search Results" featureGroup="F2" score="0.0"/><ns3:features begin="133" end="152" type="TGGCATACAGAAACCCCGTT" description="Search Results" featureGroup="crRNA_kDNA" score="0.0"/></ns3:JSeq><ns3:JSeq colour="-1" start="1" end="740" id="sq99"><ns3:features begin="188" end="207" type="CCGTGCACAATTAGGGGTTG" description="Search Results" featureGroup="B1C" score="0.0"/><ns3:features begin="208" end="229" type="GTGTAATATAGTGGGCCGCGCA" description="Search Results" featureGroup="LB" score="0.0"/><ns3:features begin="133" end="152" type="TGGCATACAGAAACCCCGTT" description="Search Results" featureGroup="crRNA_kDNA" score="0.0"/></ns3:JSeq><ns3:JSeq colour="-1" start="1" end="752" id="sq101"><ns3:features begin="188" end="207" type="CCGTGCACAATTAGGGGTTG" description="Search Results" featureGroup="B1C" score="0.0"/><ns3:features begin="133" end="152" type="TGGCATACAGAAACCCCGTT" description="Search Results" featureGroup="crRNA_kDNA" score="0.0"/></ns3:JSeq><ns3:JSeq colour="-1" start="1" end="742" id="sq103"><ns3:features begin="188" end="207" type="CCGTGCACAATTAGGGGTTG" description="Search Results" featureGroup="B1C" score="0.0"/><ns3:features begin="133" end="152" type="TGGCATACAGAAACCCCGTT" description="Search Results" featureGroup="crRNA_kDNA" score="0.0"/></ns3:JSeq><ns3:JSeq colour="-1" start="1" end="750" id="sq105"><ns3:features begin="79" end="96" type="AATCGTACTCCCCGACAT" description="Search Results" featureGroup="F3" score="0.0"/><ns3:features begin="141" end="162" type="AGAAACCCCGTTCAAAAATCCC" description="Search Results" featureGroup="RevCom_LF" score="0.0"/><ns3:features begin="163" end="184" type="CCAAAATTCGCGTTTTTTGGCC" description="Search Results" featureGroup="F1" score="0.0"/><ns3:features begin="188" end="207" type="CCGTGCACAATTAGGGGTTG" description="Search Results" featureGroup="B1C" score="0.0"/><ns3:features begin="79" end="96" type="F3" description="" featureGroup="Jalview" score="0.0"/><ns3:features begin="208" end="229" type="GTGTAATATAGTGGGCCGCGCA" description="Search Results" featureGroup="LB" score="0.0"/><ns3:features begin="133" end="152" type="TGGCATACAGAAACCCCGTT" description="Search Results" featureGroup="crRNA_kDNA" score="0.0"/></ns3:JSeq><ns3:JSeq colour="-1" start="1" end="750" id="sq107"><ns3:features begin="141" end="162" type="AGAAACCCCGTTCAAAAATCCC" description="Search Results" featureGroup="RevCom_LF" score="0.0"/><ns3:features begin="188" end="207" type="CCGTGCACAATTAGGGGTTG" description="Search Results" featureGroup="B1C" score="0.0"/><ns3:features begin="79" end="96" type="F3" description="" featureGroup="Jalview" score="0.0"/><ns3:features begin="117" end="135" type="TGCGAAAACCGAAAAATGG" description="Search Results" featureGroup="F2" score="0.0"/><ns3:features begin="133" end="152" type="TGGCATACAGAAACCCCGTT" description="Search Results" featureGroup="crRNA_kDNA" score="0.0"/></ns3:JSeq><ns3:JSeq colour="-1" start="1" end="743" id="sq109"><ns3:features begin="141" end="162" type="AGAAACCCCGTTCAAAAATCCC" description="Search Results" featureGroup="RevCom_LF" score="0.0"/><ns3:features begin="163" end="184" type="CCAAAATTCGCGTTTTTTGGCC" description="Search Results" featureGroup="F1" score="0.0"/><ns3:features begin="188" end="207" type="CCGTGCACAATTAGGGGTTG" description="Search Results" featureGroup="B1C" score="0.0"/><ns3:features begin="208" end="229" type="GTGTAATATAGTGGGCCGCGCA" description="Search Results" featureGroup="LB" score="0.0"/><ns3:features begin="117" end="135" type="TGCGAAAACCGAAAAATGG" description="Search Results" featureGroup="F2" score="0.0"/><ns3:features begin="133" end="152" type="TGGCATACAGAAACCCCGTT" description="Search Results" featureGroup="crRNA_kDNA" score="0.0"/></ns3:JSeq><ns3:JSeq colour="-1" start="1" end="750" id="sq111"><ns3:features begin="188" end="207" type="CCGTGCACAATTAGGGGTTG" description="Search Results" featureGroup="B1C" score="0.0"/><ns3:features begin="254" end="271" type="GAAACTGGCCTCTAAGGC" description="Search Results" featureGroup="B3C" score="0.0"/><ns3:features begin="208" end="229" type="GTGTAATATAGTGGGCCGCGCA" description="Search Results" featureGroup="LB" score="0.0"/><ns3:features begin="133" end="152" type="TGGCATACAGAAACCCCGTT" description="Search Results" featureGroup="crRNA_kDNA" score="0.0"/></ns3:JSeq><ns3:JSeq colour="-1" start="1" end="742" id="sq113"><ns3:features begin="188" end="207" type="CCGTGCACAATTAGGGGTTG" description="Search Results" featureGroup="B1C" score="0.0"/><ns3:features begin="133" end="152" type="TGGCATACAGAAACCCCGTT" description="Search Results" featureGroup="crRNA_kDNA" score="0.0"/></ns3:JSeq><ns3:JSeq colour="-1" start="1" end="741" id="sq115"><ns3:features begin="188" end="207" type="CCGTGCACAATTAGGGGTTG" description="Search Results" featureGroup="B1C" score="0.0"/><ns3:features begin="208" end="229" type="GTGTAATATAGTGGGCCGCGCA" description="Search Results" featureGroup="LB" score="0.0"/><ns3:features begin="133" end="152" type="TGGCATACAGAAACCCCGTT" description="Search Results" featureGroup="crRNA_kDNA" score="0.0"/></ns3:JSeq><ns3:JSeq colour="-1" start="1" end="740" id="sq117"><ns3:features begin="188" end="207" type="CCGTGCACAATTAGGGGTTG" description="Search Results" featureGroup="B1C" score="0.0"/><ns3:features begin="117" end="135" type="TGCGAAAACCGAAAAATGG" description="Search Results" featureGroup="F2" score="0.0"/><ns3:features begin="133" end="152" type="TGGCATACAGAAACCCCGTT" description="Search Results" featureGroup="crRNA_kDNA" score="0.0"/></ns3:JSeq><ns3:JSeq colour="-1" start="1" end="751" id="sq119"><ns3:features begin="141" end="162" type="AGAAACCCCGTTCAAAAATCCC" description="Search Results" featureGroup="RevCom_LF" score="0.0"/><ns3:features begin="163" end="184" type="CCAAAATTCGCGTTTTTTGGCC" description="Search Results" featureGroup="F1" score="0.0"/><ns3:features begin="188" end="207" type="CCGTGCACAATTAGGGGTTG" description="Search Results" featureGroup="B1C" score="0.0"/><ns3:features begin="117" end="135" type="TGCGAAAACCGAAAAATGG" description="Search Results" featureGroup="F2" score="0.0"/><ns3:features begin="133" end="152" type="TGGCATACAGAAACCCCGTT" description="Search Results" featureGroup="crRNA_kDNA" score="0.0"/></ns3:JSeq><ns3:JSeq colour="-1" start="1" end="746" id="sq121"><ns3:features begin="188" end="207" type="CCGTGCACAATTAGGGGTTG" description="Search Results" featureGroup="B1C" score="0.0"/><ns3:features begin="208" end="229" type="GTGTAATATAGTGGGCCGCGCA" description="Search Results" featureGroup="LB" score="0.0"/><ns3:features begin="133" end="152" type="TGGCATACAGAAACCCCGTT" description="Search Results" featureGroup="crRNA_kDNA" score="0.0"/></ns3:JSeq><ns3:JSeq colour="-1" start="1" end="741" id="sq123"><ns3:features begin="188" end="207" type="CCGTGCACAATTAGGGGTTG" description="Search Results" featureGroup="B1C" score="0.0"/><ns3:features begin="208" end="229" type="GTGTAATATAGTGGGCCGCGCA" description="Search Results" featureGroup="LB" score="0.0"/><ns3:features begin="133" end="152" type="TGGCATACAGAAACCCCGTT" description="Search Results" featureGroup="crRNA_kDNA" score="0.0"/></ns3:JSeq><ns3:JSeq colour="-1" start="1" end="739" id="sq125"><ns3:features begin="188" end="207" type="CCGTGCACAATTAGGGGTTG" description="Search Results" featureGroup="B1C" score="0.0"/><ns3:features begin="208" end="229" type="GTGTAATATAGTGGGCCGCGCA" description="Search Results" featureGroup="LB" score="0.0"/><ns3:features begin="133" end="152" type="TGGCATACAGAAACCCCGTT" description="Search Results" featureGroup="crRNA_kDNA" score="0.0"/></ns3:JSeq><ns3:JSeq colour="-1" start="1" end="741" id="sq127"><ns3:features begin="188" end="207" type="CCGTGCACAATTAGGGGTTG" description="Search Results" featureGroup="B1C" score="0.0"/><ns3:features begin="208" end="229" type="GTGTAATATAGTGGGCCGCGCA" description="Search Results" featureGroup="LB" score="0.0"/><ns3:features begin="133" end="152" type="TGGCATACAGAAACCCCGTT" description="Search Results" featureGroup="crRNA_kDNA" score="0.0"/></ns3:JSeq><ns3:JSeq colour="-1" start="1" end="759" id="sq129"><ns3:features begin="79" end="96" type="AATCGTACTCCCCGACAT" description="Search Results" featureGroup="F3" score="0.0"/><ns3:features begin="188" end="207" type="CCGTGCACAATTAGGGGTTG" description="Search Results" featureGroup="B1C" score="0.0"/><ns3:features begin="79" end="96" type="F3" description="" featureGroup="Jalview" score="0.0"/><ns3:features begin="208" end="229" type="GTGTAATATAGTGGGCCGCGCA" description="Search Results" featureGroup="LB" score="0.0"/><ns3:features begin="133" end="152" type="TGGCATACAGAAACCCCGTT" description="Search Results" featureGroup="crRNA_kDNA" score="0.0"/></ns3:JSeq><ns3:JSeq colour="-1" start="1" end="740" id="sq131"><ns3:features begin="188" end="207" type="CCGTGCACAATTAGGGGTTG" description="Search Results" featureGroup="B1C" score="0.0"/><ns3:features begin="133" end="152" type="TGGCATACAGAAACCCCGTT" description="Search Results" featureGroup="crRNA_kDNA" score="0.0"/></ns3:JSeq><ns3:JSeq colour="-1" start="1" end="750" id="sq133"><ns3:features begin="188" end="207" type="CCGTGCACAATTAGGGGTTG" description="Search Results" featureGroup="B1C" score="0.0"/><ns3:features begin="254" end="271" type="GAAACTGGCCTCTAAGGC" description="Search Results" featureGroup="B3C" score="0.0"/><ns3:features begin="236" end="253" type="GCTGGGTTAGGATGTCGT" description="Search Results" featureGroup="B2C" score="0.0"/><ns3:features begin="208" end="229" type="GTGTAATATAGTGGGCCGCGCA" description="Search Results" featureGroup="LB" score="0.0"/><ns3:features begin="133" end="152" type="TGGCATACAGAAACCCCGTT" description="Search Results" featureGroup="crRNA_kDNA" score="0.0"/></ns3:JSeq><ns3:JSeq colour="-1" start="1" end="745" id="sq135"><ns3:features begin="141" end="162" type="AGAAACCCCGTTCAAAAATCCC" description="Search Results" featureGroup="RevCom_LF" score="0.0"/><ns3:features begin="163" end="184" type="CCAAAATTCGCGTTTTTTGGCC" description="Search Results" featureGroup="F1" score="0.0"/><ns3:features begin="188" end="207" type="CCGTGCACAATTAGGGGTTG" description="Search Results" featureGroup="B1C" score="0.0"/><ns3:features begin="208" end="229" type="GTGTAATATAGTGGGCCGCGCA" description="Search Results" featureGroup="LB" score="0.0"/><ns3:features begin="117" end="135" type="TGCGAAAACCGAAAAATGG" description="Search Results" featureGroup="F2" score="0.0"/><ns3:features begin="133" end="152" type="TGGCATACAGAAACCCCGTT" description="Search Results" featureGroup="crRNA_kDNA" score="0.0"/></ns3:JSeq><ns3:JSeq colour="-1" start="1" end="709" id="sq137"><ns3:features begin="188" end="207" type="CCGTGCACAATTAGGGGTTG" description="Search Results" featureGroup="B1C" score="0.0"/><ns3:features begin="208" end="229" type="GTGTAATATAGTGGGCCGCGCA" description="Search Results" featureGroup="LB" score="0.0"/><ns3:features begin="133" end="152" type="TGGCATACAGAAACCCCGTT" description="Search Results" featureGroup="crRNA_kDNA" score="0.0"/></ns3:JSeq><ns3:JSeq colour="-1" start="1" end="741" id="sq139"><ns3:features begin="188" end="207" type="CCGTGCACAATTAGGGGTTG" description="Search Results" featureGroup="B1C" score="0.0"/><ns3:features begin="208" end="229" type="GTGTAATATAGTGGGCCGCGCA" description="Search Results" featureGroup="LB" score="0.0"/><ns3:features begin="133" end="152" type="TGGCATACAGAAACCCCGTT" description="Search Results" featureGroup="crRNA_kDNA" score="0.0"/></ns3:JSeq><ns3:JSeq colour="-1" start="1" end="750" id="sq141"><ns3:features begin="188" end="207" type="CCGTGCACAATTAGGGGTTG" description="Search Results" featureGroup="B1C" score="0.0"/><ns3:features begin="254" end="271" type="GAAACTGGCCTCTAAGGC" description="Search Results" featureGroup="B3C" score="0.0"/><ns3:features begin="208" end="229" type="GTGTAATATAGTGGGCCGCGCA" description="Search Results" featureGroup="LB" score="0.0"/><ns3:features begin="133" end="152" type="TGGCATACAGAAACCCCGTT" description="Search Results" featureGroup="crRNA_kDNA" score="0.0"/></ns3:JSeq><ns3:JSeq colour="-1" start="1" end="750" id="sq143"><ns3:features begin="141" end="162" type="AGAAACCCCGTTCAAAAATCCC" description="Search Results" featureGroup="RevCom_LF" score="0.0"/><ns3:features begin="163" end="184" type="CCAAAATTCGCGTTTTTTGGCC" description="Search Results" featureGroup="F1" score="0.0"/><ns3:features begin="188" end="207" type="CCGTGCACAATTAGGGGTTG" description="Search Results" featureGroup="B1C" score="0.0"/><ns3:features begin="208" end="229" type="GTGTAATATAGTGGGCCGCGCA" description="Search Results" featureGroup="LB" score="0.0"/><ns3:features begin="133" end="152" type="TGGCATACAGAAACCCCGTT" description="Search Results" featureGroup="crRNA_kDNA" score="0.0"/></ns3:JSeq><ns3:JSeq colour="-1" start="1" end="752" id="sq145"><ns3:features begin="188" end="207" type="CCGTGCACAATTAGGGGTTG" description="Search Results" featureGroup="B1C" score="0.0"/><ns3:features begin="208" end="229" type="GTGTAATATAGTGGGCCGCGCA" description="Search Results" featureGroup="LB" score="0.0"/><ns3:features begin="133" end="152" type="TGGCATACAGAAACCCCGTT" description="Search Results" featureGroup="crRNA_kDNA" score="0.0"/></ns3:JSeq><ns3:JSeq colour="-1" start="1" end="751" id="sq147"><ns3:features begin="141" end="162" type="AGAAACCCCGTTCAAAAATCCC" description="Search Results" featureGroup="RevCom_LF" score="0.0"/><ns3:features begin="163" end="184" type="CCAAAATTCGCGTTTTTTGGCC" description="Search Results" featureGroup="F1" score="0.0"/><ns3:features begin="188" end="207" type="CCGTGCACAATTAGGGGTTG" description="Search Results" featureGroup="B1C" score="0.0"/><ns3:features begin="208" end="229" type="GTGTAATATAGTGGGCCGCGCA" description="Search Results" featureGroup="LB" score="0.0"/><ns3:features begin="117" end="135" type="TGCGAAAACCGAAAAATGG" description="Search Results" featureGroup="F2" score="0.0"/><ns3:features begin="133" end="152" type="TGGCATACAGAAACCCCGTT" description="Search Results" featureGroup="crRNA_kDNA" score="0.0"/></ns3:JSeq><ns3:JSeq colour="-1" start="1" end="750" id="sq149"><ns3:features begin="79" end="96" type="AATCGTACTCCCCGACAT" description="Search Results" featureGroup="F3" score="0.0"/><ns3:features begin="141" end="162" type="AGAAACCCCGTTCAAAAATCCC" description="Search Results" featureGroup="RevCom_LF" score="0.0"/><ns3:features begin="163" end="184" type="CCAAAATTCGCGTTTTTTGGCC" description="Search Results" featureGroup="F1" score="0.0"/><ns3:features begin="188" end="207" type="CCGTGCACAATTAGGGGTTG" description="Search Results" featureGroup="B1C" score="0.0"/><ns3:features begin="79" end="96" type="F3" description="" featureGroup="Jalview" score="0.0"/><ns3:features begin="208" end="229" type="GTGTAATATAGTGGGCCGCGCA" description="Search Results" featureGroup="LB" score="0.0"/><ns3:features begin="117" end="135" type="TGCGAAAACCGAAAAATGG" description="Search Results" featureGroup="F2" score="0.0"/><ns3:features begin="133" end="152" type="TGGCATACAGAAACCCCGTT" description="Search Results" featureGroup="crRNA_kDNA" score="0.0"/></ns3:JSeq><ns3:JSeq colour="-1" start="1" end="738" id="sq151"><ns3:features begin="79" end="96" type="AATCGTACTCCCCGACAT" description="Search Results" featureGroup="F3" score="0.0"/><ns3:features begin="188" end="207" type="CCGTGCACAATTAGGGGTTG" description="Search Results" featureGroup="B1C" score="0.0"/><ns3:features begin="79" end="96" type="F3" description="" featureGroup="Jalview" score="0.0"/><ns3:features begin="208" end="229" type="GTGTAATATAGTGGGCCGCGCA" description="Search Results" featureGroup="LB" score="0.0"/><ns3:features begin="117" end="135" type="TGCGAAAACCGAAAAATGG" description="Search Results" featureGroup="F2" score="0.0"/><ns3:features begin="133" end="152" type="TGGCATACAGAAACCCCGTT" description="Search Results" featureGroup="crRNA_kDNA" score="0.0"/></ns3:JSeq><ns3:JSeq colour="-1" start="1" end="749" id="sq153"><ns3:features begin="188" end="207" type="CCGTGCACAATTAGGGGTTG" description="Search Results" featureGroup="B1C" score="0.0"/><ns3:features begin="208" end="229" type="GTGTAATATAGTGGGCCGCGCA" description="Search Results" featureGroup="LB" score="0.0"/><ns3:features begin="133" end="152" type="TGGCATACAGAAACCCCGTT" description="Search Results" featureGroup="crRNA_kDNA" score="0.0"/></ns3:JSeq><ns3:JSeq colour="-1" start="1" end="740" id="sq155"><ns3:features begin="79" end="96" type="AATCGTACTCCCCGACAT" description="Search Results" featureGroup="F3" score="0.0"/><ns3:features begin="188" end="207" type="CCGTGCACAATTAGGGGTTG" description="Search Results" featureGroup="B1C" score="0.0"/><ns3:features begin="79" end="96" type="F3" description="" featureGroup="Jalview" score="0.0"/><ns3:features begin="133" end="152" type="TGGCATACAGAAACCCCGTT" description="Search Results" featureGroup="crRNA_kDNA" score="0.0"/></ns3:JSeq><ns3:JSeq colour="-1" start="1" end="742" id="sq157"><ns3:features begin="188" end="207" type="CCGTGCACAATTAGGGGTTG" description="Search Results" featureGroup="B1C" score="0.0"/><ns3:features begin="208" end="229" type="GTGTAATATAGTGGGCCGCGCA" description="Search Results" featureGroup="LB" score="0.0"/><ns3:features begin="133" end="152" type="TGGCATACAGAAACCCCGTT" description="Search Results" featureGroup="crRNA_kDNA" score="0.0"/></ns3:JSeq><ns3:JSeq colour="-1" start="1" end="740" id="sq159"><ns3:features begin="79" end="96" type="AATCGTACTCCCCGACAT" description="Search Results" featureGroup="F3" score="0.0"/><ns3:features begin="188" end="207" type="CCGTGCACAATTAGGGGTTG" description="Search Results" featureGroup="B1C" score="0.0"/><ns3:features begin="79" end="96" type="F3" description="" featureGroup="Jalview" score="0.0"/><ns3:features begin="208" end="229" type="GTGTAATATAGTGGGCCGCGCA" description="Search Results" featureGroup="LB" score="0.0"/><ns3:features begin="133" end="152" type="TGGCATACAGAAACCCCGTT" description="Search Results" featureGroup="crRNA_kDNA" score="0.0"/></ns3:JSeq><ns3:JSeq colour="-1" start="1" end="752" id="sq161"><ns3:features begin="79" end="96" type="AATCGTACTCCCCGACAT" description="Search Results" featureGroup="F3" score="0.0"/><ns3:features begin="141" end="162" type="AGAAACCCCGTTCAAAAATCCC" description="Search Results" featureGroup="RevCom_LF" score="0.0"/><ns3:features begin="163" end="184" type="CCAAAATTCGCGTTTTTTGGCC" description="Search Results" featureGroup="F1" score="0.0"/><ns3:features begin="188" end="207" type="CCGTGCACAATTAGGGGTTG" description="Search Results" featureGroup="B1C" score="0.0"/><ns3:features begin="79" end="96" type="F3" description="" featureGroup="Jalview" score="0.0"/><ns3:features begin="133" end="152" type="TGGCATACAGAAACCCCGTT" description="Search Results" featureGroup="crRNA_kDNA" score="0.0"/></ns3:JSeq><ns3:JSeq colour="-1" start="1" end="740" id="sq163"><ns3:features begin="188" end="207" type="CCGTGCACAATTAGGGGTTG" description="Search Results" featureGroup="B1C" score="0.0"/><ns3:features begin="133" end="152" type="TGGCATACAGAAACCCCGTT" description="Search Results" featureGroup="crRNA_kDNA" score="0.0"/></ns3:JSeq><ns3:JSeq colour="-1" start="1" end="749" id="sq165"><ns3:features begin="79" end="96" type="AATCGTACTCCCCGACAT" description="Search Results" featureGroup="F3" score="0.0"/><ns3:features begin="141" end="162" type="AGAAACCCCGTTCAAAAATCCC" description="Search Results" featureGroup="RevCom_LF" score="0.0"/><ns3:features begin="163" end="184" type="CCAAAATTCGCGTTTTTTGGCC" description="Search Results" featureGroup="F1" score="0.0"/><ns3:features begin="188" end="207" type="CCGTGCACAATTAGGGGTTG" description="Search Results" featureGroup="B1C" score="0.0"/><ns3:features begin="79" end="96" type="F3" description="" featureGroup="Jalview" score="0.0"/><ns3:features begin="117" end="135" type="TGCGAAAACCGAAAAATGG" description="Search Results" featureGroup="F2" score="0.0"/><ns3:features begin="133" end="152" type="TGGCATACAGAAACCCCGTT" description="Search Results" featureGroup="crRNA_kDNA" score="0.0"/></ns3:JSeq><ns3:JSeq colour="-1" start="1" end="720" id="sq167"><ns3:features begin="79" end="96" type="AATCGTACTCCCCGACAT" description="Search Results" featureGroup="F3" score="0.0"/><ns3:features begin="188" end="207" type="CCGTGCACAATTAGGGGTTG" description="Search Results" featureGroup="B1C" score="0.0"/><ns3:features begin="79" end="96" type="F3" description="" featureGroup="Jalview" score="0.0"/><ns3:features begin="208" end="229" type="GTGTAATATAGTGGGCCGCGCA" description="Search Results" featureGroup="LB" score="0.0"/><ns3:features begin="133" end="152" type="TGGCATACAGAAACCCCGTT" description="Search Results" featureGroup="crRNA_kDNA" score="0.0"/></ns3:JSeq><ns3:JSeq colour="-1" start="1" end="737" id="sq169"><ns3:features begin="188" end="207" type="CCGTGCACAATTAGGGGTTG" description="Search Results" featureGroup="B1C" score="0.0"/><ns3:features begin="133" end="152" type="TGGCATACAGAAACCCCGTT" description="Search Results" featureGroup="crRNA_kDNA" score="0.0"/></ns3:JSeq><ns3:JSeq colour="-1" start="1" end="734" id="sq171"><ns3:features begin="188" end="207" type="CCGTGCACAATTAGGGGTTG" description="Search Results" featureGroup="B1C" score="0.0"/><ns3:features begin="208" end="229" type="GTGTAATATAGTGGGCCGCGCA" description="Search Results" featureGroup="LB" score="0.0"/><ns3:features begin="133" end="152" type="TGGCATACAGAAACCCCGTT" description="Search Results" featureGroup="crRNA_kDNA" score="0.0"/></ns3:JSeq><ns3:JSeq colour="-1" start="1" end="751" id="sq173"><ns3:features begin="188" end="207" type="CCGTGCACAATTAGGGGTTG" description="Search Results" featureGroup="B1C" score="0.0"/><ns3:features begin="208" end="229" type="GTGTAATATAGTGGGCCGCGCA" description="Search Results" featureGroup="LB" score="0.0"/><ns3:features begin="133" end="152" type="TGGCATACAGAAACCCCGTT" description="Search Results" featureGroup="crRNA_kDNA" score="0.0"/></ns3:JSeq><ns3:JSeq colour="-1" start="1" end="750" id="sq175"><ns3:features begin="188" end="207" type="CCGTGCACAATTAGGGGTTG" description="Search Results" featureGroup="B1C" score="0.0"/><ns3:features begin="208" end="229" type="GTGTAATATAGTGGGCCGCGCA" description="Search Results" featureGroup="LB" score="0.0"/><ns3:features begin="117" end="135" type="TGCGAAAACCGAAAAATGG" description="Search Results" featureGroup="F2" score="0.0"/><ns3:features begin="133" end="152" type="TGGCATACAGAAACCCCGTT" description="Search Results" featureGroup="crRNA_kDNA" score="0.0"/></ns3:JSeq><ns3:JSeq colour="-1" start="1" end="738" id="sq177"><ns3:features begin="188" end="207" type="CCGTGCACAATTAGGGGTTG" description="Search Results" featureGroup="B1C" score="0.0"/><ns3:features begin="208" end="229" type="GTGTAATATAGTGGGCCGCGCA" description="Search Results" featureGroup="LB" score="0.0"/><ns3:features begin="117" end="135" type="TGCGAAAACCGAAAAATGG" description="Search Results" featureGroup="F2" score="0.0"/><ns3:features begin="133" end="152" type="TGGCATACAGAAACCCCGTT" description="Search Results" featureGroup="crRNA_kDNA" score="0.0"/></ns3:JSeq><ns3:JSeq colour="-1" start="1" end="739" id="sq179"><ns3:features begin="188" end="207" type="CCGTGCACAATTAGGGGTTG" description="Search Results" featureGroup="B1C" score="0.0"/><ns3:features begin="208" end="229" type="GTGTAATATAGTGGGCCGCGCA" description="Search Results" featureGroup="LB" score="0.0"/><ns3:features begin="133" end="152" type="TGGCATACAGAAACCCCGTT" description="Search Results" featureGroup="crRNA_kDNA" score="0.0"/></ns3:JSeq><ns3:JSeq colour="-1" start="1" end="741" id="sq181"><ns3:features begin="188" end="207" type="CCGTGCACAATTAGGGGTTG" description="Search Results" featureGroup="B1C" score="0.0"/><ns3:features begin="208" end="229" type="GTGTAATATAGTGGGCCGCGCA" description="Search Results" featureGroup="LB" score="0.0"/><ns3:features begin="133" end="152" type="TGGCATACAGAAACCCCGTT" description="Search Results" featureGroup="crRNA_kDNA" score="0.0"/></ns3:JSeq><ns3:JSeq colour="-1" start="1" end="750" id="sq183"><ns3:features begin="79" end="96" type="AATCGTACTCCCCGACAT" description="Search Results" featureGroup="F3" score="0.0"/><ns3:features begin="163" end="184" type="CCAAAATTCGCGTTTTTTGGCC" description="Search Results" featureGroup="F1" score="0.0"/><ns3:features begin="188" end="207" type="CCGTGCACAATTAGGGGTTG" description="Search Results" featureGroup="B1C" score="0.0"/><ns3:features begin="79" end="96" type="F3" description="" featureGroup="Jalview" score="0.0"/><ns3:features begin="117" end="135" type="TGCGAAAACCGAAAAATGG" description="Search Results" featureGroup="F2" score="0.0"/><ns3:features begin="133" end="152" type="TGGCATACAGAAACCCCGTT" description="Search Results" featureGroup="crRNA_kDNA" score="0.0"/></ns3:JSeq><ns3:JSeq colour="-1" start="1" end="748" id="sq185"><ns3:features begin="141" end="162" type="AGAAACCCCGTTCAAAAATCCC" description="Search Results" featureGroup="RevCom_LF" score="0.0"/><ns3:features begin="188" end="207" type="CCGTGCACAATTAGGGGTTG" description="Search Results" featureGroup="B1C" score="0.0"/><ns3:features begin="208" end="229" type="GTGTAATATAGTGGGCCGCGCA" description="Search Results" featureGroup="LB" score="0.0"/><ns3:features begin="117" end="135" type="TGCGAAAACCGAAAAATGG" description="Search Results" featureGroup="F2" score="0.0"/><ns3:features begin="133" end="152" type="TGGCATACAGAAACCCCGTT" description="Search Results" featureGroup="crRNA_kDNA" score="0.0"/></ns3:JSeq><ns3:JSeq colour="-1" start="1" end="752" id="sq187"><ns3:features begin="141" end="162" type="AGAAACCCCGTTCAAAAATCCC" description="Search Results" featureGroup="RevCom_LF" score="0.0"/><ns3:features begin="163" end="184" type="CCAAAATTCGCGTTTTTTGGCC" description="Search Results" featureGroup="F1" score="0.0"/><ns3:features begin="188" end="207" type="CCGTGCACAATTAGGGGTTG" description="Search Results" featureGroup="B1C" score="0.0"/><ns3:features begin="208" end="229" type="GTGTAATATAGTGGGCCGCGCA" description="Search Results" featureGroup="LB" score="0.0"/><ns3:features begin="133" end="152" type="TGGCATACAGAAACCCCGTT" description="Search Results" featureGroup="crRNA_kDNA" score="0.0"/></ns3:JSeq><ns3:JSeq colour="-1" start="1" end="739" id="sq189"><ns3:features begin="79" end="96" type="AATCGTACTCCCCGACAT" description="Search Results" featureGroup="F3" score="0.0"/><ns3:features begin="188" end="207" type="CCGTGCACAATTAGGGGTTG" description="Search Results" featureGroup="B1C" score="0.0"/><ns3:features begin="79" end="96" type="F3" description="" featureGroup="Jalview" score="0.0"/><ns3:features begin="133" end="152" type="TGGCATACAGAAACCCCGTT" description="Search Results" featureGroup="crRNA_kDNA" score="0.0"/></ns3:JSeq><ns3:JSeq colour="-1" start="1" end="749" id="sq191"><ns3:features begin="188" end="207" type="CCGTGCACAATTAGGGGTTG" description="Search Results" featureGroup="B1C" score="0.0"/><ns3:features begin="208" end="229" type="GTGTAATATAGTGGGCCGCGCA" description="Search Results" featureGroup="LB" score="0.0"/><ns3:features begin="133" end="152" type="TGGCATACAGAAACCCCGTT" description="Search Results" featureGroup="crRNA_kDNA" score="0.0"/></ns3:JSeq><ns3:JSeq colour="-1" start="1" end="739" id="sq193"><ns3:features begin="188" end="207" type="CCGTGCACAATTAGGGGTTG" description="Search Results" featureGroup="B1C" score="0.0"/><ns3:features begin="208" end="229" type="GTGTAATATAGTGGGCCGCGCA" description="Search Results" featureGroup="LB" score="0.0"/><ns3:features begin="117" end="135" type="TGCGAAAACCGAAAAATGG" description="Search Results" featureGroup="F2" score="0.0"/><ns3:features begin="133" end="152" type="TGGCATACAGAAACCCCGTT" description="Search Results" featureGroup="crRNA_kDNA" score="0.0"/></ns3:JSeq><ns3:JSeq colour="-1" start="1" end="741" id="sq195"><ns3:features begin="188" end="207" type="CCGTGCACAATTAGGGGTTG" description="Search Results" featureGroup="B1C" score="0.0"/><ns3:features begin="79" end="96" type="F3" description="" featureGroup="Jalview" score="0.0"/><ns3:features begin="208" end="229" type="GTGTAATATAGTGGGCCGCGCA" description="Search Results" featureGroup="LB" score="0.0"/><ns3:features begin="133" end="152" type="TGGCATACAGAAACCCCGTT" description="Search Results" featureGroup="crRNA_kDNA" score="0.0"/></ns3:JSeq><ns3:JSeq colour="-1" start="1" end="740" id="sq197"><ns3:features begin="141" end="162" type="AGAAACCCCGTTCAAAAATCCC" description="Search Results" featureGroup="RevCom_LF" score="0.0"/><ns3:features begin="188" end="207" type="CCGTGCACAATTAGGGGTTG" description="Search Results" featureGroup="B1C" score="0.0"/><ns3:features begin="208" end="229" type="GTGTAATATAGTGGGCCGCGCA" description="Search Results" featureGroup="LB" score="0.0"/><ns3:features begin="133" end="152" type="TGGCATACAGAAACCCCGTT" description="Search Results" featureGroup="crRNA_kDNA" score="0.0"/></ns3:JSeq><ns3:JSeq colour="-1" start="1" end="750" id="sq199"><ns3:features begin="188" end="207" type="CCGTGCACAATTAGGGGTTG" description="Search Results" featureGroup="B1C" score="0.0"/><ns3:features begin="79" end="96" type="F3" description="" featureGroup="Jalview" score="0.0"/><ns3:features begin="208" end="229" type="GTGTAATATAGTGGGCCGCGCA" description="Search Results" featureGroup="LB" score="0.0"/><ns3:features begin="133" end="152" type="TGGCATACAGAAACCCCGTT" description="Search Results" featureGroup="crRNA_kDNA" score="0.0"/></ns3:JSeq><ns3:JSeq colour="-1" start="1" end="748" id="sq201"><ns3:features begin="188" end="207" type="CCGTGCACAATTAGGGGTTG" description="Search Results" featureGroup="B1C" score="0.0"/><ns3:features begin="208" end="229" type="GTGTAATATAGTGGGCCGCGCA" description="Search Results" featureGroup="LB" score="0.0"/><ns3:features begin="133" end="152" type="TGGCATACAGAAACCCCGTT" description="Search Results" featureGroup="crRNA_kDNA" score="0.0"/></ns3:JSeq><ns3:JSeq colour="-1" start="1" end="750" id="sq203"><ns3:features begin="142" end="163" type="AGAAACCCCGTTCAAAAATCCC" description="Search Results" featureGroup="RevCom_LF" score="0.0"/><ns3:features begin="164" end="185" type="CCAAAATTCGCGTTTTTTGGCC" description="Search Results" featureGroup="F1" score="0.0"/><ns3:features begin="188" end="207" type="CCGTGCACAATTAGGGGTTG" description="Search Results" featureGroup="B1C" score="0.0"/><ns3:features begin="208" end="229" type="GTGTAATATAGTGGGCCGCGCA" description="Search Results" featureGroup="LB" score="0.0"/><ns3:features begin="118" end="136" type="TGCGAAAACCGAAAAATGG" description="Search Results" featureGroup="F2" score="0.0"/><ns3:features begin="134" end="153" type="TGGCATACAGAAACCCCGTT" description="Search Results" featureGroup="crRNA_kDNA" score="0.0"/></ns3:JSeq><ns3:JSeq colour="-1" start="1" end="740" id="sq205"><ns3:features begin="188" end="207" type="CCGTGCACAATTAGGGGTTG" description="Search Results" featureGroup="B1C" score="0.0"/><ns3:features begin="208" end="229" type="GTGTAATATAGTGGGCCGCGCA" description="Search Results" featureGroup="LB" score="0.0"/><ns3:features begin="117" end="135" type="TGCGAAAACCGAAAAATGG" description="Search Results" featureGroup="F2" score="0.0"/><ns3:features begin="133" end="152" type="TGGCATACAGAAACCCCGTT" description="Search Results" featureGroup="crRNA_kDNA" score="0.0"/></ns3:JSeq><ns3:JSeq colour="-1" start="1" end="741" id="sq207"><ns3:features begin="141" end="162" type="AGAAACCCCGTTCAAAAATCCC" description="Search Results" featureGroup="RevCom_LF" score="0.0"/><ns3:features begin="163" end="184" type="CCAAAATTCGCGTTTTTTGGCC" description="Search Results" featureGroup="F1" score="0.0"/><ns3:features begin="188" end="207" type="CCGTGCACAATTAGGGGTTG" description="Search Results" featureGroup="B1C" score="0.0"/><ns3:features begin="208" end="229" type="GTGTAATATAGTGGGCCGCGCA" description="Search Results" featureGroup="LB" score="0.0"/><ns3:features begin="117" end="135" type="TGCGAAAACCGAAAAATGG" description="Search Results" featureGroup="F2" score="0.0"/><ns3:features begin="133" end="152" type="TGGCATACAGAAACCCCGTT" description="Search Results" featureGroup="crRNA_kDNA" score="0.0"/></ns3:JSeq><ns3:JSeq colour="-1" start="1" end="741" id="sq209"><ns3:features begin="141" end="162" type="AGAAACCCCGTTCAAAAATCCC" description="Search Results" featureGroup="RevCom_LF" score="0.0"/><ns3:features begin="163" end="184" type="CCAAAATTCGCGTTTTTTGGCC" description="Search Results" featureGroup="F1" score="0.0"/><ns3:features begin="188" end="207" type="CCGTGCACAATTAGGGGTTG" description="Search Results" featureGroup="B1C" score="0.0"/><ns3:features begin="79" end="96" type="F3" description="" featureGroup="Jalview" score="0.0"/><ns3:features begin="208" end="229" type="GTGTAATATAGTGGGCCGCGCA" description="Search Results" featureGroup="LB" score="0.0"/><ns3:features begin="133" end="152" type="TGGCATACAGAAACCCCGTT" description="Search Results" featureGroup="crRNA_kDNA" score="0.0"/></ns3:JSeq><ns3:JSeq colour="-1" start="1" end="751" id="sq211"><ns3:features begin="141" end="162" type="AGAAACCCCGTTCAAAAATCCC" description="Search Results" featureGroup="RevCom_LF" score="0.0"/><ns3:features begin="163" end="184" type="CCAAAATTCGCGTTTTTTGGCC" description="Search Results" featureGroup="F1" score="0.0"/><ns3:features begin="188" end="207" type="CCGTGCACAATTAGGGGTTG" description="Search Results" featureGroup="B1C" score="0.0"/><ns3:features begin="133" end="152" type="TGGCATACAGAAACCCCGTT" description="Search Results" featureGroup="crRNA_kDNA" score="0.0"/></ns3:JSeq><ns3:JSeq colour="-1" start="1" end="751" id="sq213"><ns3:features begin="141" end="162" type="AGAAACCCCGTTCAAAAATCCC" description="Search Results" featureGroup="RevCom_LF" score="0.0"/><ns3:features begin="163" end="184" type="CCAAAATTCGCGTTTTTTGGCC" description="Search Results" featureGroup="F1" score="0.0"/><ns3:features begin="188" end="207" type="CCGTGCACAATTAGGGGTTG" description="Search Results" featureGroup="B1C" score="0.0"/><ns3:features begin="208" end="229" type="GTGTAATATAGTGGGCCGCGCA" description="Search Results" featureGroup="LB" score="0.0"/><ns3:features begin="133" end="152" type="TGGCATACAGAAACCCCGTT" description="Search Results" featureGroup="crRNA_kDNA" score="0.0"/></ns3:JSeq><ns3:JSeq colour="-1" start="1" end="741" id="sq215"><ns3:features begin="188" end="207" type="CCGTGCACAATTAGGGGTTG" description="Search Results" featureGroup="B1C" score="0.0"/><ns3:features begin="208" end="229" type="GTGTAATATAGTGGGCCGCGCA" description="Search Results" featureGroup="LB" score="0.0"/><ns3:features begin="133" end="152" type="TGGCATACAGAAACCCCGTT" description="Search Results" featureGroup="crRNA_kDNA" score="0.0"/></ns3:JSeq><ns3:JSeq colour="-1" start="1" end="741" id="sq217"><ns3:features begin="188" end="207" type="CCGTGCACAATTAGGGGTTG" description="Search Results" featureGroup="B1C" score="0.0"/><ns3:features begin="208" end="229" type="GTGTAATATAGTGGGCCGCGCA" description="Search Results" featureGroup="LB" score="0.0"/><ns3:features begin="133" end="152" type="TGGCATACAGAAACCCCGTT" description="Search Results" featureGroup="crRNA_kDNA" score="0.0"/></ns3:JSeq><ns3:JSeq colour="-1" start="1" end="751" id="sq219"><ns3:features begin="188" end="207" type="CCGTGCACAATTAGGGGTTG" description="Search Results" featureGroup="B1C" score="0.0"/><ns3:features begin="133" end="152" type="TGGCATACAGAAACCCCGTT" description="Search Results" featureGroup="crRNA_kDNA" score="0.0"/></ns3:JSeq><ns3:JSeq colour="-1" start="1" end="748" id="sq221"><ns3:features begin="188" end="207" type="CCGTGCACAATTAGGGGTTG" description="Search Results" featureGroup="B1C" score="0.0"/><ns3:features begin="254" end="271" type="GAAACTGGCCTCTAAGGC" description="Search Results" featureGroup="B3C" score="0.0"/><ns3:features begin="208" end="229" type="GTGTAATATAGTGGGCCGCGCA" description="Search Results" featureGroup="LB" score="0.0"/><ns3:features begin="133" end="152" type="TGGCATACAGAAACCCCGTT" description="Search Results" featureGroup="crRNA_kDNA" score="0.0"/></ns3:JSeq><ns3:JSeq colour="-1" start="1" end="740" id="sq223"><ns3:features begin="188" end="207" type="CCGTGCACAATTAGGGGTTG" description="Search Results" featureGroup="B1C" score="0.0"/><ns3:features begin="117" end="135" type="TGCGAAAACCGAAAAATGG" description="Search Results" featureGroup="F2" score="0.0"/><ns3:features begin="133" end="152" type="TGGCATACAGAAACCCCGTT" description="Search Results" featureGroup="crRNA_kDNA" score="0.0"/></ns3:JSeq><ns3:JSeq colour="-1" start="1" end="709" id="sq225"><ns3:features begin="188" end="207" type="CCGTGCACAATTAGGGGTTG" description="Search Results" featureGroup="B1C" score="0.0"/><ns3:features begin="208" end="229" type="GTGTAATATAGTGGGCCGCGCA" description="Search Results" featureGroup="LB" score="0.0"/><ns3:features begin="133" end="152" type="TGGCATACAGAAACCCCGTT" description="Search Results" featureGroup="crRNA_kDNA" score="0.0"/></ns3:JSeq><ns3:JSeq colour="-1" start="1" end="748" id="sq227"><ns3:features begin="141" end="162" type="AGAAACCCCGTTCAAAAATCCC" description="Search Results" featureGroup="RevCom_LF" score="0.0"/><ns3:features begin="163" end="184" type="CCAAAATTCGCGTTTTTTGGCC" description="Search Results" featureGroup="F1" score="0.0"/><ns3:features begin="188" end="207" type="CCGTGCACAATTAGGGGTTG" description="Search Results" featureGroup="B1C" score="0.0"/><ns3:features begin="208" end="229" type="GTGTAATATAGTGGGCCGCGCA" description="Search Results" featureGroup="LB" score="0.0"/><ns3:features begin="133" end="152" type="TGGCATACAGAAACCCCGTT" description="Search Results" featureGroup="crRNA_kDNA" score="0.0"/></ns3:JSeq><ns3:JSeq colour="-1" start="1" end="741" id="sq229"><ns3:features begin="188" end="207" type="CCGTGCACAATTAGGGGTTG" description="Search Results" featureGroup="B1C" score="0.0"/><ns3:features begin="133" end="152" type="TGGCATACAGAAACCCCGTT" description="Search Results" featureGroup="crRNA_kDNA" score="0.0"/></ns3:JSeq><ns3:JSeq colour="-1" start="1" end="760" id="sq231"><ns3:features begin="141" end="162" type="AGAAACCCCGTTCAAAAATCCC" description="Search Results" featureGroup="RevCom_LF" score="0.0"/><ns3:features begin="188" end="207" type="CCGTGCACAATTAGGGGTTG" description="Search Results" featureGroup="B1C" score="0.0"/><ns3:features begin="208" end="229" type="GTGTAATATAGTGGGCCGCGCA" description="Search Results" featureGroup="LB" score="0.0"/><ns3:features begin="117" end="135" type="TGCGAAAACCGAAAAATGG" description="Search Results" featureGroup="F2" score="0.0"/><ns3:features begin="133" end="152" type="TGGCATACAGAAACCCCGTT" description="Search Results" featureGroup="crRNA_kDNA" score="0.0"/></ns3:JSeq><ns3:JSeq colour="-1" start="1" end="741" id="sq233"><ns3:features begin="188" end="207" type="CCGTGCACAATTAGGGGTTG" description="Search Results" featureGroup="B1C" score="0.0"/><ns3:features begin="133" end="152" type="TGGCATACAGAAACCCCGTT" description="Search Results" featureGroup="crRNA_kDNA" score="0.0"/></ns3:JSeq><ns3:JSeq colour="-1" start="1" end="743" id="sq235"><ns3:features begin="188" end="207" type="CCGTGCACAATTAGGGGTTG" description="Search Results" featureGroup="B1C" score="0.0"/><ns3:features begin="208" end="229" type="GTGTAATATAGTGGGCCGCGCA" description="Search Results" featureGroup="LB" score="0.0"/><ns3:features begin="133" end="152" type="TGGCATACAGAAACCCCGTT" description="Search Results" featureGroup="crRNA_kDNA" score="0.0"/></ns3:JSeq><ns3:JSeq colour="-1" start="1" end="740" id="sq237"><ns3:features begin="188" end="207" type="CCGTGCACAATTAGGGGTTG" description="Search Results" featureGroup="B1C" score="0.0"/><ns3:features begin="133" end="152" type="TGGCATACAGAAACCCCGTT" description="Search Results" featureGroup="crRNA_kDNA" score="0.0"/></ns3:JSeq><ns3:JSeq colour="-1" start="1" end="760" id="sq239"><ns3:features begin="188" end="207" type="CCGTGCACAATTAGGGGTTG" description="Search Results" featureGroup="B1C" score="0.0"/><ns3:features begin="79" end="96" type="F3" description="" featureGroup="Jalview" score="0.0"/><ns3:features begin="208" end="229" type="GTGTAATATAGTGGGCCGCGCA" description="Search Results" featureGroup="LB" score="0.0"/><ns3:features begin="117" end="135" type="TGCGAAAACCGAAAAATGG" description="Search Results" featureGroup="F2" score="0.0"/><ns3:features begin="133" end="152" type="TGGCATACAGAAACCCCGTT" description="Search Results" featureGroup="crRNA_kDNA" score="0.0"/></ns3:JSeq><ns3:JSeq colour="-1" start="1" end="741" id="sq241"><ns3:features begin="188" end="207" type="CCGTGCACAATTAGGGGTTG" description="Search Results" featureGroup="B1C" score="0.0"/><ns3:features begin="208" end="229" type="GTGTAATATAGTGGGCCGCGCA" description="Search Results" featureGroup="LB" score="0.0"/><ns3:features begin="133" end="152" type="TGGCATACAGAAACCCCGTT" description="Search Results" featureGroup="crRNA_kDNA" score="0.0"/></ns3:JSeq><ns3:JSeq colour="-1" start="1" end="738" id="sq243"><ns3:features begin="188" end="207" type="CCGTGCACAATTAGGGGTTG" description="Search Results" featureGroup="B1C" score="0.0"/><ns3:features begin="79" end="96" type="F3" description="" featureGroup="Jalview" score="0.0"/><ns3:features begin="208" end="229" type="GTGTAATATAGTGGGCCGCGCA" description="Search Results" featureGroup="LB" score="0.0"/><ns3:features begin="133" end="152" type="TGGCATACAGAAACCCCGTT" description="Search Results" featureGroup="crRNA_kDNA" score="0.0"/></ns3:JSeq><ns3:JSeq colour="-1" start="1" end="740" id="sq245"><ns3:features begin="188" end="207" type="CCGTGCACAATTAGGGGTTG" description="Search Results" featureGroup="B1C" score="0.0"/><ns3:features begin="79" end="96" type="F3" description="" featureGroup="Jalview" score="0.0"/><ns3:features begin="208" end="229" type="GTGTAATATAGTGGGCCGCGCA" description="Search Results" featureGroup="LB" score="0.0"/><ns3:features begin="133" end="152" type="TGGCATACAGAAACCCCGTT" description="Search Results" featureGroup="crRNA_kDNA" score="0.0"/></ns3:JSeq><ns3:JSeq colour="-1" start="1" end="740" id="sq247"><ns3:features begin="188" end="207" type="CCGTGCACAATTAGGGGTTG" description="Search Results" featureGroup="B1C" score="0.0"/><ns3:features begin="208" end="229" type="GTGTAATATAGTGGGCCGCGCA" description="Search Results" featureGroup="LB" score="0.0"/><ns3:features begin="133" end="152" type="TGGCATACAGAAACCCCGTT" description="Search Results" featureGroup="crRNA_kDNA" score="0.0"/></ns3:JSeq><ns3:JSeq colour="-1" start="1" end="761" id="sq249"><ns3:features begin="188" end="207" type="CCGTGCACAATTAGGGGTTG" description="Search Results" featureGroup="B1C" score="0.0"/><ns3:features begin="79" end="96" type="F3" description="" featureGroup="Jalview" score="0.0"/><ns3:features begin="208" end="229" type="GTGTAATATAGTGGGCCGCGCA" description="Search Results" featureGroup="LB" score="0.0"/><ns3:features begin="133" end="152" type="TGGCATACAGAAACCCCGTT" description="Search Results" featureGroup="crRNA_kDNA" score="0.0"/></ns3:JSeq><ns3:JSeq colour="-1" start="1" end="739" id="sq251"><ns3:features begin="188" end="207" type="CCGTGCACAATTAGGGGTTG" description="Search Results" featureGroup="B1C" score="0.0"/><ns3:features begin="208" end="229" type="GTGTAATATAGTGGGCCGCGCA" description="Search Results" featureGroup="LB" score="0.0"/><ns3:features begin="133" end="152" type="TGGCATACAGAAACCCCGTT" description="Search Results" featureGroup="crRNA_kDNA" score="0.0"/></ns3:JSeq><ns3:JSeq colour="-1" start="1" end="742" id="sq253"><ns3:features begin="188" end="207" type="CCGTGCACAATTAGGGGTTG" description="Search Results" featureGroup="B1C" score="0.0"/><ns3:features begin="79" end="96" type="F3" description="" featureGroup="Jalview" score="0.0"/><ns3:features begin="208" end="229" type="GTGTAATATAGTGGGCCGCGCA" description="Search Results" featureGroup="LB" score="0.0"/><ns3:features begin="133" end="152" type="TGGCATACAGAAACCCCGTT" description="Search Results" featureGroup="crRNA_kDNA" score="0.0"/></ns3:JSeq><ns3:JSeq colour="-1" start="1" end="719" id="sq255"><ns3:features begin="188" end="207" type="CCGTGCACAATTAGGGGTTG" description="Search Results" featureGroup="B1C" score="0.0"/><ns3:features begin="79" end="96" type="F3" description="" featureGroup="Jalview" score="0.0"/><ns3:features begin="133" end="152" type="TGGCATACAGAAACCCCGTT" description="Search Results" featureGroup="crRNA_kDNA" score="0.0"/></ns3:JSeq><ns3:JSeq colour="-1" start="1" end="742" id="sq257"><ns3:features begin="188" end="207" type="CCGTGCACAATTAGGGGTTG" description="Search Results" featureGroup="B1C" score="0.0"/><ns3:features begin="133" end="152" type="TGGCATACAGAAACCCCGTT" description="Search Results" featureGroup="crRNA_kDNA" score="0.0"/></ns3:JSeq><ns3:JSeq colour="-1" start="1" end="749" id="sq259"><ns3:features begin="188" end="207" type="CCGTGCACAATTAGGGGTTG" description="Search Results" featureGroup="B1C" score="0.0"/><ns3:features begin="208" end="229" type="GTGTAATATAGTGGGCCGCGCA" description="Search Results" featureGroup="LB" score="0.0"/><ns3:features begin="133" end="152" type="TGGCATACAGAAACCCCGTT" description="Search Results" featureGroup="crRNA_kDNA" score="0.0"/></ns3:JSeq><ns3:JSeq colour="-1" start="1" end="752" id="sq261"><ns3:features begin="188" end="207" type="CCGTGCACAATTAGGGGTTG" description="Search Results" featureGroup="B1C" score="0.0"/><ns3:features begin="133" end="152" type="TGGCATACAGAAACCCCGTT" description="Search Results" featureGroup="crRNA_kDNA" score="0.0"/></ns3:JSeq><ns3:JSeq colour="-1" start="1" end="749" id="sq263"><ns3:features begin="188" end="207" type="CCGTGCACAATTAGGGGTTG" description="Search Results" featureGroup="B1C" score="0.0"/><ns3:features begin="117" end="135" type="TGCGAAAACCGAAAAATGG" description="Search Results" featureGroup="F2" score="0.0"/><ns3:features begin="133" end="152" type="TGGCATACAGAAACCCCGTT" description="Search Results" featureGroup="crRNA_kDNA" score="0.0"/></ns3:JSeq><ns3:JSeq colour="-1" start="1" end="751" id="sq265"><ns3:features begin="188" end="207" type="CCGTGCACAATTAGGGGTTG" description="Search Results" featureGroup="B1C" score="0.0"/><ns3:features begin="208" end="229" type="GTGTAATATAGTGGGCCGCGCA" description="Search Results" featureGroup="LB" score="0.0"/><ns3:features begin="133" end="152" type="TGGCATACAGAAACCCCGTT" description="Search Results" featureGroup="crRNA_kDNA" score="0.0"/></ns3:JSeq><ns3:JSeq colour="-1" start="1" end="749" id="sq267"><ns3:features begin="188" end="207" type="CCGTGCACAATTAGGGGTTG" description="Search Results" featureGroup="B1C" score="0.0"/><ns3:features begin="208" end="229" type="GTGTAATATAGTGGGCCGCGCA" description="Search Results" featureGroup="LB" score="0.0"/><ns3:features begin="133" end="152" type="TGGCATACAGAAACCCCGTT" description="Search Results" featureGroup="crRNA_kDNA" score="0.0"/></ns3:JSeq><ns3:JSeq colour="-1" start="1" end="750" id="sq269"><ns3:features begin="188" end="207" type="CCGTGCACAATTAGGGGTTG" description="Search Results" featureGroup="B1C" score="0.0"/><ns3:features begin="117" end="135" type="TGCGAAAACCGAAAAATGG" description="Search Results" featureGroup="F2" score="0.0"/><ns3:features begin="133" end="152" type="TGGCATACAGAAACCCCGTT" description="Search Results" featureGroup="crRNA_kDNA" score="0.0"/></ns3:JSeq><ns3:JSeq colour="-1" start="1" end="740" id="sq271"><ns3:features begin="188" end="207" type="CCGTGCACAATTAGGGGTTG" description="Search Results" featureGroup="B1C" score="0.0"/><ns3:features begin="208" end="229" type="GTGTAATATAGTGGGCCGCGCA" description="Search Results" featureGroup="LB" score="0.0"/><ns3:features begin="133" end="152" type="TGGCATACAGAAACCCCGTT" description="Search Results" featureGroup="crRNA_kDNA" score="0.0"/></ns3:JSeq><ns3:JSeq colour="-1" start="1" end="742" id="sq273"><ns3:features begin="188" end="207" type="CCGTGCACAATTAGGGGTTG" description="Search Results" featureGroup="B1C" score="0.0"/><ns3:features begin="254" end="271" type="GAAACTGGCCTCTAAGGC" description="Search Results" featureGroup="B3C" score="0.0"/><ns3:features begin="208" end="229" type="GTGTAATATAGTGGGCCGCGCA" description="Search Results" featureGroup="LB" score="0.0"/><ns3:features begin="133" end="152" type="TGGCATACAGAAACCCCGTT" description="Search Results" featureGroup="crRNA_kDNA" score="0.0"/></ns3:JSeq><ns3:JSeq colour="-1" start="1" end="750" id="sq275"><ns3:features begin="141" end="162" type="AGAAACCCCGTTCAAAAATCCC" description="Search Results" featureGroup="RevCom_LF" score="0.0"/><ns3:features begin="163" end="184" type="CCAAAATTCGCGTTTTTTGGCC" description="Search Results" featureGroup="F1" score="0.0"/><ns3:features begin="188" end="207" type="CCGTGCACAATTAGGGGTTG" description="Search Results" featureGroup="B1C" score="0.0"/><ns3:features begin="117" end="135" type="TGCGAAAACCGAAAAATGG" description="Search Results" featureGroup="F2" score="0.0"/><ns3:features begin="133" end="152" type="TGGCATACAGAAACCCCGTT" description="Search Results" featureGroup="crRNA_kDNA" score="0.0"/></ns3:JSeq><ns3:JSeq colour="-1" start="1" end="739" id="sq277"><ns3:features begin="188" end="207" type="CCGTGCACAATTAGGGGTTG" description="Search Results" featureGroup="B1C" score="0.0"/><ns3:features begin="79" end="96" type="F3" description="" featureGroup="Jalview" score="0.0"/><ns3:features begin="208" end="229" type="GTGTAATATAGTGGGCCGCGCA" description="Search Results" featureGroup="LB" score="0.0"/><ns3:features begin="133" end="152" type="TGGCATACAGAAACCCCGTT" description="Search Results" featureGroup="crRNA_kDNA" score="0.0"/></ns3:JSeq><ns3:JSeq colour="-1" start="1" end="749" id="sq279"><ns3:features begin="188" end="207" type="CCGTGCACAATTAGGGGTTG" description="Search Results" featureGroup="B1C" score="0.0"/><ns3:features begin="79" end="96" type="F3" description="" featureGroup="Jalview" score="0.0"/><ns3:features begin="208" end="229" type="GTGTAATATAGTGGGCCGCGCA" description="Search Results" featureGroup="LB" score="0.0"/><ns3:features begin="117" end="135" type="TGCGAAAACCGAAAAATGG" description="Search Results" featureGroup="F2" score="0.0"/><ns3:features begin="133" end="152" type="TGGCATACAGAAACCCCGTT" description="Search Results" featureGroup="crRNA_kDNA" score="0.0"/></ns3:JSeq><ns3:JSeq colour="-1" start="1" end="740" id="sq281"><ns3:features begin="188" end="207" type="CCGTGCACAATTAGGGGTTG" description="Search Results" featureGroup="B1C" score="0.0"/><ns3:features begin="79" end="96" type="F3" description="" featureGroup="Jalview" score="0.0"/><ns3:features begin="208" end="229" type="GTGTAATATAGTGGGCCGCGCA" description="Search Results" featureGroup="LB" score="0.0"/><ns3:features begin="133" end="152" type="TGGCATACAGAAACCCCGTT" description="Search Results" featureGroup="crRNA_kDNA" score="0.0"/></ns3:JSeq><ns3:JSeq colour="-1" start="1" end="738" id="sq283"><ns3:features begin="188" end="207" type="CCGTGCACAATTAGGGGTTG" description="Search Results" featureGroup="B1C" score="0.0"/><ns3:features begin="133" end="152" type="TGGCATACAGAAACCCCGTT" description="Search Results" featureGroup="crRNA_kDNA" score="0.0"/></ns3:JSeq><ns3:JSeq colour="-1" start="1" end="759" id="sq285"><ns3:features begin="141" end="162" type="AGAAACCCCGTTCAAAAATCCC" description="Search Results" featureGroup="RevCom_LF" score="0.0"/><ns3:features begin="163" end="184" type="CCAAAATTCGCGTTTTTTGGCC" description="Search Results" featureGroup="F1" score="0.0"/><ns3:features begin="188" end="207" type="CCGTGCACAATTAGGGGTTG" description="Search Results" featureGroup="B1C" score="0.0"/><ns3:features begin="79" end="96" type="F3" description="" featureGroup="Jalview" score="0.0"/><ns3:features begin="208" end="229" type="GTGTAATATAGTGGGCCGCGCA" description="Search Results" featureGroup="LB" score="0.0"/><ns3:features begin="133" end="152" type="TGGCATACAGAAACCCCGTT" description="Search Results" featureGroup="crRNA_kDNA" score="0.0"/></ns3:JSeq><ns3:JSeq colour="-1" start="1" end="743" id="sq287"><ns3:features begin="188" end="207" type="CCGTGCACAATTAGGGGTTG" description="Search Results" featureGroup="B1C" score="0.0"/><ns3:features begin="208" end="229" type="GTGTAATATAGTGGGCCGCGCA" description="Search Results" featureGroup="LB" score="0.0"/><ns3:features begin="133" end="152" type="TGGCATACAGAAACCCCGTT" description="Search Results" featureGroup="crRNA_kDNA" score="0.0"/></ns3:JSeq><ns3:JSeq colour="-1" start="1" end="742" id="sq289"><ns3:features begin="188" end="207" type="CCGTGCACAATTAGGGGTTG" description="Search Results" featureGroup="B1C" score="0.0"/></ns3:JSeq><ns3:JSeq colour="-1" start="1" end="740" id="sq291"><ns3:features begin="188" end="207" type="CCGTGCACAATTAGGGGTTG" description="Search Results" featureGroup="B1C" score="0.0"/><ns3:features begin="79" end="96" type="F3" description="" featureGroup="Jalview" score="0.0"/><ns3:features begin="208" end="229" type="GTGTAATATAGTGGGCCGCGCA" description="Search Results" featureGroup="LB" score="0.0"/><ns3:features begin="133" end="152" type="TGGCATACAGAAACCCCGTT" description="Search Results" featureGroup="crRNA_kDNA" score="0.0"/></ns3:JSeq><ns3:JSeq colour="-1" start="1" end="750" id="sq293"><ns3:features begin="141" end="162" type="AGAAACCCCGTTCAAAAATCCC" description="Search Results" featureGroup="RevCom_LF" score="0.0"/><ns3:features begin="163" end="184" type="CCAAAATTCGCGTTTTTTGGCC" description="Search Results" featureGroup="F1" score="0.0"/><ns3:features begin="188" end="207" type="CCGTGCACAATTAGGGGTTG" description="Search Results" featureGroup="B1C" score="0.0"/><ns3:features begin="79" end="96" type="F3" description="" featureGroup="Jalview" score="0.0"/><ns3:features begin="208" end="229" type="GTGTAATATAGTGGGCCGCGCA" description="Search Results" featureGroup="LB" score="0.0"/><ns3:features begin="133" end="152" type="TGGCATACAGAAACCCCGTT" description="Search Results" featureGroup="crRNA_kDNA" score="0.0"/></ns3:JSeq><ns3:JSeq colour="-1" start="1" end="740" id="sq295"><ns3:features begin="163" end="184" type="CCAAAATTCGCGTTTTTTGGCC" description="Search Results" featureGroup="F1" score="0.0"/><ns3:features begin="188" end="207" type="CCGTGCACAATTAGGGGTTG" description="Search Results" featureGroup="B1C" score="0.0"/><ns3:features begin="254" end="271" type="GAAACTGGCCTCTAAGGC" description="Search Results" featureGroup="B3C" score="0.0"/><ns3:features begin="208" end="229" type="GTGTAATATAGTGGGCCGCGCA" description="Search Results" featureGroup="LB" score="0.0"/><ns3:features begin="133" end="152" type="TGGCATACAGAAACCCCGTT" description="Search Results" featureGroup="crRNA_kDNA" score="0.0"/></ns3:JSeq><ns3:JSeq colour="-1" start="1" end="740" id="sq297"><ns3:features begin="141" end="162" type="AGAAACCCCGTTCAAAAATCCC" description="Search Results" featureGroup="RevCom_LF" score="0.0"/><ns3:features begin="188" end="207" type="CCGTGCACAATTAGGGGTTG" description="Search Results" featureGroup="B1C" score="0.0"/><ns3:features begin="208" end="229" type="GTGTAATATAGTGGGCCGCGCA" description="Search Results" featureGroup="LB" score="0.0"/><ns3:features begin="133" end="152" type="TGGCATACAGAAACCCCGTT" description="Search Results" featureGroup="crRNA_kDNA" score="0.0"/></ns3:JSeq><ns3:JSeq colour="-1" start="1" end="740" id="sq299"><ns3:features begin="188" end="207" type="CCGTGCACAATTAGGGGTTG" description="Search Results" featureGroup="B1C" score="0.0"/><ns3:features begin="79" end="96" type="F3" description="" featureGroup="Jalview" score="0.0"/><ns3:features begin="117" end="135" type="TGCGAAAACCGAAAAATGG" description="Search Results" featureGroup="F2" score="0.0"/><ns3:features begin="133" end="152" type="TGGCATACAGAAACCCCGTT" description="Search Results" featureGroup="crRNA_kDNA" score="0.0"/></ns3:JSeq><ns3:JSeq colour="-1" start="1" end="752" id="sq301"><ns3:features begin="188" end="207" type="CCGTGCACAATTAGGGGTTG" description="Search Results" featureGroup="B1C" score="0.0"/><ns3:features begin="117" end="135" type="TGCGAAAACCGAAAAATGG" description="Search Results" featureGroup="F2" score="0.0"/><ns3:features begin="133" end="152" type="TGGCATACAGAAACCCCGTT" description="Search Results" featureGroup="crRNA_kDNA" score="0.0"/></ns3:JSeq><ns3:JSeq colour="-1" start="1" end="734" id="sq303"><ns3:features begin="188" end="207" type="CCGTGCACAATTAGGGGTTG" description="Search Results" featureGroup="B1C" score="0.0"/><ns3:features begin="208" end="229" type="GTGTAATATAGTGGGCCGCGCA" description="Search Results" featureGroup="LB" score="0.0"/><ns3:features begin="133" end="152" type="TGGCATACAGAAACCCCGTT" description="Search Results" featureGroup="crRNA_kDNA" score="0.0"/></ns3:JSeq><ns3:JSeq colour="-1" start="1" end="739" id="sq305"><ns3:features begin="188" end="207" type="CCGTGCACAATTAGGGGTTG" description="Search Results" featureGroup="B1C" score="0.0"/><ns3:features begin="79" end="96" type="F3" description="" featureGroup="Jalview" score="0.0"/><ns3:features begin="208" end="229" type="GTGTAATATAGTGGGCCGCGCA" description="Search Results" featureGroup="LB" score="0.0"/><ns3:features begin="133" end="152" type="TGGCATACAGAAACCCCGTT" description="Search Results" featureGroup="crRNA_kDNA" score="0.0"/></ns3:JSeq><ns3:JSeq colour="-1" start="1" end="741" id="sq307"><ns3:features begin="141" end="162" type="AGAAACCCCGTTCAAAAATCCC" description="Search Results" featureGroup="RevCom_LF" score="0.0"/><ns3:features begin="163" end="184" type="CCAAAATTCGCGTTTTTTGGCC" description="Search Results" featureGroup="F1" score="0.0"/><ns3:features begin="188" end="207" type="CCGTGCACAATTAGGGGTTG" description="Search Results" featureGroup="B1C" score="0.0"/><ns3:features begin="208" end="229" type="GTGTAATATAGTGGGCCGCGCA" description="Search Results" featureGroup="LB" score="0.0"/><ns3:features begin="133" end="152" type="TGGCATACAGAAACCCCGTT" description="Search Results" featureGroup="crRNA_kDNA" score="0.0"/></ns3:JSeq><ns3:JSeq colour="-1" start="1" end="740" id="sq309"><ns3:features begin="188" end="207" type="CCGTGCACAATTAGGGGTTG" description="Search Results" featureGroup="B1C" score="0.0"/><ns3:features begin="79" end="96" type="F3" description="" featureGroup="Jalview" score="0.0"/><ns3:features begin="208" end="229" type="GTGTAATATAGTGGGCCGCGCA" description="Search Results" featureGroup="LB" score="0.0"/><ns3:features begin="117" end="135" type="TGCGAAAACCGAAAAATGG" description="Search Results" featureGroup="F2" score="0.0"/><ns3:features begin="133" end="152" type="TGGCATACAGAAACCCCGTT" description="Search Results" featureGroup="crRNA_kDNA" score="0.0"/></ns3:JSeq><ns3:JSeq colour="-1" start="1" end="758" id="sq311"><ns3:features begin="188" end="207" type="CCGTGCACAATTAGGGGTTG" description="Search Results" featureGroup="B1C" score="0.0"/><ns3:features begin="208" end="229" type="GTGTAATATAGTGGGCCGCGCA" description="Search Results" featureGroup="LB" score="0.0"/><ns3:features begin="133" end="152" type="TGGCATACAGAAACCCCGTT" description="Search Results" featureGroup="crRNA_kDNA" score="0.0"/></ns3:JSeq><ns3:JSeq colour="-1" start="1" end="741" id="sq313"><ns3:features begin="188" end="207" type="CCGTGCACAATTAGGGGTTG" description="Search Results" featureGroup="B1C" score="0.0"/><ns3:features begin="208" end="229" type="GTGTAATATAGTGGGCCGCGCA" description="Search Results" featureGroup="LB" score="0.0"/><ns3:features begin="133" end="152" type="TGGCATACAGAAACCCCGTT" description="Search Results" featureGroup="crRNA_kDNA" score="0.0"/></ns3:JSeq><ns3:JSeq colour="-1" start="1" end="741" id="sq315"><ns3:features begin="188" end="207" type="CCGTGCACAATTAGGGGTTG" description="Search Results" featureGroup="B1C" score="0.0"/><ns3:features begin="79" end="96" type="F3" description="" featureGroup="Jalview" score="0.0"/><ns3:features begin="208" end="229" type="GTGTAATATAGTGGGCCGCGCA" description="Search Results" featureGroup="LB" score="0.0"/><ns3:features begin="133" end="152" type="TGGCATACAGAAACCCCGTT" description="Search Results" featureGroup="crRNA_kDNA" score="0.0"/></ns3:JSeq><ns3:JSeq colour="-1" start="1" end="740" id="sq317"><ns3:features begin="188" end="207" type="CCGTGCACAATTAGGGGTTG" description="Search Results" featureGroup="B1C" score="0.0"/><ns3:features begin="208" end="229" type="GTGTAATATAGTGGGCCGCGCA" description="Search Results" featureGroup="LB" score="0.0"/><ns3:features begin="133" end="152" type="TGGCATACAGAAACCCCGTT" description="Search Results" featureGroup="crRNA_kDNA" score="0.0"/></ns3:JSeq><ns3:JSeq colour="-1" start="1" end="750" id="sq319"><ns3:features begin="141" end="162" type="AGAAACCCCGTTCAAAAATCCC" description="Search Results" featureGroup="RevCom_LF" score="0.0"/><ns3:features begin="163" end="184" type="CCAAAATTCGCGTTTTTTGGCC" description="Search Results" featureGroup="F1" score="0.0"/><ns3:features begin="188" end="207" type="CCGTGCACAATTAGGGGTTG" description="Search Results" featureGroup="B1C" score="0.0"/><ns3:features begin="79" end="96" type="F3" description="" featureGroup="Jalview" score="0.0"/><ns3:features begin="208" end="229" type="GTGTAATATAGTGGGCCGCGCA" description="Search Results" featureGroup="LB" score="0.0"/><ns3:features begin="117" end="135" type="TGCGAAAACCGAAAAATGG" description="Search Results" featureGroup="F2" score="0.0"/><ns3:features begin="133" end="152" type="TGGCATACAGAAACCCCGTT" description="Search Results" featureGroup="crRNA_kDNA" score="0.0"/></ns3:JSeq><ns3:JSeq colour="-1" start="1" end="741" id="sq321"><ns3:features begin="188" end="207" type="CCGTGCACAATTAGGGGTTG" description="Search Results" featureGroup="B1C" score="0.0"/><ns3:features begin="208" end="229" type="GTGTAATATAGTGGGCCGCGCA" description="Search Results" featureGroup="LB" score="0.0"/><ns3:features begin="133" end="152" type="TGGCATACAGAAACCCCGTT" description="Search Results" featureGroup="crRNA_kDNA" score="0.0"/></ns3:JSeq><ns3:JSeq colour="-1" start="1" end="749" id="sq323"><ns3:features begin="188" end="207" type="CCGTGCACAATTAGGGGTTG" description="Search Results" featureGroup="B1C" score="0.0"/><ns3:features begin="133" end="152" type="TGGCATACAGAAACCCCGTT" description="Search Results" featureGroup="crRNA_kDNA" score="0.0"/></ns3:JSeq><ns3:JSeq colour="-1" start="1" end="741" id="sq325"><ns3:features begin="188" end="207" type="CCGTGCACAATTAGGGGTTG" description="Search Results" featureGroup="B1C" score="0.0"/><ns3:features begin="208" end="229" type="GTGTAATATAGTGGGCCGCGCA" description="Search Results" featureGroup="LB" score="0.0"/><ns3:features begin="133" end="152" type="TGGCATACAGAAACCCCGTT" description="Search Results" featureGroup="crRNA_kDNA" score="0.0"/></ns3:JSeq><ns3:JSeq colour="-1" start="1" end="751" id="sq327"><ns3:features begin="141" end="162" type="AGAAACCCCGTTCAAAAATCCC" description="Search Results" featureGroup="RevCom_LF" score="0.0"/><ns3:features begin="188" end="207" type="CCGTGCACAATTAGGGGTTG" description="Search Results" featureGroup="B1C" score="0.0"/><ns3:features begin="79" end="96" type="F3" description="" featureGroup="Jalview" score="0.0"/><ns3:features begin="208" end="229" type="GTGTAATATAGTGGGCCGCGCA" description="Search Results" featureGroup="LB" score="0.0"/><ns3:features begin="117" end="135" type="TGCGAAAACCGAAAAATGG" description="Search Results" featureGroup="F2" score="0.0"/><ns3:features begin="133" end="152" type="TGGCATACAGAAACCCCGTT" description="Search Results" featureGroup="crRNA_kDNA" score="0.0"/></ns3:JSeq><ns3:JSeq colour="-1" start="1" end="741" id="sq329"><ns3:features begin="188" end="207" type="CCGTGCACAATTAGGGGTTG" description="Search Results" featureGroup="B1C" score="0.0"/><ns3:features begin="208" end="229" type="GTGTAATATAGTGGGCCGCGCA" description="Search Results" featureGroup="LB" score="0.0"/><ns3:features begin="133" end="152" type="TGGCATACAGAAACCCCGTT" description="Search Results" featureGroup="crRNA_kDNA" score="0.0"/></ns3:JSeq><ns3:JSeq colour="-1" start="1" end="750" id="sq331"><ns3:features begin="141" end="162" type="AGAAACCCCGTTCAAAAATCCC" description="Search Results" featureGroup="RevCom_LF" score="0.0"/><ns3:features begin="163" end="184" type="CCAAAATTCGCGTTTTTTGGCC" description="Search Results" featureGroup="F1" score="0.0"/><ns3:features begin="188" end="207" type="CCGTGCACAATTAGGGGTTG" description="Search Results" featureGroup="B1C" score="0.0"/><ns3:features begin="117" end="135" type="TGCGAAAACCGAAAAATGG" description="Search Results" featureGroup="F2" score="0.0"/><ns3:features begin="133" end="152" type="TGGCATACAGAAACCCCGTT" description="Search Results" featureGroup="crRNA_kDNA" score="0.0"/></ns3:JSeq><ns3:JSeq colour="-1" start="1" end="720" id="sq333"><ns3:features begin="188" end="207" type="CCGTGCACAATTAGGGGTTG" description="Search Results" featureGroup="B1C" score="0.0"/><ns3:features begin="79" end="96" type="F3" description="" featureGroup="Jalview" score="0.0"/><ns3:features begin="133" end="152" type="TGGCATACAGAAACCCCGTT" description="Search Results" featureGroup="crRNA_kDNA" score="0.0"/></ns3:JSeq><ns3:JSeq colour="-1" start="1" end="750" id="sq335"><ns3:features begin="141" end="162" type="AGAAACCCCGTTCAAAAATCCC" description="Search Results" featureGroup="RevCom_LF" score="0.0"/><ns3:features begin="188" end="207" type="CCGTGCACAATTAGGGGTTG" description="Search Results" featureGroup="B1C" score="0.0"/><ns3:features begin="79" end="96" type="F3" description="" featureGroup="Jalview" score="0.0"/><ns3:features begin="208" end="229" type="GTGTAATATAGTGGGCCGCGCA" description="Search Results" featureGroup="LB" score="0.0"/><ns3:features begin="117" end="135" type="TGCGAAAACCGAAAAATGG" description="Search Results" featureGroup="F2" score="0.0"/><ns3:features begin="133" end="152" type="TGGCATACAGAAACCCCGTT" description="Search Results" featureGroup="crRNA_kDNA" score="0.0"/></ns3:JSeq><ns3:JSeq colour="-1" start="1" end="738" id="sq337"><ns3:features begin="188" end="207" type="CCGTGCACAATTAGGGGTTG" description="Search Results" featureGroup="B1C" score="0.0"/><ns3:features begin="208" end="229" type="GTGTAATATAGTGGGCCGCGCA" description="Search Results" featureGroup="LB" score="0.0"/><ns3:features begin="117" end="135" type="TGCGAAAACCGAAAAATGG" description="Search Results" featureGroup="F2" score="0.0"/><ns3:features begin="133" end="152" type="TGGCATACAGAAACCCCGTT" description="Search Results" featureGroup="crRNA_kDNA" score="0.0"/></ns3:JSeq><ns3:JSeq colour="-1" start="1" end="750" id="sq339"><ns3:features begin="188" end="207" type="CCGTGCACAATTAGGGGTTG" description="Search Results" featureGroup="B1C" score="0.0"/><ns3:features begin="254" end="271" type="GAAACTGGCCTCTAAGGC" description="Search Results" featureGroup="B3C" score="0.0"/><ns3:features begin="133" end="152" type="TGGCATACAGAAACCCCGTT" description="Search Results" featureGroup="crRNA_kDNA" score="0.0"/></ns3:JSeq><ns3:JSeq colour="-1" start="1" end="742" id="sq341"><ns3:features begin="188" end="207" type="CCGTGCACAATTAGGGGTTG" description="Search Results" featureGroup="B1C" score="0.0"/><ns3:features begin="208" end="229" type="GTGTAATATAGTGGGCCGCGCA" description="Search Results" featureGroup="LB" score="0.0"/><ns3:features begin="133" end="152" type="TGGCATACAGAAACCCCGTT" description="Search Results" featureGroup="crRNA_kDNA" score="0.0"/></ns3:JSeq><ns3:JSeq colour="-1" start="1" end="739" id="sq343"><ns3:features begin="188" end="207" type="CCGTGCACAATTAGGGGTTG" description="Search Results" featureGroup="B1C" score="0.0"/><ns3:features begin="79" end="96" type="F3" description="" featureGroup="Jalview" score="0.0"/><ns3:features begin="133" end="152" type="TGGCATACAGAAACCCCGTT" description="Search Results" featureGroup="crRNA_kDNA" score="0.0"/></ns3:JSeq><ns3:JSeq colour="-1" start="1" end="751" id="sq345"><ns3:features begin="188" end="207" type="CCGTGCACAATTAGGGGTTG" description="Search Results" featureGroup="B1C" score="0.0"/><ns3:features begin="79" end="96" type="F3" description="" featureGroup="Jalview" score="0.0"/><ns3:features begin="208" end="229" type="GTGTAATATAGTGGGCCGCGCA" description="Search Results" featureGroup="LB" score="0.0"/><ns3:features begin="117" end="135" type="TGCGAAAACCGAAAAATGG" description="Search Results" featureGroup="F2" score="0.0"/><ns3:features begin="133" end="152" type="TGGCATACAGAAACCCCGTT" description="Search Results" featureGroup="crRNA_kDNA" score="0.0"/></ns3:JSeq><ns3:JSeq colour="-1" start="1" end="762" id="sq347"><ns3:features begin="188" end="207" type="CCGTGCACAATTAGGGGTTG" description="Search Results" featureGroup="B1C" score="0.0"/><ns3:features begin="133" end="152" type="TGGCATACAGAAACCCCGTT" description="Search Results" featureGroup="crRNA_kDNA" score="0.0"/></ns3:JSeq><ns3:JSeq colour="-1" start="1" end="738" id="sq349"><ns3:features begin="188" end="207" type="CCGTGCACAATTAGGGGTTG" description="Search Results" featureGroup="B1C" score="0.0"/><ns3:features begin="208" end="229" type="GTGTAATATAGTGGGCCGCGCA" description="Search Results" featureGroup="LB" score="0.0"/><ns3:features begin="133" end="152" type="TGGCATACAGAAACCCCGTT" description="Search Results" featureGroup="crRNA_kDNA" score="0.0"/></ns3:JSeq><ns3:JSeq colour="-1" start="1" end="751" id="sq351"><ns3:features begin="141" end="162" type="AGAAACCCCGTTCAAAAATCCC" description="Search Results" featureGroup="RevCom_LF" score="0.0"/><ns3:features begin="163" end="184" type="CCAAAATTCGCGTTTTTTGGCC" description="Search Results" featureGroup="F1" score="0.0"/><ns3:features begin="188" end="207" type="CCGTGCACAATTAGGGGTTG" description="Search Results" featureGroup="B1C" score="0.0"/><ns3:features begin="133" end="152" type="TGGCATACAGAAACCCCGTT" description="Search Results" featureGroup="crRNA_kDNA" score="0.0"/></ns3:JSeq><ns3:JSeq colour="-1" start="1" end="751" id="sq353"><ns3:features begin="188" end="207" type="CCGTGCACAATTAGGGGTTG" description="Search Results" featureGroup="B1C" score="0.0"/><ns3:features begin="208" end="229" type="GTGTAATATAGTGGGCCGCGCA" description="Search Results" featureGroup="LB" score="0.0"/><ns3:features begin="133" end="152" type="TGGCATACAGAAACCCCGTT" description="Search Results" featureGroup="crRNA_kDNA" score="0.0"/></ns3:JSeq><ns3:JSeq colour="-1" start="1" end="739" id="sq355"><ns3:features begin="188" end="207" type="CCGTGCACAATTAGGGGTTG" description="Search Results" featureGroup="B1C" score="0.0"/><ns3:features begin="79" end="96" type="F3" description="" featureGroup="Jalview" score="0.0"/><ns3:features begin="208" end="229" type="GTGTAATATAGTGGGCCGCGCA" description="Search Results" featureGroup="LB" score="0.0"/><ns3:features begin="133" end="152" type="TGGCATACAGAAACCCCGTT" description="Search Results" featureGroup="crRNA_kDNA" score="0.0"/></ns3:JSeq><ns3:JSeq colour="-1" start="1" end="751" id="sq357"><ns3:features begin="188" end="207" type="CCGTGCACAATTAGGGGTTG" description="Search Results" featureGroup="B1C" score="0.0"/><ns3:features begin="208" end="229" type="GTGTAATATAGTGGGCCGCGCA" description="Search Results" featureGroup="LB" score="0.0"/><ns3:features begin="117" end="135" type="TGCGAAAACCGAAAAATGG" description="Search Results" featureGroup="F2" score="0.0"/><ns3:features begin="133" end="152" type="TGGCATACAGAAACCCCGTT" description="Search Results" featureGroup="crRNA_kDNA" score="0.0"/></ns3:JSeq><ns3:JSeq colour="-1" start="1" end="743" id="sq359"><ns3:features begin="188" end="207" type="CCGTGCACAATTAGGGGTTG" description="Search Results" featureGroup="B1C" score="0.0"/><ns3:features begin="79" end="96" type="F3" description="" featureGroup="Jalview" score="0.0"/><ns3:features begin="254" end="271" type="GAAACTGGCCTCTAAGGC" description="Search Results" featureGroup="B3C" score="0.0"/><ns3:features begin="208" end="229" type="GTGTAATATAGTGGGCCGCGCA" description="Search Results" featureGroup="LB" score="0.0"/><ns3:features begin="133" end="152" type="TGGCATACAGAAACCCCGTT" description="Search Results" featureGroup="crRNA_kDNA" score="0.0"/></ns3:JSeq><ns3:JSeq colour="-1" start="1" end="752" id="sq361"><ns3:features begin="141" end="162" type="AGAAACCCCGTTCAAAAATCCC" description="Search Results" featureGroup="RevCom_LF" score="0.0"/><ns3:features begin="188" end="207" type="CCGTGCACAATTAGGGGTTG" description="Search Results" featureGroup="B1C" score="0.0"/><ns3:features begin="79" end="96" type="F3" description="" featureGroup="Jalview" score="0.0"/><ns3:features begin="208" end="229" type="GTGTAATATAGTGGGCCGCGCA" description="Search Results" featureGroup="LB" score="0.0"/><ns3:features begin="133" end="152" type="TGGCATACAGAAACCCCGTT" description="Search Results" featureGroup="crRNA_kDNA" score="0.0"/></ns3:JSeq><ns3:JSeq colour="-1" start="1" end="752" id="sq363"><ns3:features begin="188" end="207" type="CCGTGCACAATTAGGGGTTG" description="Search Results" featureGroup="B1C" score="0.0"/><ns3:features begin="79" end="96" type="F3" description="" featureGroup="Jalview" score="0.0"/><ns3:features begin="133" end="152" type="TGGCATACAGAAACCCCGTT" description="Search Results" featureGroup="crRNA_kDNA" score="0.0"/></ns3:JSeq><ns3:JSeq colour="-1" start="1" end="749" id="sq365"><ns3:features begin="188" end="207" type="CCGTGCACAATTAGGGGTTG" description="Search Results" featureGroup="B1C" score="0.0"/><ns3:features begin="79" end="96" type="F3" description="" featureGroup="Jalview" score="0.0"/><ns3:features begin="208" end="229" type="GTGTAATATAGTGGGCCGCGCA" description="Search Results" featureGroup="LB" score="0.0"/><ns3:features begin="133" end="152" type="TGGCATACAGAAACCCCGTT" description="Search Results" featureGroup="crRNA_kDNA" score="0.0"/></ns3:JSeq><ns3:JSeq colour="-1" start="1" end="739" id="sq367"><ns3:features begin="188" end="207" type="CCGTGCACAATTAGGGGTTG" description="Search Results" featureGroup="B1C" score="0.0"/><ns3:features begin="208" end="229" type="GTGTAATATAGTGGGCCGCGCA" description="Search Results" featureGroup="LB" score="0.0"/><ns3:features begin="133" end="152" type="TGGCATACAGAAACCCCGTT" description="Search Results" featureGroup="crRNA_kDNA" score="0.0"/></ns3:JSeq><ns3:JSeq colour="-1" start="1" end="741" id="sq369"><ns3:features begin="141" end="162" type="AGAAACCCCGTTCAAAAATCCC" description="Search Results" featureGroup="RevCom_LF" score="0.0"/><ns3:features begin="163" end="184" type="CCAAAATTCGCGTTTTTTGGCC" description="Search Results" featureGroup="F1" score="0.0"/><ns3:features begin="188" end="207" type="CCGTGCACAATTAGGGGTTG" description="Search Results" featureGroup="B1C" score="0.0"/><ns3:features begin="79" end="96" type="F3" description="" featureGroup="Jalview" score="0.0"/><ns3:features begin="208" end="229" type="GTGTAATATAGTGGGCCGCGCA" description="Search Results" featureGroup="LB" score="0.0"/><ns3:features begin="117" end="135" type="TGCGAAAACCGAAAAATGG" description="Search Results" featureGroup="F2" score="0.0"/><ns3:features begin="133" end="152" type="TGGCATACAGAAACCCCGTT" description="Search Results" featureGroup="crRNA_kDNA" score="0.0"/></ns3:JSeq><ns3:JSeq colour="-1" start="1" end="740" id="sq371"><ns3:features begin="188" end="207" type="CCGTGCACAATTAGGGGTTG" description="Search Results" featureGroup="B1C" score="0.0"/><ns3:features begin="208" end="229" type="GTGTAATATAGTGGGCCGCGCA" description="Search Results" featureGroup="LB" score="0.0"/><ns3:features begin="133" end="152" type="TGGCATACAGAAACCCCGTT" description="Search Results" featureGroup="crRNA_kDNA" score="0.0"/></ns3:JSeq><ns3:JSeq colour="-1" start="1" end="737" id="sq373"><ns3:features begin="188" end="207" type="CCGTGCACAATTAGGGGTTG" description="Search Results" featureGroup="B1C" score="0.0"/><ns3:features begin="208" end="229" type="GTGTAATATAGTGGGCCGCGCA" description="Search Results" featureGroup="LB" score="0.0"/><ns3:features begin="133" end="152" type="TGGCATACAGAAACCCCGTT" description="Search Results" featureGroup="crRNA_kDNA" score="0.0"/></ns3:JSeq><ns3:JSeq colour="-1" start="1" end="741" id="sq375"><ns3:features begin="141" end="162" type="AGAAACCCCGTTCAAAAATCCC" description="Search Results" featureGroup="RevCom_LF" score="0.0"/><ns3:features begin="163" end="184" type="CCAAAATTCGCGTTTTTTGGCC" description="Search Results" featureGroup="F1" score="0.0"/><ns3:features begin="188" end="207" type="CCGTGCACAATTAGGGGTTG" description="Search Results" featureGroup="B1C" score="0.0"/><ns3:features begin="208" end="229" type="GTGTAATATAGTGGGCCGCGCA" description="Search Results" featureGroup="LB" score="0.0"/><ns3:features begin="117" end="135" type="TGCGAAAACCGAAAAATGG" description="Search Results" featureGroup="F2" score="0.0"/><ns3:features begin="133" end="152" type="TGGCATACAGAAACCCCGTT" description="Search Results" featureGroup="crRNA_kDNA" score="0.0"/></ns3:JSeq><ns3:JSeq colour="-1" start="1" end="742" id="sq377"><ns3:features begin="188" end="207" type="CCGTGCACAATTAGGGGTTG" description="Search Results" featureGroup="B1C" score="0.0"/><ns3:features begin="133" end="152" type="TGGCATACAGAAACCCCGTT" description="Search Results" featureGroup="crRNA_kDNA" score="0.0"/></ns3:JSeq><ns3:JSeq colour="-1" start="1" end="742" id="sq379"><ns3:features begin="188" end="207" type="CCGTGCACAATTAGGGGTTG" description="Search Results" featureGroup="B1C" score="0.0"/><ns3:features begin="208" end="229" type="GTGTAATATAGTGGGCCGCGCA" description="Search Results" featureGroup="LB" score="0.0"/><ns3:features begin="133" end="152" type="TGGCATACAGAAACCCCGTT" description="Search Results" featureGroup="crRNA_kDNA" score="0.0"/></ns3:JSeq><ns3:JSeq colour="-1" start="1" end="750" id="sq381"><ns3:features begin="188" end="207" type="CCGTGCACAATTAGGGGTTG" description="Search Results" featureGroup="B1C" score="0.0"/><ns3:features begin="79" end="96" type="F3" description="" featureGroup="Jalview" score="0.0"/><ns3:features begin="133" end="152" type="TGGCATACAGAAACCCCGTT" description="Search Results" featureGroup="crRNA_kDNA" score="0.0"/></ns3:JSeq><ns3:JSeq colour="-1" start="1" end="739" id="sq383"><ns3:features begin="188" end="207" type="CCGTGCACAATTAGGGGTTG" description="Search Results" featureGroup="B1C" score="0.0"/><ns3:features begin="133" end="152" type="TGGCATACAGAAACCCCGTT" description="Search Results" featureGroup="crRNA_kDNA" score="0.0"/></ns3:JSeq><ns3:JSeq colour="-1" start="1" end="746" id="sq385"><ns3:features begin="188" end="207" type="CCGTGCACAATTAGGGGTTG" description="Search Results" featureGroup="B1C" score="0.0"/><ns3:features begin="208" end="229" type="GTGTAATATAGTGGGCCGCGCA" description="Search Results" featureGroup="LB" score="0.0"/><ns3:features begin="133" end="152" type="TGGCATACAGAAACCCCGTT" description="Search Results" featureGroup="crRNA_kDNA" score="0.0"/></ns3:JSeq><ns3:JSeq colour="-1" start="1" end="748" id="sq387"><ns3:features begin="141" end="162" type="AGAAACCCCGTTCAAAAATCCC" description="Search Results" featureGroup="RevCom_LF" score="0.0"/><ns3:features begin="188" end="207" type="CCGTGCACAATTAGGGGTTG" description="Search Results" featureGroup="B1C" score="0.0"/><ns3:features begin="133" end="152" type="TGGCATACAGAAACCCCGTT" description="Search Results" featureGroup="crRNA_kDNA" score="0.0"/></ns3:JSeq><ns3:JSeq colour="-1" start="1" end="750" id="sq389"><ns3:features begin="141" end="162" type="AGAAACCCCGTTCAAAAATCCC" description="Search Results" featureGroup="RevCom_LF" score="0.0"/><ns3:features begin="163" end="184" type="CCAAAATTCGCGTTTTTTGGCC" description="Search Results" featureGroup="F1" score="0.0"/><ns3:features begin="188" end="207" type="CCGTGCACAATTAGGGGTTG" description="Search Results" featureGroup="B1C" score="0.0"/><ns3:features begin="79" end="96" type="F3" description="" featureGroup="Jalview" score="0.0"/><ns3:features begin="208" end="229" type="GTGTAATATAGTGGGCCGCGCA" description="Search Results" featureGroup="LB" score="0.0"/><ns3:features begin="117" end="135" type="TGCGAAAACCGAAAAATGG" description="Search Results" featureGroup="F2" score="0.0"/><ns3:features begin="133" end="152" type="TGGCATACAGAAACCCCGTT" description="Search Results" featureGroup="crRNA_kDNA" score="0.0"/></ns3:JSeq><ns3:JSeq colour="-1" start="1" end="750" id="sq391"><ns3:features begin="188" end="207" type="CCGTGCACAATTAGGGGTTG" description="Search Results" featureGroup="B1C" score="0.0"/><ns3:features begin="79" end="96" type="F3" description="" featureGroup="Jalview" score="0.0"/><ns3:features begin="208" end="229" type="GTGTAATATAGTGGGCCGCGCA" description="Search Results" featureGroup="LB" score="0.0"/><ns3:features begin="133" end="152" type="TGGCATACAGAAACCCCGTT" description="Search Results" featureGroup="crRNA_kDNA" score="0.0"/></ns3:JSeq><ns3:JSeq colour="-1" start="1" end="747" id="sq393"><ns3:features begin="188" end="207" type="CCGTGCACAATTAGGGGTTG" description="Search Results" featureGroup="B1C" score="0.0"/><ns3:features begin="79" end="96" type="F3" description="" featureGroup="Jalview" score="0.0"/><ns3:features begin="254" end="271" type="GAAACTGGCCTCTAAGGC" description="Search Results" featureGroup="B3C" score="0.0"/><ns3:features begin="208" end="229" type="GTGTAATATAGTGGGCCGCGCA" description="Search Results" featureGroup="LB" score="0.0"/><ns3:features begin="133" end="152" type="TGGCATACAGAAACCCCGTT" description="Search Results" featureGroup="crRNA_kDNA" score="0.0"/></ns3:JSeq><ns3:JSeq colour="-1" start="1" end="742" id="sq395"><ns3:features begin="188" end="207" type="CCGTGCACAATTAGGGGTTG" description="Search Results" featureGroup="B1C" score="0.0"/><ns3:features begin="79" end="96" type="F3" description="" featureGroup="Jalview" score="0.0"/><ns3:features begin="208" end="229" type="GTGTAATATAGTGGGCCGCGCA" description="Search Results" featureGroup="LB" score="0.0"/><ns3:features begin="133" end="152" type="TGGCATACAGAAACCCCGTT" description="Search Results" featureGroup="crRNA_kDNA" score="0.0"/></ns3:JSeq><ns3:JSeq colour="-1" start="1" end="740" id="sq397"><ns3:features begin="141" end="162" type="AGAAACCCCGTTCAAAAATCCC" description="Search Results" featureGroup="RevCom_LF" score="0.0"/><ns3:features begin="163" end="184" type="CCAAAATTCGCGTTTTTTGGCC" description="Search Results" featureGroup="F1" score="0.0"/><ns3:features begin="188" end="207" type="CCGTGCACAATTAGGGGTTG" description="Search Results" featureGroup="B1C" score="0.0"/><ns3:features begin="117" end="135" type="TGCGAAAACCGAAAAATGG" description="Search Results" featureGroup="F2" score="0.0"/><ns3:features begin="133" end="152" type="TGGCATACAGAAACCCCGTT" description="Search Results" featureGroup="crRNA_kDNA" score="0.0"/></ns3:JSeq><ns3:JSeq colour="-1" start="1" end="747" id="sq399"><ns3:features begin="188" end="207" type="CCGTGCACAATTAGGGGTTG" description="Search Results" featureGroup="B1C" score="0.0"/><ns3:features begin="133" end="152" type="TGGCATACAGAAACCCCGTT" description="Search Results" featureGroup="crRNA_kDNA" score="0.0"/></ns3:JSeq><ns3:JSeq colour="-1" start="1" end="750" id="sq401"><ns3:features begin="141" end="162" type="AGAAACCCCGTTCAAAAATCCC" description="Search Results" featureGroup="RevCom_LF" score="0.0"/><ns3:features begin="163" end="184" type="CCAAAATTCGCGTTTTTTGGCC" description="Search Results" featureGroup="F1" score="0.0"/><ns3:features begin="188" end="207" type="CCGTGCACAATTAGGGGTTG" description="Search Results" featureGroup="B1C" score="0.0"/><ns3:features begin="254" end="271" type="GAAACTGGCCTCTAAGGC" description="Search Results" featureGroup="B3C" score="0.0"/><ns3:features begin="236" end="253" type="GCTGGGTTAGGATGTCGT" description="Search Results" featureGroup="B2C" score="0.0"/><ns3:features begin="208" end="229" type="GTGTAATATAGTGGGCCGCGCA" description="Search Results" featureGroup="LB" score="0.0"/><ns3:features begin="133" end="152" type="TGGCATACAGAAACCCCGTT" description="Search Results" featureGroup="crRNA_kDNA" score="0.0"/></ns3:JSeq><ns3:JSeq colour="-1" start="1" end="741" id="sq403"><ns3:features begin="188" end="207" type="CCGTGCACAATTAGGGGTTG" description="Search Results" featureGroup="B1C" score="0.0"/><ns3:features begin="208" end="229" type="GTGTAATATAGTGGGCCGCGCA" description="Search Results" featureGroup="LB" score="0.0"/><ns3:features begin="133" end="152" type="TGGCATACAGAAACCCCGTT" description="Search Results" featureGroup="crRNA_kDNA" score="0.0"/></ns3:JSeq><ns3:JSeq colour="-1" start="1" end="709" id="sq405"><ns3:features begin="188" end="207" type="CCGTGCACAATTAGGGGTTG" description="Search Results" featureGroup="B1C" score="0.0"/><ns3:features begin="208" end="229" type="GTGTAATATAGTGGGCCGCGCA" description="Search Results" featureGroup="LB" score="0.0"/><ns3:features begin="133" end="152" type="TGGCATACAGAAACCCCGTT" description="Search Results" featureGroup="crRNA_kDNA" score="0.0"/></ns3:JSeq><ns3:JSeq colour="-1" start="1" end="750" id="sq407"><ns3:features begin="141" end="162" type="AGAAACCCCGTTCAAAAATCCC" description="Search Results" featureGroup="RevCom_LF" score="0.0"/><ns3:features begin="163" end="184" type="CCAAAATTCGCGTTTTTTGGCC" description="Search Results" featureGroup="F1" score="0.0"/><ns3:features begin="188" end="207" type="CCGTGCACAATTAGGGGTTG" description="Search Results" featureGroup="B1C" score="0.0"/><ns3:features begin="208" end="229" type="GTGTAATATAGTGGGCCGCGCA" description="Search Results" featureGroup="LB" score="0.0"/><ns3:features begin="117" end="135" type="TGCGAAAACCGAAAAATGG" description="Search Results" featureGroup="F2" score="0.0"/><ns3:features begin="133" end="152" type="TGGCATACAGAAACCCCGTT" description="Search Results" featureGroup="crRNA_kDNA" score="0.0"/></ns3:JSeq><ns3:JSeq colour="-1" start="1" end="742" id="sq409"><ns3:features begin="79" end="96" type="AATCGTACTCCCCGACAT" description="" featureGroup="F3" score="0.0"/><ns3:features begin="188" end="207" type="CCGTGCACAATTAGGGGTTG" description="Search Results" featureGroup="B1C" score="0.0"/><ns3:features begin="254" end="271" type="GAAACTGGCCTCTAAGGC" description="Search Results" featureGroup="B3C" score="0.0"/><ns3:features begin="208" end="229" type="GTGTAATATAGTGGGCCGCGCA" description="Search Results" featureGroup="LB" score="0.0"/><ns3:features begin="133" end="152" type="TGGCATACAGAAACCCCGTT" description="Search Results" featureGroup="crRNA_kDNA" score="0.0"/></ns3:JSeq><ns3:JSeq colour="-1" start="1" end="739" id="sq411"><ns3:features begin="188" end="207" type="CCGTGCACAATTAGGGGTTG" description="Search Results" featureGroup="B1C" score="0.0"/><ns3:features begin="133" end="152" type="TGGCATACAGAAACCCCGTT" description="Search Results" featureGroup="crRNA_kDNA" score="0.0"/></ns3:JSeq><ns3:JSeq colour="-1" start="1" end="751" id="sq413"><ns3:features begin="141" end="162" type="AGAAACCCCGTTCAAAAATCCC" description="Search Results" featureGroup="RevCom_LF" score="0.0"/><ns3:features begin="163" end="184" type="CCAAAATTCGCGTTTTTTGGCC" description="Search Results" featureGroup="F1" score="0.0"/><ns3:features begin="188" end="207" type="CCGTGCACAATTAGGGGTTG" description="Search Results" featureGroup="B1C" score="0.0"/><ns3:features begin="79" end="96" type="F3" description="" featureGroup="Jalview" score="0.0"/><ns3:features begin="208" end="229" type="GTGTAATATAGTGGGCCGCGCA" description="Search Results" featureGroup="LB" score="0.0"/><ns3:features begin="133" end="152" type="TGGCATACAGAAACCCCGTT" description="Search Results" featureGroup="crRNA_kDNA" score="0.0"/></ns3:JSeq><ns3:JSeq colour="-1" start="1" end="751" id="sq415"><ns3:features begin="141" end="162" type="AGAAACCCCGTTCAAAAATCCC" description="Search Results" featureGroup="RevCom_LF" score="0.0"/><ns3:features begin="163" end="184" type="CCAAAATTCGCGTTTTTTGGCC" description="Search Results" featureGroup="F1" score="0.0"/><ns3:features begin="188" end="207" type="CCGTGCACAATTAGGGGTTG" description="Search Results" featureGroup="B1C" score="0.0"/><ns3:features begin="208" end="229" type="GTGTAATATAGTGGGCCGCGCA" description="Search Results" featureGroup="LB" score="0.0"/><ns3:features begin="133" end="152" type="TGGCATACAGAAACCCCGTT" description="Search Results" featureGroup="crRNA_kDNA" score="0.0"/></ns3:JSeq><ns3:JSeq colour="-1" start="1" end="751" id="sq417"><ns3:features begin="188" end="207" type="CCGTGCACAATTAGGGGTTG" description="Search Results" featureGroup="B1C" score="0.0"/><ns3:features begin="79" end="96" type="F3" description="" featureGroup="Jalview" score="0.0"/><ns3:features begin="208" end="229" type="GTGTAATATAGTGGGCCGCGCA" description="Search Results" featureGroup="LB" score="0.0"/><ns3:features begin="133" end="152" type="TGGCATACAGAAACCCCGTT" description="Search Results" featureGroup="crRNA_kDNA" score="0.0"/></ns3:JSeq><ns3:JSeq colour="-1" start="1" end="750" id="sq419"><ns3:features begin="141" end="162" type="AGAAACCCCGTTCAAAAATCCC" description="Search Results" featureGroup="RevCom_LF" score="0.0"/><ns3:features begin="163" end="184" type="CCAAAATTCGCGTTTTTTGGCC" description="Search Results" featureGroup="F1" score="0.0"/><ns3:features begin="188" end="207" type="CCGTGCACAATTAGGGGTTG" description="Search Results" featureGroup="B1C" score="0.0"/><ns3:features begin="254" end="271" type="GAAACTGGCCTCTAAGGC" description="Search Results" featureGroup="B3C" score="0.0"/><ns3:features begin="133" end="152" type="TGGCATACAGAAACCCCGTT" description="Search Results" featureGroup="crRNA_kDNA" score="0.0"/></ns3:JSeq><ns3:JSeq colour="-1" start="1" end="749" id="sq421"><ns3:features begin="188" end="207" type="CCGTGCACAATTAGGGGTTG" description="Search Results" featureGroup="B1C" score="0.0"/><ns3:features begin="208" end="229" type="GTGTAATATAGTGGGCCGCGCA" description="Search Results" featureGroup="LB" score="0.0"/><ns3:features begin="133" end="152" type="TGGCATACAGAAACCCCGTT" description="Search Results" featureGroup="crRNA_kDNA" score="0.0"/></ns3:JSeq><ns3:JSeq colour="-1" start="1" end="742" id="sq423"><ns3:features begin="188" end="207" type="CCGTGCACAATTAGGGGTTG" description="Search Results" featureGroup="B1C" score="0.0"/><ns3:features begin="79" end="96" type="F3" description="" featureGroup="Jalview" score="0.0"/><ns3:features begin="208" end="229" type="GTGTAATATAGTGGGCCGCGCA" description="Search Results" featureGroup="LB" score="0.0"/><ns3:features begin="133" end="152" type="TGGCATACAGAAACCCCGTT" description="Search Results" featureGroup="crRNA_kDNA" score="0.0"/></ns3:JSeq><ns3:JSeq colour="-1" start="1" end="749" id="sq425"><ns3:features begin="141" end="162" type="AGAAACCCCGTTCAAAAATCCC" description="Search Results" featureGroup="RevCom_LF" score="0.0"/><ns3:features begin="163" end="184" type="CCAAAATTCGCGTTTTTTGGCC" description="Search Results" featureGroup="F1" score="0.0"/><ns3:features begin="188" end="207" type="CCGTGCACAATTAGGGGTTG" description="Search Results" featureGroup="B1C" score="0.0"/><ns3:features begin="79" end="96" type="F3" description="" featureGroup="Jalview" score="0.0"/><ns3:features begin="117" end="135" type="TGCGAAAACCGAAAAATGG" description="Search Results" featureGroup="F2" score="0.0"/><ns3:features begin="133" end="152" type="TGGCATACAGAAACCCCGTT" description="Search Results" featureGroup="crRNA_kDNA" score="0.0"/></ns3:JSeq><ns3:JSeq colour="-1" start="1" end="750" id="sq427"><ns3:features begin="188" end="207" type="CCGTGCACAATTAGGGGTTG" description="Search Results" featureGroup="B1C" score="0.0"/><ns3:features begin="208" end="229" type="GTGTAATATAGTGGGCCGCGCA" description="Search Results" featureGroup="LB" score="0.0"/><ns3:features begin="133" end="152" type="TGGCATACAGAAACCCCGTT" description="Search Results" featureGroup="crRNA_kDNA" score="0.0"/></ns3:JSeq><ns3:JSeq colour="-1" start="1" end="750" id="sq429"><ns3:features begin="163" end="184" type="CCAAAATTCGCGTTTTTTGGCC" description="Search Results" featureGroup="F1" score="0.0"/><ns3:features begin="188" end="207" type="CCGTGCACAATTAGGGGTTG" description="Search Results" featureGroup="B1C" score="0.0"/><ns3:features begin="133" end="152" type="TGGCATACAGAAACCCCGTT" description="Search Results" featureGroup="crRNA_kDNA" score="0.0"/></ns3:JSeq><ns3:JSeq colour="-1" start="1" end="750" id="sq431"><ns3:features begin="141" end="162" type="AGAAACCCCGTTCAAAAATCCC" description="Search Results" featureGroup="RevCom_LF" score="0.0"/><ns3:features begin="163" end="184" type="CCAAAATTCGCGTTTTTTGGCC" description="Search Results" featureGroup="F1" score="0.0"/><ns3:features begin="188" end="207" type="CCGTGCACAATTAGGGGTTG" description="Search Results" featureGroup="B1C" score="0.0"/><ns3:features begin="133" end="152" type="TGGCATACAGAAACCCCGTT" description="Search Results" featureGroup="crRNA_kDNA" score="0.0"/></ns3:JSeq><ns3:JSeq colour="-1" start="1" end="750" id="sq433"><ns3:features begin="141" end="162" type="AGAAACCCCGTTCAAAAATCCC" description="Search Results" featureGroup="RevCom_LF" score="0.0"/><ns3:features begin="163" end="184" type="CCAAAATTCGCGTTTTTTGGCC" description="Search Results" featureGroup="F1" score="0.0"/><ns3:features begin="188" end="207" type="CCGTGCACAATTAGGGGTTG" description="Search Results" featureGroup="B1C" score="0.0"/><ns3:features begin="79" end="96" type="F3" description="" featureGroup="Jalview" score="0.0"/><ns3:features begin="208" end="229" type="GTGTAATATAGTGGGCCGCGCA" description="Search Results" featureGroup="LB" score="0.0"/><ns3:features begin="133" end="152" type="TGGCATACAGAAACCCCGTT" description="Search Results" featureGroup="crRNA_kDNA" score="0.0"/></ns3:JSeq><ns3:JSeq colour="-1" start="1" end="748" id="sq435"><ns3:features begin="188" end="207" type="CCGTGCACAATTAGGGGTTG" description="Search Results" featureGroup="B1C" score="0.0"/><ns3:features begin="133" end="152" type="TGGCATACAGAAACCCCGTT" description="Search Results" featureGroup="crRNA_kDNA" score="0.0"/></ns3:JSeq><ns3:JSeq colour="-1" start="1" end="750" id="sq437"><ns3:features begin="188" end="207" type="CCGTGCACAATTAGGGGTTG" description="Search Results" featureGroup="B1C" score="0.0"/><ns3:features begin="208" end="229" type="GTGTAATATAGTGGGCCGCGCA" description="Search Results" featureGroup="LB" score="0.0"/><ns3:features begin="133" end="152" type="TGGCATACAGAAACCCCGTT" description="Search Results" featureGroup="crRNA_kDNA" score="0.0"/></ns3:JSeq><ns3:JSeq colour="-1" start="1" end="750" id="sq439"><ns3:features begin="188" end="207" type="CCGTGCACAATTAGGGGTTG" description="Search Results" featureGroup="B1C" score="0.0"/><ns3:features begin="79" end="96" type="F3" description="" featureGroup="Jalview" score="0.0"/><ns3:features begin="208" end="229" type="GTGTAATATAGTGGGCCGCGCA" description="Search Results" featureGroup="LB" score="0.0"/><ns3:features begin="133" end="152" type="TGGCATACAGAAACCCCGTT" description="Search Results" featureGroup="crRNA_kDNA" score="0.0"/></ns3:JSeq><ns3:JSeq colour="-1" start="1" end="740" id="sq441"><ns3:features begin="188" end="207" type="CCGTGCACAATTAGGGGTTG" description="Search Results" featureGroup="B1C" score="0.0"/><ns3:features begin="208" end="229" type="GTGTAATATAGTGGGCCGCGCA" description="Search Results" featureGroup="LB" score="0.0"/><ns3:features begin="117" end="135" type="TGCGAAAACCGAAAAATGG" description="Search Results" featureGroup="F2" score="0.0"/><ns3:features begin="133" end="152" type="TGGCATACAGAAACCCCGTT" description="Search Results" featureGroup="crRNA_kDNA" score="0.0"/></ns3:JSeq><ns3:JSeq colour="-1" start="1" end="739" id="sq443"><ns3:features begin="188" end="207" type="CCGTGCACAATTAGGGGTTG" description="Search Results" featureGroup="B1C" score="0.0"/><ns3:features begin="208" end="229" type="GTGTAATATAGTGGGCCGCGCA" description="Search Results" featureGroup="LB" score="0.0"/><ns3:features begin="117" end="135" type="TGCGAAAACCGAAAAATGG" description="Search Results" featureGroup="F2" score="0.0"/><ns3:features begin="133" end="152" type="TGGCATACAGAAACCCCGTT" description="Search Results" featureGroup="crRNA_kDNA" score="0.0"/></ns3:JSeq><ns3:JSeq colour="-1" start="1" end="742" id="sq445"><ns3:features begin="188" end="207" type="CCGTGCACAATTAGGGGTTG" description="Search Results" featureGroup="B1C" score="0.0"/><ns3:features begin="208" end="229" type="GTGTAATATAGTGGGCCGCGCA" description="Search Results" featureGroup="LB" score="0.0"/><ns3:features begin="133" end="152" type="TGGCATACAGAAACCCCGTT" description="Search Results" featureGroup="crRNA_kDNA" score="0.0"/></ns3:JSeq><ns3:JSeq colour="-1" start="1" end="761" id="sq447"><ns3:features begin="141" end="162" type="AGAAACCCCGTTCAAAAATCCC" description="Search Results" featureGroup="RevCom_LF" score="0.0"/><ns3:features begin="163" end="184" type="CCAAAATTCGCGTTTTTTGGCC" description="Search Results" featureGroup="F1" score="0.0"/><ns3:features begin="188" end="207" type="CCGTGCACAATTAGGGGTTG" description="Search Results" featureGroup="B1C" score="0.0"/><ns3:features begin="208" end="229" type="GTGTAATATAGTGGGCCGCGCA" description="Search Results" featureGroup="LB" score="0.0"/><ns3:features begin="117" end="135" type="TGCGAAAACCGAAAAATGG" description="Search Results" featureGroup="F2" score="0.0"/><ns3:features begin="133" end="152" type="TGGCATACAGAAACCCCGTT" description="Search Results" featureGroup="crRNA_kDNA" score="0.0"/></ns3:JSeq><ns3:JSeq colour="-1" start="1" end="749" id="sq449"><ns3:features begin="141" end="162" type="AGAAACCCCGTTCAAAAATCCC" description="Search Results" featureGroup="RevCom_LF" score="0.0"/><ns3:features begin="163" end="184" type="CCAAAATTCGCGTTTTTTGGCC" description="Search Results" featureGroup="F1" score="0.0"/><ns3:features begin="188" end="207" type="CCGTGCACAATTAGGGGTTG" description="Search Results" featureGroup="B1C" score="0.0"/><ns3:features begin="79" end="96" type="F3" description="" featureGroup="Jalview" score="0.0"/><ns3:features begin="208" end="229" type="GTGTAATATAGTGGGCCGCGCA" description="Search Results" featureGroup="LB" score="0.0"/><ns3:features begin="117" end="135" type="TGCGAAAACCGAAAAATGG" description="Search Results" featureGroup="F2" score="0.0"/><ns3:features begin="133" end="152" type="TGGCATACAGAAACCCCGTT" description="Search Results" featureGroup="crRNA_kDNA" score="0.0"/></ns3:JSeq><ns3:JSeq colour="-1" start="1" end="739" id="sq451"><ns3:features begin="188" end="207" type="CCGTGCACAATTAGGGGTTG" description="Search Results" featureGroup="B1C" score="0.0"/><ns3:features begin="79" end="96" type="F3" description="" featureGroup="Jalview" score="0.0"/><ns3:features begin="133" end="152" type="TGGCATACAGAAACCCCGTT" description="Search Results" featureGroup="crRNA_kDNA" score="0.0"/></ns3:JSeq><ns3:JSeq colour="-1" start="1" end="738" id="sq453"><ns3:features begin="188" end="207" type="CCGTGCACAATTAGGGGTTG" description="Search Results" featureGroup="B1C" score="0.0"/><ns3:features begin="79" end="96" type="F3" description="" featureGroup="Jalview" score="0.0"/><ns3:features begin="254" end="271" type="GAAACTGGCCTCTAAGGC" description="Search Results" featureGroup="B3C" score="0.0"/><ns3:features begin="208" end="229" type="GTGTAATATAGTGGGCCGCGCA" description="Search Results" featureGroup="LB" score="0.0"/><ns3:features begin="133" end="152" type="TGGCATACAGAAACCCCGTT" description="Search Results" featureGroup="crRNA_kDNA" score="0.0"/></ns3:JSeq><ns3:JSeq colour="-1" start="1" end="739" id="sq455"><ns3:features begin="188" end="207" type="CCGTGCACAATTAGGGGTTG" description="Search Results" featureGroup="B1C" score="0.0"/><ns3:features begin="208" end="229" type="GTGTAATATAGTGGGCCGCGCA" description="Search Results" featureGroup="LB" score="0.0"/><ns3:features begin="133" end="152" type="TGGCATACAGAAACCCCGTT" description="Search Results" featureGroup="crRNA_kDNA" score="0.0"/></ns3:JSeq><ns3:JSeq colour="-1" start="1" end="750" id="sq457"><ns3:features begin="141" end="162" type="AGAAACCCCGTTCAAAAATCCC" description="Search Results" featureGroup="RevCom_LF" score="0.0"/><ns3:features begin="163" end="184" type="CCAAAATTCGCGTTTTTTGGCC" description="Search Results" featureGroup="F1" score="0.0"/><ns3:features begin="188" end="207" type="CCGTGCACAATTAGGGGTTG" description="Search Results" featureGroup="B1C" score="0.0"/><ns3:features begin="208" end="229" type="GTGTAATATAGTGGGCCGCGCA" description="Search Results" featureGroup="LB" score="0.0"/><ns3:features begin="133" end="152" type="TGGCATACAGAAACCCCGTT" description="Search Results" featureGroup="crRNA_kDNA" score="0.0"/></ns3:JSeq><ns3:JSeq colour="-1" start="1" end="734" id="sq459"><ns3:features begin="188" end="207" type="CCGTGCACAATTAGGGGTTG" description="Search Results" featureGroup="B1C" score="0.0"/><ns3:features begin="208" end="229" type="GTGTAATATAGTGGGCCGCGCA" description="Search Results" featureGroup="LB" score="0.0"/><ns3:features begin="133" end="152" type="TGGCATACAGAAACCCCGTT" description="Search Results" featureGroup="crRNA_kDNA" score="0.0"/></ns3:JSeq><ns3:JSeq colour="-1" start="1" end="747" id="sq461"><ns3:features begin="141" end="162" type="AGAAACCCCGTTCAAAAATCCC" description="Search Results" featureGroup="RevCom_LF" score="0.0"/><ns3:features begin="163" end="184" type="CCAAAATTCGCGTTTTTTGGCC" description="Search Results" featureGroup="F1" score="0.0"/><ns3:features begin="188" end="207" type="CCGTGCACAATTAGGGGTTG" description="Search Results" featureGroup="B1C" score="0.0"/><ns3:features begin="208" end="229" type="GTGTAATATAGTGGGCCGCGCA" description="Search Results" featureGroup="LB" score="0.0"/><ns3:features begin="133" end="152" type="TGGCATACAGAAACCCCGTT" description="Search Results" featureGroup="crRNA_kDNA" score="0.0"/></ns3:JSeq><ns3:JSeq colour="-1" start="1" end="751" id="sq463"><ns3:features begin="188" end="207" type="CCGTGCACAATTAGGGGTTG" description="Search Results" featureGroup="B1C" score="0.0"/><ns3:features begin="208" end="229" type="GTGTAATATAGTGGGCCGCGCA" description="Search Results" featureGroup="LB" score="0.0"/><ns3:features begin="133" end="152" type="TGGCATACAGAAACCCCGTT" description="Search Results" featureGroup="crRNA_kDNA" score="0.0"/></ns3:JSeq><ns3:JSeq colour="-1" start="1" end="754" id="sq465"><ns3:features begin="141" end="162" type="AGAAACCCCGTTCAAAAATCCC" description="Search Results" featureGroup="RevCom_LF" score="0.0"/><ns3:features begin="163" end="184" type="CCAAAATTCGCGTTTTTTGGCC" description="Search Results" featureGroup="F1" score="0.0"/><ns3:features begin="188" end="207" type="CCGTGCACAATTAGGGGTTG" description="Search Results" featureGroup="B1C" score="0.0"/><ns3:features begin="79" end="96" type="F3" description="" featureGroup="Jalview" score="0.0"/><ns3:features begin="254" end="271" type="GAAACTGGCCTCTAAGGC" description="Search Results" featureGroup="B3C" score="0.0"/><ns3:features begin="117" end="135" type="TGCGAAAACCGAAAAATGG" description="Search Results" featureGroup="F2" score="0.0"/><ns3:features begin="133" end="152" type="TGGCATACAGAAACCCCGTT" description="Search Results" featureGroup="crRNA_kDNA" score="0.0"/></ns3:JSeq><ns3:JSeq colour="-1" start="1" end="750" id="sq467"><ns3:features begin="188" end="207" type="CCGTGCACAATTAGGGGTTG" description="Search Results" featureGroup="B1C" score="0.0"/><ns3:features begin="133" end="152" type="TGGCATACAGAAACCCCGTT" description="Search Results" featureGroup="crRNA_kDNA" score="0.0"/></ns3:JSeq><ns3:JSeq colour="-1" start="1" end="756" id="sq469"><ns3:features begin="141" end="162" type="AGAAACCCCGTTCAAAAATCCC" description="Search Results" featureGroup="RevCom_LF" score="0.0"/><ns3:features begin="163" end="184" type="CCAAAATTCGCGTTTTTTGGCC" description="Search Results" featureGroup="F1" score="0.0"/><ns3:features begin="188" end="207" type="CCGTGCACAATTAGGGGTTG" description="Search Results" featureGroup="B1C" score="0.0"/><ns3:features begin="208" end="229" type="GTGTAATATAGTGGGCCGCGCA" description="Search Results" featureGroup="LB" score="0.0"/><ns3:features begin="117" end="135" type="TGCGAAAACCGAAAAATGG" description="Search Results" featureGroup="F2" score="0.0"/><ns3:features begin="133" end="152" type="TGGCATACAGAAACCCCGTT" description="Search Results" featureGroup="crRNA_kDNA" score="0.0"/></ns3:JSeq><ns3:JSeq colour="-1" start="1" end="753" id="sq471"><ns3:features begin="188" end="207" type="CCGTGCACAATTAGGGGTTG" description="Search Results" featureGroup="B1C" score="0.0"/><ns3:features begin="254" end="271" type="GAAACTGGCCTCTAAGGC" description="Search Results" featureGroup="B3C" score="0.0"/><ns3:features begin="208" end="229" type="GTGTAATATAGTGGGCCGCGCA" description="Search Results" featureGroup="LB" score="0.0"/><ns3:features begin="133" end="152" type="TGGCATACAGAAACCCCGTT" description="Search Results" featureGroup="crRNA_kDNA" score="0.0"/></ns3:JSeq><ns3:JSeq colour="-1" start="1" end="749" id="sq473"><ns3:features begin="188" end="207" type="CCGTGCACAATTAGGGGTTG" description="Search Results" featureGroup="B1C" score="0.0"/><ns3:features begin="208" end="229" type="GTGTAATATAGTGGGCCGCGCA" description="Search Results" featureGroup="LB" score="0.0"/><ns3:features begin="133" end="152" type="TGGCATACAGAAACCCCGTT" description="Search Results" featureGroup="crRNA_kDNA" score="0.0"/></ns3:JSeq><ns3:JSeq colour="-1" start="1" end="742" id="sq475"><ns3:features begin="188" end="207" type="CCGTGCACAATTAGGGGTTG" description="Search Results" featureGroup="B1C" score="0.0"/><ns3:features begin="208" end="229" type="GTGTAATATAGTGGGCCGCGCA" description="Search Results" featureGroup="LB" score="0.0"/><ns3:features begin="133" end="152" type="TGGCATACAGAAACCCCGTT" description="Search Results" featureGroup="crRNA_kDNA" score="0.0"/></ns3:JSeq><ns3:JSeq colour="-1" start="1" end="740" id="sq477"><ns3:features begin="188" end="207" type="CCGTGCACAATTAGGGGTTG" description="Search Results" featureGroup="B1C" score="0.0"/><ns3:features begin="79" end="96" type="F3" description="" featureGroup="Jalview" score="0.0"/><ns3:features begin="208" end="229" type="GTGTAATATAGTGGGCCGCGCA" description="Search Results" featureGroup="LB" score="0.0"/><ns3:features begin="117" end="135" type="TGCGAAAACCGAAAAATGG" description="Search Results" featureGroup="F2" score="0.0"/><ns3:features begin="133" end="152" type="TGGCATACAGAAACCCCGTT" description="Search Results" featureGroup="crRNA_kDNA" score="0.0"/></ns3:JSeq><ns3:JSeq colour="-1" start="1" end="741" id="sq479"><ns3:features begin="188" end="207" type="CCGTGCACAATTAGGGGTTG" description="Search Results" featureGroup="B1C" score="0.0"/><ns3:features begin="208" end="229" type="GTGTAATATAGTGGGCCGCGCA" description="Search Results" featureGroup="LB" score="0.0"/><ns3:features begin="133" end="152" type="TGGCATACAGAAACCCCGTT" description="Search Results" featureGroup="crRNA_kDNA" score="0.0"/></ns3:JSeq><ns3:JSeq colour="-1" start="1" end="740" id="sq481"><ns3:features begin="188" end="207" type="CCGTGCACAATTAGGGGTTG" description="Search Results" featureGroup="B1C" score="0.0"/><ns3:features begin="208" end="229" type="GTGTAATATAGTGGGCCGCGCA" description="Search Results" featureGroup="LB" score="0.0"/><ns3:features begin="133" end="152" type="TGGCATACAGAAACCCCGTT" description="Search Results" featureGroup="crRNA_kDNA" score="0.0"/></ns3:JSeq><ns3:JSeq colour="-1" start="1" end="740" id="sq483"><ns3:features begin="188" end="207" type="CCGTGCACAATTAGGGGTTG" description="Search Results" featureGroup="B1C" score="0.0"/><ns3:features begin="208" end="229" type="GTGTAATATAGTGGGCCGCGCA" description="Search Results" featureGroup="LB" score="0.0"/><ns3:features begin="133" end="152" type="TGGCATACAGAAACCCCGTT" description="Search Results" featureGroup="crRNA_kDNA" score="0.0"/></ns3:JSeq><ns3:JSeq colour="-1" start="1" end="749" id="sq485"><ns3:features begin="188" end="207" type="CCGTGCACAATTAGGGGTTG" description="Search Results" featureGroup="B1C" score="0.0"/><ns3:features begin="79" end="96" type="F3" description="" featureGroup="Jalview" score="0.0"/><ns3:features begin="208" end="229" type="GTGTAATATAGTGGGCCGCGCA" description="Search Results" featureGroup="LB" score="0.0"/><ns3:features begin="133" end="152" type="TGGCATACAGAAACCCCGTT" description="Search Results" featureGroup="crRNA_kDNA" score="0.0"/></ns3:JSeq><ns3:JSeq colour="-1" start="1" end="750" id="sq487"><ns3:features begin="141" end="162" type="AGAAACCCCGTTCAAAAATCCC" description="Search Results" featureGroup="RevCom_LF" score="0.0"/><ns3:features begin="188" end="207" type="CCGTGCACAATTAGGGGTTG" description="Search Results" featureGroup="B1C" score="0.0"/><ns3:features begin="208" end="229" type="GTGTAATATAGTGGGCCGCGCA" description="Search Results" featureGroup="LB" score="0.0"/><ns3:features begin="133" end="152" type="TGGCATACAGAAACCCCGTT" description="Search Results" featureGroup="crRNA_kDNA" score="0.0"/></ns3:JSeq><ns3:JSeq colour="-1" start="1" end="751" id="sq489"><ns3:features begin="188" end="207" type="CCGTGCACAATTAGGGGTTG" description="Search Results" featureGroup="B1C" score="0.0"/><ns3:features begin="133" end="152" type="TGGCATACAGAAACCCCGTT" description="Search Results" featureGroup="crRNA_kDNA" score="0.0"/></ns3:JSeq><ns3:JSeq colour="-1" start="1" end="741" id="sq491"><ns3:features begin="188" end="207" type="CCGTGCACAATTAGGGGTTG" description="Search Results" featureGroup="B1C" score="0.0"/><ns3:features begin="133" end="152" type="TGGCATACAGAAACCCCGTT" description="Search Results" featureGroup="crRNA_kDNA" score="0.0"/></ns3:JSeq><ns3:JSeq colour="-1" start="1" end="760" id="sq493"><ns3:features begin="188" end="207" type="CCGTGCACAATTAGGGGTTG" description="Search Results" featureGroup="B1C" score="0.0"/><ns3:features begin="208" end="229" type="GTGTAATATAGTGGGCCGCGCA" description="Search Results" featureGroup="LB" score="0.0"/><ns3:features begin="133" end="152" type="TGGCATACAGAAACCCCGTT" description="Search Results" featureGroup="crRNA_kDNA" score="0.0"/></ns3:JSeq><ns3:JSeq colour="-1" start="1" end="750" id="sq495"><ns3:features begin="141" end="162" type="AGAAACCCCGTTCAAAAATCCC" description="Search Results" featureGroup="RevCom_LF" score="0.0"/><ns3:features begin="163" end="184" type="CCAAAATTCGCGTTTTTTGGCC" description="Search Results" featureGroup="F1" score="0.0"/><ns3:features begin="188" end="207" type="CCGTGCACAATTAGGGGTTG" description="Search Results" featureGroup="B1C" score="0.0"/><ns3:features begin="79" end="96" type="F3" description="" featureGroup="Jalview" score="0.0"/><ns3:features begin="208" end="229" type="GTGTAATATAGTGGGCCGCGCA" description="Search Results" featureGroup="LB" score="0.0"/><ns3:features begin="133" end="152" type="TGGCATACAGAAACCCCGTT" description="Search Results" featureGroup="crRNA_kDNA" score="0.0"/></ns3:JSeq><ns3:JSeq colour="-1" start="1" end="739" id="sq497"><ns3:features begin="188" end="207" type="CCGTGCACAATTAGGGGTTG" description="Search Results" featureGroup="B1C" score="0.0"/><ns3:features begin="208" end="229" type="GTGTAATATAGTGGGCCGCGCA" description="Search Results" featureGroup="LB" score="0.0"/><ns3:features begin="133" end="152" type="TGGCATACAGAAACCCCGTT" description="Search Results" featureGroup="crRNA_kDNA" score="0.0"/></ns3:JSeq><ns3:JSeq colour="-1" start="1" end="740" id="sq499"><ns3:features begin="188" end="207" type="CCGTGCACAATTAGGGGTTG" description="Search Results" featureGroup="B1C" score="0.0"/><ns3:features begin="79" end="96" type="F3" description="" featureGroup="Jalview" score="0.0"/><ns3:features begin="208" end="229" type="GTGTAATATAGTGGGCCGCGCA" description="Search Results" featureGroup="LB" score="0.0"/><ns3:features begin="133" end="152" type="TGGCATACAGAAACCCCGTT" description="Search Results" featureGroup="crRNA_kDNA" score="0.0"/></ns3:JSeq><ns3:JSeq colour="-1" start="1" end="739" id="sq501"><ns3:features begin="188" end="207" type="CCGTGCACAATTAGGGGTTG" description="Search Results" featureGroup="B1C" score="0.0"/><ns3:features begin="208" end="229" type="GTGTAATATAGTGGGCCGCGCA" description="Search Results" featureGroup="LB" score="0.0"/><ns3:features begin="133" end="152" type="TGGCATACAGAAACCCCGTT" description="Search Results" featureGroup="crRNA_kDNA" score="0.0"/></ns3:JSeq><ns3:JSeq colour="-1" start="1" end="748" id="sq503"><ns3:features begin="141" end="162" type="AGAAACCCCGTTCAAAAATCCC" description="Search Results" featureGroup="RevCom_LF" score="0.0"/><ns3:features begin="163" end="184" type="CCAAAATTCGCGTTTTTTGGCC" description="Search Results" featureGroup="F1" score="0.0"/><ns3:features begin="188" end="207" type="CCGTGCACAATTAGGGGTTG" description="Search Results" featureGroup="B1C" score="0.0"/><ns3:features begin="208" end="229" type="GTGTAATATAGTGGGCCGCGCA" description="Search Results" featureGroup="LB" score="0.0"/><ns3:features begin="117" end="135" type="TGCGAAAACCGAAAAATGG" description="Search Results" featureGroup="F2" score="0.0"/><ns3:features begin="133" end="152" type="TGGCATACAGAAACCCCGTT" description="Search Results" featureGroup="crRNA_kDNA" score="0.0"/></ns3:JSeq><ns3:JSeq colour="-1" start="1" end="740" id="sq505"><ns3:features begin="188" end="207" type="CCGTGCACAATTAGGGGTTG" description="Search Results" featureGroup="B1C" score="0.0"/><ns3:features begin="208" end="229" type="GTGTAATATAGTGGGCCGCGCA" description="Search Results" featureGroup="LB" score="0.0"/><ns3:features begin="133" end="152" type="TGGCATACAGAAACCCCGTT" description="Search Results" featureGroup="crRNA_kDNA" score="0.0"/></ns3:JSeq><ns3:JSeq colour="-1" start="1" end="750" id="sq507"><ns3:features begin="141" end="162" type="AGAAACCCCGTTCAAAAATCCC" description="Search Results" featureGroup="RevCom_LF" score="0.0"/><ns3:features begin="163" end="184" type="CCAAAATTCGCGTTTTTTGGCC" description="Search Results" featureGroup="F1" score="0.0"/><ns3:features begin="188" end="207" type="CCGTGCACAATTAGGGGTTG" description="Search Results" featureGroup="B1C" score="0.0"/><ns3:features begin="254" end="271" type="GAAACTGGCCTCTAAGGC" description="Search Results" featureGroup="B3C" score="0.0"/><ns3:features begin="208" end="229" type="GTGTAATATAGTGGGCCGCGCA" description="Search Results" featureGroup="LB" score="0.0"/><ns3:features begin="133" end="152" type="TGGCATACAGAAACCCCGTT" description="Search Results" featureGroup="crRNA_kDNA" score="0.0"/></ns3:JSeq><ns3:JSeq colour="-1" start="1" end="750" id="sq509"><ns3:features begin="141" end="162" type="AGAAACCCCGTTCAAAAATCCC" description="Search Results" featureGroup="RevCom_LF" score="0.0"/><ns3:features begin="163" end="184" type="CCAAAATTCGCGTTTTTTGGCC" description="Search Results" featureGroup="F1" score="0.0"/><ns3:features begin="188" end="207" type="CCGTGCACAATTAGGGGTTG" description="Search Results" featureGroup="B1C" score="0.0"/><ns3:features begin="208" end="229" type="GTGTAATATAGTGGGCCGCGCA" description="Search Results" featureGroup="LB" score="0.0"/><ns3:features begin="117" end="135" type="TGCGAAAACCGAAAAATGG" description="Search Results" featureGroup="F2" score="0.0"/><ns3:features begin="133" end="152" type="TGGCATACAGAAACCCCGTT" description="Search Results" featureGroup="crRNA_kDNA" score="0.0"/></ns3:JSeq><ns3:JSeq colour="-1" start="1" end="739" id="sq511"><ns3:features begin="188" end="207" type="CCGTGCACAATTAGGGGTTG" description="Search Results" featureGroup="B1C" score="0.0"/><ns3:features begin="208" end="229" type="GTGTAATATAGTGGGCCGCGCA" description="Search Results" featureGroup="LB" score="0.0"/><ns3:features begin="117" end="135" type="TGCGAAAACCGAAAAATGG" description="Search Results" featureGroup="F2" score="0.0"/><ns3:features begin="133" end="152" type="TGGCATACAGAAACCCCGTT" description="Search Results" featureGroup="crRNA_kDNA" score="0.0"/></ns3:JSeq><ns3:JSeq colour="-1" start="1" end="749" id="sq513"><ns3:features begin="188" end="207" type="CCGTGCACAATTAGGGGTTG" description="Search Results" featureGroup="B1C" score="0.0"/><ns3:features begin="133" end="152" type="TGGCATACAGAAACCCCGTT" description="Search Results" featureGroup="crRNA_kDNA" score="0.0"/></ns3:JSeq><ns3:JSeq colour="-1" start="1" end="756" id="sq515"><ns3:features begin="188" end="207" type="CCGTGCACAATTAGGGGTTG" description="Search Results" featureGroup="B1C" score="0.0"/><ns3:features begin="208" end="229" type="GTGTAATATAGTGGGCCGCGCA" description="Search Results" featureGroup="LB" score="0.0"/></ns3:JSeq><ns3:JSeq colour="-1" start="1" end="751" id="sq517"><ns3:features begin="188" end="207" type="CCGTGCACAATTAGGGGTTG" description="Search Results" featureGroup="B1C" score="0.0"/><ns3:features begin="208" end="229" type="GTGTAATATAGTGGGCCGCGCA" description="Search Results" featureGroup="LB" score="0.0"/><ns3:features begin="133" end="152" type="TGGCATACAGAAACCCCGTT" description="Search Results" featureGroup="crRNA_kDNA" score="0.0"/></ns3:JSeq><ns3:JSeq colour="-1" start="1" end="751" id="sq519"><ns3:features begin="141" end="162" type="AGAAACCCCGTTCAAAAATCCC" description="Search Results" featureGroup="RevCom_LF" score="0.0"/><ns3:features begin="163" end="184" type="CCAAAATTCGCGTTTTTTGGCC" description="Search Results" featureGroup="F1" score="0.0"/><ns3:features begin="188" end="207" type="CCGTGCACAATTAGGGGTTG" description="Search Results" featureGroup="B1C" score="0.0"/><ns3:features begin="208" end="229" type="GTGTAATATAGTGGGCCGCGCA" description="Search Results" featureGroup="LB" score="0.0"/><ns3:features begin="117" end="135" type="TGCGAAAACCGAAAAATGG" description="Search Results" featureGroup="F2" score="0.0"/><ns3:features begin="133" end="152" type="TGGCATACAGAAACCCCGTT" description="Search Results" featureGroup="crRNA_kDNA" score="0.0"/></ns3:JSeq><ns3:JSeq colour="-1" start="1" end="751" id="sq521"><ns3:features begin="188" end="207" type="CCGTGCACAATTAGGGGTTG" description="Search Results" featureGroup="B1C" score="0.0"/><ns3:features begin="117" end="135" type="TGCGAAAACCGAAAAATGG" description="Search Results" featureGroup="F2" score="0.0"/><ns3:features begin="133" end="152" type="TGGCATACAGAAACCCCGTT" description="Search Results" featureGroup="crRNA_kDNA" score="0.0"/></ns3:JSeq><ns3:JSeq colour="-1" start="1" end="740" id="sq523"><ns3:features begin="188" end="207" type="CCGTGCACAATTAGGGGTTG" description="Search Results" featureGroup="B1C" score="0.0"/><ns3:features begin="208" end="229" type="GTGTAATATAGTGGGCCGCGCA" description="Search Results" featureGroup="LB" score="0.0"/><ns3:features begin="133" end="152" type="TGGCATACAGAAACCCCGTT" description="Search Results" featureGroup="crRNA_kDNA" score="0.0"/></ns3:JSeq><ns3:JSeq colour="-1" start="1" end="740" id="sq525"><ns3:features begin="188" end="207" type="CCGTGCACAATTAGGGGTTG" description="Search Results" featureGroup="B1C" score="0.0"/><ns3:features begin="79" end="96" type="F3" description="" featureGroup="Jalview" score="0.0"/><ns3:features begin="208" end="229" type="GTGTAATATAGTGGGCCGCGCA" description="Search Results" featureGroup="LB" score="0.0"/><ns3:features begin="133" end="152" type="TGGCATACAGAAACCCCGTT" description="Search Results" featureGroup="crRNA_kDNA" score="0.0"/></ns3:JSeq><ns3:JSeq colour="-1" start="1" end="741" id="sq527"><ns3:features begin="141" end="162" type="AGAAACCCCGTTCAAAAATCCC" description="Search Results" featureGroup="RevCom_LF" score="0.0"/><ns3:features begin="163" end="184" type="CCAAAATTCGCGTTTTTTGGCC" description="Search Results" featureGroup="F1" score="0.0"/><ns3:features begin="188" end="207" type="CCGTGCACAATTAGGGGTTG" description="Search Results" featureGroup="B1C" score="0.0"/><ns3:features begin="208" end="229" type="GTGTAATATAGTGGGCCGCGCA" description="Search Results" featureGroup="LB" score="0.0"/><ns3:features begin="117" end="135" type="TGCGAAAACCGAAAAATGG" description="Search Results" featureGroup="F2" score="0.0"/><ns3:features begin="133" end="152" type="TGGCATACAGAAACCCCGTT" description="Search Results" featureGroup="crRNA_kDNA" score="0.0"/></ns3:JSeq><ns3:JSeq colour="-1" start="1" end="750" id="sq529"><ns3:features begin="188" end="207" type="CCGTGCACAATTAGGGGTTG" description="Search Results" featureGroup="B1C" score="0.0"/><ns3:features begin="79" end="96" type="F3" description="" featureGroup="Jalview" score="0.0"/><ns3:features begin="208" end="229" type="GTGTAATATAGTGGGCCGCGCA" description="Search Results" featureGroup="LB" score="0.0"/><ns3:features begin="133" end="152" type="TGGCATACAGAAACCCCGTT" description="Search Results" featureGroup="crRNA_kDNA" score="0.0"/></ns3:JSeq><ns3:JSeq colour="-1" start="1" end="751" id="sq531"><ns3:features begin="188" end="207" type="CCGTGCACAATTAGGGGTTG" description="Search Results" featureGroup="B1C" score="0.0"/><ns3:features begin="79" end="96" type="F3" description="" featureGroup="Jalview" score="0.0"/><ns3:features begin="208" end="229" type="GTGTAATATAGTGGGCCGCGCA" description="Search Results" featureGroup="LB" score="0.0"/><ns3:features begin="133" end="152" type="TGGCATACAGAAACCCCGTT" description="Search Results" featureGroup="crRNA_kDNA" score="0.0"/></ns3:JSeq><ns3:JSeq colour="-1" start="1" end="740" id="sq533"><ns3:features begin="188" end="207" type="CCGTGCACAATTAGGGGTTG" description="Search Results" featureGroup="B1C" score="0.0"/><ns3:features begin="133" end="152" type="TGGCATACAGAAACCCCGTT" description="Search Results" featureGroup="crRNA_kDNA" score="0.0"/></ns3:JSeq><ns3:JSeq colour="-1" start="1" end="751" id="sq535"><ns3:features begin="141" end="162" type="AGAAACCCCGTTCAAAAATCCC" description="Search Results" featureGroup="RevCom_LF" score="0.0"/><ns3:features begin="188" end="207" type="CCGTGCACAATTAGGGGTTG" description="Search Results" featureGroup="B1C" score="0.0"/><ns3:features begin="208" end="229" type="GTGTAATATAGTGGGCCGCGCA" description="Search Results" featureGroup="LB" score="0.0"/><ns3:features begin="117" end="135" type="TGCGAAAACCGAAAAATGG" description="Search Results" featureGroup="F2" score="0.0"/><ns3:features begin="133" end="152" type="TGGCATACAGAAACCCCGTT" description="Search Results" featureGroup="crRNA_kDNA" score="0.0"/></ns3:JSeq><ns3:JSeq colour="-1" start="1" end="740" id="sq537"><ns3:features begin="188" end="207" type="CCGTGCACAATTAGGGGTTG" description="Search Results" featureGroup="B1C" score="0.0"/><ns3:features begin="79" end="96" type="F3" description="" featureGroup="Jalview" score="0.0"/><ns3:features begin="208" end="229" type="GTGTAATATAGTGGGCCGCGCA" description="Search Results" featureGroup="LB" score="0.0"/><ns3:features begin="133" end="152" type="TGGCATACAGAAACCCCGTT" description="Search Results" featureGroup="crRNA_kDNA" score="0.0"/></ns3:JSeq><ns3:JSeq colour="-1" start="1" end="752" id="sq539"><ns3:features begin="188" end="207" type="CCGTGCACAATTAGGGGTTG" description="Search Results" featureGroup="B1C" score="0.0"/><ns3:features begin="208" end="229" type="GTGTAATATAGTGGGCCGCGCA" description="Search Results" featureGroup="LB" score="0.0"/><ns3:features begin="133" end="152" type="TGGCATACAGAAACCCCGTT" description="Search Results" featureGroup="crRNA_kDNA" score="0.0"/></ns3:JSeq><ns3:JSeq colour="-1" start="1" end="750" id="sq541"><ns3:features begin="188" end="207" type="CCGTGCACAATTAGGGGTTG" description="Search Results" featureGroup="B1C" score="0.0"/><ns3:features begin="79" end="96" type="F3" description="" featureGroup="Jalview" score="0.0"/><ns3:features begin="208" end="229" type="GTGTAATATAGTGGGCCGCGCA" description="Search Results" featureGroup="LB" score="0.0"/><ns3:features begin="133" end="152" type="TGGCATACAGAAACCCCGTT" description="Search Results" featureGroup="crRNA_kDNA" score="0.0"/></ns3:JSeq><ns3:JSeq colour="-1" start="1" end="760" id="sq543"><ns3:features begin="141" end="162" type="AGAAACCCCGTTCAAAAATCCC" description="Search Results" featureGroup="RevCom_LF" score="0.0"/><ns3:features begin="163" end="184" type="CCAAAATTCGCGTTTTTTGGCC" description="Search Results" featureGroup="F1" score="0.0"/><ns3:features begin="188" end="207" type="CCGTGCACAATTAGGGGTTG" description="Search Results" featureGroup="B1C" score="0.0"/><ns3:features begin="79" end="96" type="F3" description="" featureGroup="Jalview" score="0.0"/><ns3:features begin="208" end="229" type="GTGTAATATAGTGGGCCGCGCA" description="Search Results" featureGroup="LB" score="0.0"/><ns3:features begin="117" end="135" type="TGCGAAAACCGAAAAATGG" description="Search Results" featureGroup="F2" score="0.0"/><ns3:features begin="133" end="152" type="TGGCATACAGAAACCCCGTT" description="Search Results" featureGroup="crRNA_kDNA" score="0.0"/></ns3:JSeq><ns3:JSeq colour="-1" start="1" end="745" id="sq545"><ns3:features begin="188" end="207" type="CCGTGCACAATTAGGGGTTG" description="Search Results" featureGroup="B1C" score="0.0"/><ns3:features begin="208" end="229" type="GTGTAATATAGTGGGCCGCGCA" description="Search Results" featureGroup="LB" score="0.0"/><ns3:features begin="133" end="152" type="TGGCATACAGAAACCCCGTT" description="Search Results" featureGroup="crRNA_kDNA" score="0.0"/></ns3:JSeq><ns3:JSeq colour="-1" start="1" end="740" id="sq547"><ns3:features begin="188" end="207" type="CCGTGCACAATTAGGGGTTG" description="Search Results" featureGroup="B1C" score="0.0"/><ns3:features begin="208" end="229" type="GTGTAATATAGTGGGCCGCGCA" description="Search Results" featureGroup="LB" score="0.0"/><ns3:features begin="133" end="152" type="TGGCATACAGAAACCCCGTT" description="Search Results" featureGroup="crRNA_kDNA" score="0.0"/></ns3:JSeq><ns3:JSeq colour="-1" start="1" end="751" id="sq549"><ns3:features begin="163" end="184" type="CCAAAATTCGCGTTTTTTGGCC" description="Search Results" featureGroup="F1" score="0.0"/><ns3:features begin="188" end="207" type="CCGTGCACAATTAGGGGTTG" description="Search Results" featureGroup="B1C" score="0.0"/><ns3:features begin="208" end="229" type="GTGTAATATAGTGGGCCGCGCA" description="Search Results" featureGroup="LB" score="0.0"/><ns3:features begin="133" end="152" type="TGGCATACAGAAACCCCGTT" description="Search Results" featureGroup="crRNA_kDNA" score="0.0"/></ns3:JSeq><ns3:JSeq colour="-1" start="1" end="740" id="sq551"><ns3:features begin="188" end="207" type="CCGTGCACAATTAGGGGTTG" description="Search Results" featureGroup="B1C" score="0.0"/><ns3:features begin="208" end="229" type="GTGTAATATAGTGGGCCGCGCA" description="Search Results" featureGroup="LB" score="0.0"/><ns3:features begin="133" end="152" type="TGGCATACAGAAACCCCGTT" description="Search Results" featureGroup="crRNA_kDNA" score="0.0"/></ns3:JSeq><ns3:JSeq colour="-1" start="1" end="749" id="sq553"><ns3:features begin="141" end="162" type="AGAAACCCCGTTCAAAAATCCC" description="Search Results" featureGroup="RevCom_LF" score="0.0"/><ns3:features begin="163" end="184" type="CCAAAATTCGCGTTTTTTGGCC" description="Search Results" featureGroup="F1" score="0.0"/><ns3:features begin="188" end="207" type="CCGTGCACAATTAGGGGTTG" description="Search Results" featureGroup="B1C" score="0.0"/><ns3:features begin="79" end="96" type="F3" description="" featureGroup="Jalview" score="0.0"/><ns3:features begin="208" end="229" type="GTGTAATATAGTGGGCCGCGCA" description="Search Results" featureGroup="LB" score="0.0"/><ns3:features begin="117" end="135" type="TGCGAAAACCGAAAAATGG" description="Search Results" featureGroup="F2" score="0.0"/><ns3:features begin="133" end="152" type="TGGCATACAGAAACCCCGTT" description="Search Results" featureGroup="crRNA_kDNA" score="0.0"/></ns3:JSeq><ns3:JSeq colour="-1" start="1" end="748" id="sq555"><ns3:features begin="188" end="207" type="CCGTGCACAATTAGGGGTTG" description="Search Results" featureGroup="B1C" score="0.0"/><ns3:features begin="208" end="229" type="GTGTAATATAGTGGGCCGCGCA" description="Search Results" featureGroup="LB" score="0.0"/><ns3:features begin="133" end="152" type="TGGCATACAGAAACCCCGTT" description="Search Results" featureGroup="crRNA_kDNA" score="0.0"/></ns3:JSeq><ns3:JSeq colour="-1" start="1" end="739" id="sq557"><ns3:features begin="188" end="207" type="CCGTGCACAATTAGGGGTTG" description="Search Results" featureGroup="B1C" score="0.0"/><ns3:features begin="208" end="229" type="GTGTAATATAGTGGGCCGCGCA" description="Search Results" featureGroup="LB" score="0.0"/><ns3:features begin="133" end="152" type="TGGCATACAGAAACCCCGTT" description="Search Results" featureGroup="crRNA_kDNA" score="0.0"/></ns3:JSeq><ns3:JSeq colour="-1" start="1" end="750" id="sq559"><ns3:features begin="141" end="162" type="AGAAACCCCGTTCAAAAATCCC" description="Search Results" featureGroup="RevCom_LF" score="0.0"/><ns3:features begin="163" end="184" type="CCAAAATTCGCGTTTTTTGGCC" description="Search Results" featureGroup="F1" score="0.0"/><ns3:features begin="188" end="207" type="CCGTGCACAATTAGGGGTTG" description="Search Results" featureGroup="B1C" score="0.0"/><ns3:features begin="208" end="229" type="GTGTAATATAGTGGGCCGCGCA" description="Search Results" featureGroup="LB" score="0.0"/><ns3:features begin="117" end="135" type="TGCGAAAACCGAAAAATGG" description="Search Results" featureGroup="F2" score="0.0"/><ns3:features begin="133" end="152" type="TGGCATACAGAAACCCCGTT" description="Search Results" featureGroup="crRNA_kDNA" score="0.0"/></ns3:JSeq><ns3:JSeq colour="-1" start="1" end="751" id="sq561"><ns3:features begin="188" end="207" type="CCGTGCACAATTAGGGGTTG" description="Search Results" featureGroup="B1C" score="0.0"/><ns3:features begin="208" end="229" type="GTGTAATATAGTGGGCCGCGCA" description="Search Results" featureGroup="LB" score="0.0"/><ns3:features begin="133" end="152" type="TGGCATACAGAAACCCCGTT" description="Search Results" featureGroup="crRNA_kDNA" score="0.0"/></ns3:JSeq><ns3:JSeq colour="-1" start="1" end="750" id="sq563"><ns3:features begin="188" end="207" type="CCGTGCACAATTAGGGGTTG" description="Search Results" featureGroup="B1C" score="0.0"/><ns3:features begin="79" end="96" type="F3" description="" featureGroup="Jalview" score="0.0"/><ns3:features begin="133" end="152" type="TGGCATACAGAAACCCCGTT" description="Search Results" featureGroup="crRNA_kDNA" score="0.0"/></ns3:JSeq><ns3:JSeq colour="-1" start="1" end="739" id="sq565"><ns3:features begin="141" end="162" type="AGAAACCCCGTTCAAAAATCCC" description="Search Results" featureGroup="RevCom_LF" score="0.0"/><ns3:features begin="163" end="184" type="CCAAAATTCGCGTTTTTTGGCC" description="Search Results" featureGroup="F1" score="0.0"/><ns3:features begin="188" end="207" type="CCGTGCACAATTAGGGGTTG" description="Search Results" featureGroup="B1C" score="0.0"/><ns3:features begin="208" end="229" type="GTGTAATATAGTGGGCCGCGCA" description="Search Results" featureGroup="LB" score="0.0"/><ns3:features begin="117" end="135" type="TGCGAAAACCGAAAAATGG" description="Search Results" featureGroup="F2" score="0.0"/><ns3:features begin="133" end="152" type="TGGCATACAGAAACCCCGTT" description="Search Results" featureGroup="crRNA_kDNA" score="0.0"/></ns3:JSeq><ns3:JSeq colour="-1" start="1" end="740" id="sq567"><ns3:features begin="188" end="207" type="CCGTGCACAATTAGGGGTTG" description="Search Results" featureGroup="B1C" score="0.0"/><ns3:features begin="79" end="96" type="F3" description="" featureGroup="Jalview" score="0.0"/><ns3:features begin="208" end="229" type="GTGTAATATAGTGGGCCGCGCA" description="Search Results" featureGroup="LB" score="0.0"/><ns3:features begin="133" end="152" type="TGGCATACAGAAACCCCGTT" description="Search Results" featureGroup="crRNA_kDNA" score="0.0"/></ns3:JSeq><ns3:JSeq colour="-1" start="1" end="740" id="sq569"><ns3:features begin="188" end="207" type="CCGTGCACAATTAGGGGTTG" description="Search Results" featureGroup="B1C" score="0.0"/><ns3:features begin="133" end="152" type="TGGCATACAGAAACCCCGTT" description="Search Results" featureGroup="crRNA_kDNA" score="0.0"/></ns3:JSeq><ns3:JSeq colour="-1" start="1" end="740" id="sq571"><ns3:features begin="188" end="207" type="CCGTGCACAATTAGGGGTTG" description="Search Results" featureGroup="B1C" score="0.0"/><ns3:features begin="79" end="96" type="F3" description="" featureGroup="Jalview" score="0.0"/><ns3:features begin="208" end="229" type="GTGTAATATAGTGGGCCGCGCA" description="Search Results" featureGroup="LB" score="0.0"/><ns3:features begin="117" end="135" type="TGCGAAAACCGAAAAATGG" description="Search Results" featureGroup="F2" score="0.0"/><ns3:features begin="133" end="152" type="TGGCATACAGAAACCCCGTT" description="Search Results" featureGroup="crRNA_kDNA" score="0.0"/></ns3:JSeq><ns3:JSeq colour="-1" start="1" end="751" id="sq573"><ns3:features begin="188" end="207" type="CCGTGCACAATTAGGGGTTG" description="Search Results" featureGroup="B1C" score="0.0"/><ns3:features begin="79" end="96" type="F3" description="" featureGroup="Jalview" score="0.0"/><ns3:features begin="208" end="229" type="GTGTAATATAGTGGGCCGCGCA" description="Search Results" featureGroup="LB" score="0.0"/><ns3:features begin="133" end="152" type="TGGCATACAGAAACCCCGTT" description="Search Results" featureGroup="crRNA_kDNA" score="0.0"/></ns3:JSeq><ns3:JSeq colour="-1" start="1" end="759" id="sq575"><ns3:features begin="141" end="162" type="AGAAACCCCGTTCAAAAATCCC" description="Search Results" featureGroup="RevCom_LF" score="0.0"/><ns3:features begin="188" end="207" type="CCGTGCACAATTAGGGGTTG" description="Search Results" featureGroup="B1C" score="0.0"/><ns3:features begin="79" end="96" type="F3" description="" featureGroup="Jalview" score="0.0"/><ns3:features begin="208" end="229" type="GTGTAATATAGTGGGCCGCGCA" description="Search Results" featureGroup="LB" score="0.0"/><ns3:features begin="133" end="152" type="TGGCATACAGAAACCCCGTT" description="Search Results" featureGroup="crRNA_kDNA" score="0.0"/></ns3:JSeq><ns3:JSeq colour="-1" start="1" end="750" id="sq577"><ns3:features begin="188" end="207" type="CCGTGCACAATTAGGGGTTG" description="Search Results" featureGroup="B1C" score="0.0"/><ns3:features begin="79" end="96" type="F3" description="" featureGroup="Jalview" score="0.0"/><ns3:features begin="208" end="229" type="GTGTAATATAGTGGGCCGCGCA" description="Search Results" featureGroup="LB" score="0.0"/><ns3:features begin="133" end="152" type="TGGCATACAGAAACCCCGTT" description="Search Results" featureGroup="crRNA_kDNA" score="0.0"/></ns3:JSeq><ns3:JSeq colour="-1" start="1" end="741" id="sq579"><ns3:features begin="79" end="96" type="AATCGTACTCCCCGACAT" description="" featureGroup="F3" score="0.0"/><ns3:features begin="163" end="184" type="CCAAAATTCGCGTTTTTTGGCC" description="Search Results" featureGroup="F1" score="0.0"/><ns3:features begin="188" end="207" type="CCGTGCACAATTAGGGGTTG" description="Search Results" featureGroup="B1C" score="0.0"/><ns3:features begin="117" end="135" type="TGCGAAAACCGAAAAATGG" description="Search Results" featureGroup="F2" score="0.0"/><ns3:features begin="133" end="152" type="TGGCATACAGAAACCCCGTT" description="Search Results" featureGroup="crRNA_kDNA" score="0.0"/></ns3:JSeq><ns3:JSeq colour="-1" start="1" end="749" id="sq581"><ns3:features begin="188" end="207" type="CCGTGCACAATTAGGGGTTG" description="Search Results" featureGroup="B1C" score="0.0"/><ns3:features begin="208" end="229" type="GTGTAATATAGTGGGCCGCGCA" description="Search Results" featureGroup="LB" score="0.0"/><ns3:features begin="133" end="152" type="TGGCATACAGAAACCCCGTT" description="Search Results" featureGroup="crRNA_kDNA" score="0.0"/></ns3:JSeq><ns3:JSeq colour="-1" start="1" end="739" id="sq583"><ns3:features begin="188" end="207" type="CCGTGCACAATTAGGGGTTG" description="Search Results" featureGroup="B1C" score="0.0"/><ns3:features begin="208" end="229" type="GTGTAATATAGTGGGCCGCGCA" description="Search Results" featureGroup="LB" score="0.0"/><ns3:features begin="133" end="152" type="TGGCATACAGAAACCCCGTT" description="Search Results" featureGroup="crRNA_kDNA" score="0.0"/></ns3:JSeq><ns3:JSeq colour="-1" start="1" end="752" id="sq585"><ns3:features begin="188" end="207" type="CCGTGCACAATTAGGGGTTG" description="Search Results" featureGroup="B1C" score="0.0"/><ns3:features begin="133" end="152" type="TGGCATACAGAAACCCCGTT" description="Search Results" featureGroup="crRNA_kDNA" score="0.0"/></ns3:JSeq><ns3:JSeq colour="-1" start="1" end="739" id="sq587"><ns3:features begin="188" end="207" type="CCGTGCACAATTAGGGGTTG" description="Search Results" featureGroup="B1C" score="0.0"/><ns3:features begin="79" end="96" type="F3" description="" featureGroup="Jalview" score="0.0"/><ns3:features begin="117" end="135" type="TGCGAAAACCGAAAAATGG" description="Search Results" featureGroup="F2" score="0.0"/><ns3:features begin="133" end="152" type="TGGCATACAGAAACCCCGTT" description="Search Results" featureGroup="crRNA_kDNA" score="0.0"/></ns3:JSeq><ns3:JSeq colour="-1" start="1" end="763" id="sq589"><ns3:features begin="141" end="162" type="AGAAACCCCGTTCAAAAATCCC" description="Search Results" featureGroup="RevCom_LF" score="0.0"/><ns3:features begin="163" end="184" type="CCAAAATTCGCGTTTTTTGGCC" description="Search Results" featureGroup="F1" score="0.0"/><ns3:features begin="188" end="207" type="CCGTGCACAATTAGGGGTTG" description="Search Results" featureGroup="B1C" score="0.0"/><ns3:features begin="208" end="229" type="GTGTAATATAGTGGGCCGCGCA" description="Search Results" featureGroup="LB" score="0.0"/><ns3:features begin="117" end="135" type="TGCGAAAACCGAAAAATGG" description="Search Results" featureGroup="F2" score="0.0"/><ns3:features begin="133" end="152" type="TGGCATACAGAAACCCCGTT" description="Search Results" featureGroup="crRNA_kDNA" score="0.0"/></ns3:JSeq><ns3:JSeq colour="-1" start="1" end="740" id="sq591"><ns3:features begin="188" end="207" type="CCGTGCACAATTAGGGGTTG" description="Search Results" featureGroup="B1C" score="0.0"/><ns3:features begin="208" end="229" type="GTGTAATATAGTGGGCCGCGCA" description="Search Results" featureGroup="LB" score="0.0"/><ns3:features begin="117" end="135" type="TGCGAAAACCGAAAAATGG" description="Search Results" featureGroup="F2" score="0.0"/><ns3:features begin="133" end="152" type="TGGCATACAGAAACCCCGTT" description="Search Results" featureGroup="crRNA_kDNA" score="0.0"/></ns3:JSeq><ns3:JSeq colour="-1" start="1" end="750" id="sq593"><ns3:features begin="188" end="207" type="CCGTGCACAATTAGGGGTTG" description="Search Results" featureGroup="B1C" score="0.0"/><ns3:features begin="208" end="229" type="GTGTAATATAGTGGGCCGCGCA" description="Search Results" featureGroup="LB" score="0.0"/><ns3:features begin="133" end="152" type="TGGCATACAGAAACCCCGTT" description="Search Results" featureGroup="crRNA_kDNA" score="0.0"/></ns3:JSeq><ns3:JSeq colour="-1" start="1" end="751" id="sq595"><ns3:features begin="188" end="207" type="CCGTGCACAATTAGGGGTTG" description="Search Results" featureGroup="B1C" score="0.0"/><ns3:features begin="79" end="96" type="F3" description="" featureGroup="Jalview" score="0.0"/><ns3:features begin="208" end="229" type="GTGTAATATAGTGGGCCGCGCA" description="Search Results" featureGroup="LB" score="0.0"/><ns3:features begin="133" end="152" type="TGGCATACAGAAACCCCGTT" description="Search Results" featureGroup="crRNA_kDNA" score="0.0"/></ns3:JSeq><ns3:JSeq colour="-1" start="1" end="739" id="sq597"><ns3:features begin="188" end="207" type="CCGTGCACAATTAGGGGTTG" description="Search Results" featureGroup="B1C" score="0.0"/><ns3:features begin="117" end="135" type="TGCGAAAACCGAAAAATGG" description="Search Results" featureGroup="F2" score="0.0"/><ns3:features begin="133" end="152" type="TGGCATACAGAAACCCCGTT" description="Search Results" featureGroup="crRNA_kDNA" score="0.0"/></ns3:JSeq><ns3:JSeq colour="-1" start="1" end="739" id="sq599"><ns3:features begin="188" end="207" type="CCGTGCACAATTAGGGGTTG" description="Search Results" featureGroup="B1C" score="0.0"/><ns3:features begin="79" end="96" type="F3" description="" featureGroup="Jalview" score="0.0"/><ns3:features begin="208" end="229" type="GTGTAATATAGTGGGCCGCGCA" description="Search Results" featureGroup="LB" score="0.0"/><ns3:features begin="117" end="135" type="TGCGAAAACCGAAAAATGG" description="Search Results" featureGroup="F2" score="0.0"/><ns3:features begin="133" end="152" type="TGGCATACAGAAACCCCGTT" description="Search Results" featureGroup="crRNA_kDNA" score="0.0"/></ns3:JSeq><ns3:JSeq colour="-1" start="1" end="752" id="sq601"><ns3:features begin="141" end="162" type="AGAAACCCCGTTCAAAAATCCC" description="Search Results" featureGroup="RevCom_LF" score="0.0"/><ns3:features begin="188" end="207" type="CCGTGCACAATTAGGGGTTG" description="Search Results" featureGroup="B1C" score="0.0"/><ns3:features begin="208" end="229" type="GTGTAATATAGTGGGCCGCGCA" description="Search Results" featureGroup="LB" score="0.0"/><ns3:features begin="117" end="135" type="TGCGAAAACCGAAAAATGG" description="Search Results" featureGroup="F2" score="0.0"/><ns3:features begin="133" end="152" type="TGGCATACAGAAACCCCGTT" description="Search Results" featureGroup="crRNA_kDNA" score="0.0"/></ns3:JSeq><ns3:JSeq colour="-1" start="1" end="743" id="sq603"><ns3:features begin="188" end="207" type="CCGTGCACAATTAGGGGTTG" description="Search Results" featureGroup="B1C" score="0.0"/><ns3:features begin="254" end="271" type="GAAACTGGCCTCTAAGGC" description="Search Results" featureGroup="B3C" score="0.0"/><ns3:features begin="133" end="152" type="TGGCATACAGAAACCCCGTT" description="Search Results" featureGroup="crRNA_kDNA" score="0.0"/></ns3:JSeq><ns3:JSeq colour="-1" start="1" end="739" id="sq605"><ns3:features begin="188" end="207" type="CCGTGCACAATTAGGGGTTG" description="Search Results" featureGroup="B1C" score="0.0"/><ns3:features begin="79" end="96" type="F3" description="" featureGroup="Jalview" score="0.0"/><ns3:features begin="117" end="135" type="TGCGAAAACCGAAAAATGG" description="Search Results" featureGroup="F2" score="0.0"/><ns3:features begin="133" end="152" type="TGGCATACAGAAACCCCGTT" description="Search Results" featureGroup="crRNA_kDNA" score="0.0"/></ns3:JSeq><ns3:JSeq colour="-1" start="1" end="739" id="sq607"><ns3:features begin="188" end="207" type="CCGTGCACAATTAGGGGTTG" description="Search Results" featureGroup="B1C" score="0.0"/><ns3:features begin="133" end="152" type="TGGCATACAGAAACCCCGTT" description="Search Results" featureGroup="crRNA_kDNA" score="0.0"/></ns3:JSeq><ns3:JSeq colour="-1" start="1" end="749" id="sq609"><ns3:features begin="188" end="207" type="CCGTGCACAATTAGGGGTTG" description="Search Results" featureGroup="B1C" score="0.0"/><ns3:features begin="208" end="229" type="GTGTAATATAGTGGGCCGCGCA" description="Search Results" featureGroup="LB" score="0.0"/><ns3:features begin="117" end="135" type="TGCGAAAACCGAAAAATGG" description="Search Results" featureGroup="F2" score="0.0"/><ns3:features begin="133" end="152" type="TGGCATACAGAAACCCCGTT" description="Search Results" featureGroup="crRNA_kDNA" score="0.0"/></ns3:JSeq><ns3:JSeq colour="-1" start="1" end="741" id="sq611"><ns3:features begin="188" end="207" type="CCGTGCACAATTAGGGGTTG" description="Search Results" featureGroup="B1C" score="0.0"/><ns3:features begin="133" end="152" type="TGGCATACAGAAACCCCGTT" description="Search Results" featureGroup="crRNA_kDNA" score="0.0"/></ns3:JSeq><ns3:JSeq colour="-1" start="1" end="740" id="sq613"><ns3:features begin="188" end="207" type="CCGTGCACAATTAGGGGTTG" description="Search Results" featureGroup="B1C" score="0.0"/><ns3:features begin="79" end="96" type="F3" description="" featureGroup="Jalview" score="0.0"/><ns3:features begin="133" end="152" type="TGGCATACAGAAACCCCGTT" description="Search Results" featureGroup="crRNA_kDNA" score="0.0"/></ns3:JSeq><ns3:JSeq colour="-1" start="1" end="739" id="sq615"><ns3:features begin="188" end="207" type="CCGTGCACAATTAGGGGTTG" description="Search Results" featureGroup="B1C" score="0.0"/><ns3:features begin="208" end="229" type="GTGTAATATAGTGGGCCGCGCA" description="Search Results" featureGroup="LB" score="0.0"/><ns3:features begin="133" end="152" type="TGGCATACAGAAACCCCGTT" description="Search Results" featureGroup="crRNA_kDNA" score="0.0"/></ns3:JSeq><ns3:JSeq colour="-1" start="1" end="752" id="sq617"><ns3:features begin="79" end="96" type="AATCGTACTCCCCGACAT" description="" featureGroup="F3" score="0.0"/><ns3:features begin="188" end="207" type="CCGTGCACAATTAGGGGTTG" description="Search Results" featureGroup="B1C" score="0.0"/><ns3:features begin="208" end="229" type="GTGTAATATAGTGGGCCGCGCA" description="Search Results" featureGroup="LB" score="0.0"/><ns3:features begin="133" end="152" type="TGGCATACAGAAACCCCGTT" description="Search Results" featureGroup="crRNA_kDNA" score="0.0"/></ns3:JSeq><ns3:JSeq colour="-1" start="1" end="744" id="sq619"><ns3:features begin="188" end="207" type="CCGTGCACAATTAGGGGTTG" description="Search Results" featureGroup="B1C" score="0.0"/><ns3:features begin="133" end="152" type="TGGCATACAGAAACCCCGTT" description="Search Results" featureGroup="crRNA_kDNA" score="0.0"/></ns3:JSeq><ns3:JSeq colour="-1" start="1" end="752" id="sq621"><ns3:features begin="188" end="207" type="CCGTGCACAATTAGGGGTTG" description="Search Results" featureGroup="B1C" score="0.0"/><ns3:features begin="208" end="229" type="GTGTAATATAGTGGGCCGCGCA" description="Search Results" featureGroup="LB" score="0.0"/><ns3:features begin="117" end="135" type="TGCGAAAACCGAAAAATGG" description="Search Results" featureGroup="F2" score="0.0"/><ns3:features begin="133" end="152" type="TGGCATACAGAAACCCCGTT" description="Search Results" featureGroup="crRNA_kDNA" score="0.0"/></ns3:JSeq><ns3:JSeq colour="-1" start="1" end="750" id="sq623"><ns3:features begin="188" end="207" type="CCGTGCACAATTAGGGGTTG" description="Search Results" featureGroup="B1C" score="0.0"/><ns3:features begin="133" end="152" type="TGGCATACAGAAACCCCGTT" description="Search Results" featureGroup="crRNA_kDNA" score="0.0"/></ns3:JSeq><ns3:JSeq colour="-1" start="1" end="740" id="sq625"><ns3:features begin="79" end="96" type="AATCGTACTCCCCGACAT" description="" featureGroup="F3" score="0.0"/><ns3:features begin="141" end="162" type="AGAAACCCCGTTCAAAAATCCC" description="Search Results" featureGroup="RevCom_LF" score="0.0"/><ns3:features begin="163" end="184" type="CCAAAATTCGCGTTTTTTGGCC" description="Search Results" featureGroup="F1" score="0.0"/><ns3:features begin="188" end="207" type="CCGTGCACAATTAGGGGTTG" description="Search Results" featureGroup="B1C" score="0.0"/><ns3:features begin="117" end="135" type="TGCGAAAACCGAAAAATGG" description="Search Results" featureGroup="F2" score="0.0"/><ns3:features begin="133" end="152" type="TGGCATACAGAAACCCCGTT" description="Search Results" featureGroup="crRNA_kDNA" score="0.0"/></ns3:JSeq><ns3:JSeq colour="-1" start="1" end="739" id="sq627"><ns3:features begin="188" end="207" type="CCGTGCACAATTAGGGGTTG" description="Search Results" featureGroup="B1C" score="0.0"/><ns3:features begin="133" end="152" type="TGGCATACAGAAACCCCGTT" description="Search Results" featureGroup="crRNA_kDNA" score="0.0"/></ns3:JSeq><ns3:JSeq colour="-1" start="1" end="751" id="sq629"><ns3:features begin="188" end="207" type="CCGTGCACAATTAGGGGTTG" description="Search Results" featureGroup="B1C" score="0.0"/><ns3:features begin="208" end="229" type="GTGTAATATAGTGGGCCGCGCA" description="Search Results" featureGroup="LB" score="0.0"/><ns3:features begin="133" end="152" type="TGGCATACAGAAACCCCGTT" description="Search Results" featureGroup="crRNA_kDNA" score="0.0"/></ns3:JSeq><ns3:JSeq colour="-1" start="1" end="750" id="sq631"><ns3:features begin="141" end="162" type="AGAAACCCCGTTCAAAAATCCC" description="Search Results" featureGroup="RevCom_LF" score="0.0"/><ns3:features begin="163" end="184" type="CCAAAATTCGCGTTTTTTGGCC" description="Search Results" featureGroup="F1" score="0.0"/><ns3:features begin="188" end="207" type="CCGTGCACAATTAGGGGTTG" description="Search Results" featureGroup="B1C" score="0.0"/><ns3:features begin="208" end="229" type="GTGTAATATAGTGGGCCGCGCA" description="Search Results" featureGroup="LB" score="0.0"/><ns3:features begin="133" end="152" type="TGGCATACAGAAACCCCGTT" description="Search Results" featureGroup="crRNA_kDNA" score="0.0"/></ns3:JSeq><ns3:JSeq colour="-1" start="1" end="749" id="sq633"><ns3:features begin="188" end="207" type="CCGTGCACAATTAGGGGTTG" description="Search Results" featureGroup="B1C" score="0.0"/><ns3:features begin="117" end="135" type="TGCGAAAACCGAAAAATGG" description="Search Results" featureGroup="F2" score="0.0"/><ns3:features begin="133" end="152" type="TGGCATACAGAAACCCCGTT" description="Search Results" featureGroup="crRNA_kDNA" score="0.0"/></ns3:JSeq><ns3:JSeq colour="-1" start="1" end="740" id="sq635"><ns3:features begin="188" end="207" type="CCGTGCACAATTAGGGGTTG" description="Search Results" featureGroup="B1C" score="0.0"/><ns3:features begin="133" end="152" type="TGGCATACAGAAACCCCGTT" description="Search Results" featureGroup="crRNA_kDNA" score="0.0"/></ns3:JSeq><ns3:JSeq colour="-1" start="1" end="751" id="sq637"><ns3:features begin="141" end="162" type="AGAAACCCCGTTCAAAAATCCC" description="Search Results" featureGroup="RevCom_LF" score="0.0"/><ns3:features begin="163" end="184" type="CCAAAATTCGCGTTTTTTGGCC" description="Search Results" featureGroup="F1" score="0.0"/><ns3:features begin="188" end="207" type="CCGTGCACAATTAGGGGTTG" description="Search Results" featureGroup="B1C" score="0.0"/><ns3:features begin="117" end="135" type="TGCGAAAACCGAAAAATGG" description="Search Results" featureGroup="F2" score="0.0"/><ns3:features begin="133" end="152" type="TGGCATACAGAAACCCCGTT" description="Search Results" featureGroup="crRNA_kDNA" score="0.0"/></ns3:JSeq><ns3:JSeq colour="-1" start="1" end="751" id="sq639"><ns3:features begin="188" end="207" type="CCGTGCACAATTAGGGGTTG" description="Search Results" featureGroup="B1C" score="0.0"/><ns3:features begin="208" end="229" type="GTGTAATATAGTGGGCCGCGCA" description="Search Results" featureGroup="LB" score="0.0"/><ns3:features begin="117" end="135" type="TGCGAAAACCGAAAAATGG" description="Search Results" featureGroup="F2" score="0.0"/><ns3:features begin="133" end="152" type="TGGCATACAGAAACCCCGTT" description="Search Results" featureGroup="crRNA_kDNA" score="0.0"/></ns3:JSeq><ns3:JSeq colour="-1" start="1" end="749" id="sq641"><ns3:features begin="188" end="207" type="CCGTGCACAATTAGGGGTTG" description="Search Results" featureGroup="B1C" score="0.0"/><ns3:features begin="208" end="229" type="GTGTAATATAGTGGGCCGCGCA" description="Search Results" featureGroup="LB" score="0.0"/><ns3:features begin="133" end="152" type="TGGCATACAGAAACCCCGTT" description="Search Results" featureGroup="crRNA_kDNA" score="0.0"/></ns3:JSeq><ns3:JSeq colour="-1" start="1" end="742" id="sq643"><ns3:features begin="188" end="207" type="CCGTGCACAATTAGGGGTTG" description="Search Results" featureGroup="B1C" score="0.0"/><ns3:features begin="208" end="229" type="GTGTAATATAGTGGGCCGCGCA" description="Search Results" featureGroup="LB" score="0.0"/><ns3:features begin="133" end="152" type="TGGCATACAGAAACCCCGTT" description="Search Results" featureGroup="crRNA_kDNA" score="0.0"/></ns3:JSeq><ns3:JSeq colour="-1" start="1" end="741" id="sq645"><ns3:features begin="141" end="162" type="AGAAACCCCGTTCAAAAATCCC" description="Search Results" featureGroup="RevCom_LF" score="0.0"/><ns3:features begin="163" end="184" type="CCAAAATTCGCGTTTTTTGGCC" description="Search Results" featureGroup="F1" score="0.0"/><ns3:features begin="188" end="207" type="CCGTGCACAATTAGGGGTTG" description="Search Results" featureGroup="B1C" score="0.0"/><ns3:features begin="208" end="229" type="GTGTAATATAGTGGGCCGCGCA" description="Search Results" featureGroup="LB" score="0.0"/><ns3:features begin="117" end="135" type="TGCGAAAACCGAAAAATGG" description="Search Results" featureGroup="F2" score="0.0"/><ns3:features begin="133" end="152" type="TGGCATACAGAAACCCCGTT" description="Search Results" featureGroup="crRNA_kDNA" score="0.0"/></ns3:JSeq><ns3:JSeq colour="-1" start="1" end="741" id="sq647"><ns3:features begin="188" end="207" type="CCGTGCACAATTAGGGGTTG" description="Search Results" featureGroup="B1C" score="0.0"/><ns3:features begin="208" end="229" type="GTGTAATATAGTGGGCCGCGCA" description="Search Results" featureGroup="LB" score="0.0"/><ns3:features begin="117" end="135" type="TGCGAAAACCGAAAAATGG" description="Search Results" featureGroup="F2" score="0.0"/><ns3:features begin="133" end="152" type="TGGCATACAGAAACCCCGTT" description="Search Results" featureGroup="crRNA_kDNA" score="0.0"/></ns3:JSeq><ns3:JSeq colour="-1" start="1" end="740" id="sq649"><ns3:features begin="188" end="207" type="CCGTGCACAATTAGGGGTTG" description="Search Results" featureGroup="B1C" score="0.0"/><ns3:features begin="79" end="96" type="F3" description="" featureGroup="Jalview" score="0.0"/><ns3:features begin="254" end="271" type="GAAACTGGCCTCTAAGGC" description="Search Results" featureGroup="B3C" score="0.0"/><ns3:features begin="208" end="229" type="GTGTAATATAGTGGGCCGCGCA" description="Search Results" featureGroup="LB" score="0.0"/><ns3:features begin="117" end="135" type="TGCGAAAACCGAAAAATGG" description="Search Results" featureGroup="F2" score="0.0"/><ns3:features begin="133" end="152" type="TGGCATACAGAAACCCCGTT" description="Search Results" featureGroup="crRNA_kDNA" score="0.0"/></ns3:JSeq><ns3:JSeq colour="-1" start="1" end="749" id="sq651"><ns3:features begin="188" end="207" type="CCGTGCACAATTAGGGGTTG" description="Search Results" featureGroup="B1C" score="0.0"/><ns3:features begin="117" end="135" type="TGCGAAAACCGAAAAATGG" description="Search Results" featureGroup="F2" score="0.0"/><ns3:features begin="133" end="152" type="TGGCATACAGAAACCCCGTT" description="Search Results" featureGroup="crRNA_kDNA" score="0.0"/></ns3:JSeq><ns3:JSeq colour="-1" start="1" end="745" id="sq653"><ns3:features begin="79" end="96" type="AATCGTACTCCCCGACAT" description="" featureGroup="F3" score="0.0"/><ns3:features begin="188" end="207" type="CCGTGCACAATTAGGGGTTG" description="Search Results" featureGroup="B1C" score="0.0"/><ns3:features begin="79" end="96" type="F3" description="" featureGroup="Jalview" score="0.0"/><ns3:features begin="208" end="229" type="GTGTAATATAGTGGGCCGCGCA" description="Search Results" featureGroup="LB" score="0.0"/><ns3:features begin="117" end="135" type="TGCGAAAACCGAAAAATGG" description="Search Results" featureGroup="F2" score="0.0"/><ns3:features begin="133" end="152" type="TGGCATACAGAAACCCCGTT" description="Search Results" featureGroup="crRNA_kDNA" score="0.0"/></ns3:JSeq><ns3:JSeq colour="-1" start="1" end="749" id="sq655"><ns3:features begin="79" end="96" type="AATCGTACTCCCCGACAT" description="" featureGroup="F3" score="0.0"/><ns3:features begin="188" end="207" type="CCGTGCACAATTAGGGGTTG" description="Search Results" featureGroup="B1C" score="0.0"/><ns3:features begin="79" end="96" type="F3" description="" featureGroup="Jalview" score="0.0"/><ns3:features begin="208" end="229" type="GTGTAATATAGTGGGCCGCGCA" description="Search Results" featureGroup="LB" score="0.0"/><ns3:features begin="133" end="152" type="TGGCATACAGAAACCCCGTT" description="Search Results" featureGroup="crRNA_kDNA" score="0.0"/></ns3:JSeq><ns3:JSeq colour="-1" start="1" end="749" id="sq657"><ns3:features begin="79" end="96" type="AATCGTACTCCCCGACAT" description="" featureGroup="F3" score="0.0"/><ns3:features begin="188" end="207" type="CCGTGCACAATTAGGGGTTG" description="Search Results" featureGroup="B1C" score="0.0"/><ns3:features begin="79" end="96" type="F3" description="" featureGroup="Jalview" score="0.0"/><ns3:features begin="208" end="229" type="GTGTAATATAGTGGGCCGCGCA" description="Search Results" featureGroup="LB" score="0.0"/><ns3:features begin="133" end="152" type="TGGCATACAGAAACCCCGTT" description="Search Results" featureGroup="crRNA_kDNA" score="0.0"/></ns3:JSeq><ns3:JSeq colour="-1" start="1" end="758" id="sq659"><ns3:features begin="141" end="162" type="AGAAACCCCGTTCAAAAATCCC" description="Search Results" featureGroup="RevCom_LF" score="0.0"/><ns3:features begin="163" end="184" type="CCAAAATTCGCGTTTTTTGGCC" description="Search Results" featureGroup="F1" score="0.0"/><ns3:features begin="188" end="207" type="CCGTGCACAATTAGGGGTTG" description="Search Results" featureGroup="B1C" score="0.0"/><ns3:features begin="208" end="229" type="GTGTAATATAGTGGGCCGCGCA" description="Search Results" featureGroup="LB" score="0.0"/><ns3:features begin="133" end="152" type="TGGCATACAGAAACCCCGTT" description="Search Results" featureGroup="crRNA_kDNA" score="0.0"/></ns3:JSeq><ns3:JSeq colour="-1" start="1" end="748" id="sq661"><ns3:features begin="188" end="207" type="CCGTGCACAATTAGGGGTTG" description="Search Results" featureGroup="B1C" score="0.0"/><ns3:features begin="208" end="229" type="GTGTAATATAGTGGGCCGCGCA" description="Search Results" featureGroup="LB" score="0.0"/><ns3:features begin="133" end="152" type="TGGCATACAGAAACCCCGTT" description="Search Results" featureGroup="crRNA_kDNA" score="0.0"/></ns3:JSeq><ns3:JSeq colour="-1" start="1" end="750" id="sq663"><ns3:features begin="188" end="207" type="CCGTGCACAATTAGGGGTTG" description="Search Results" featureGroup="B1C" score="0.0"/><ns3:features begin="133" end="152" type="TGGCATACAGAAACCCCGTT" description="Search Results" featureGroup="crRNA_kDNA" score="0.0"/></ns3:JSeq><ns3:JSeq colour="-1" start="1" end="750" id="sq665"><ns3:features begin="141" end="162" type="AGAAACCCCGTTCAAAAATCCC" description="Search Results" featureGroup="RevCom_LF" score="0.0"/><ns3:features begin="188" end="207" type="CCGTGCACAATTAGGGGTTG" description="Search Results" featureGroup="B1C" score="0.0"/><ns3:features begin="117" end="135" type="TGCGAAAACCGAAAAATGG" description="Search Results" featureGroup="F2" score="0.0"/><ns3:features begin="133" end="152" type="TGGCATACAGAAACCCCGTT" description="Search Results" featureGroup="crRNA_kDNA" score="0.0"/></ns3:JSeq><ns3:JSeq colour="-1" start="1" end="740" id="sq667"><ns3:features begin="188" end="207" type="CCGTGCACAATTAGGGGTTG" description="Search Results" featureGroup="B1C" score="0.0"/><ns3:features begin="117" end="135" type="TGCGAAAACCGAAAAATGG" description="Search Results" featureGroup="F2" score="0.0"/><ns3:features begin="133" end="152" type="TGGCATACAGAAACCCCGTT" description="Search Results" featureGroup="crRNA_kDNA" score="0.0"/></ns3:JSeq><ns3:JSeq colour="-1" start="1" end="748" id="sq669"><ns3:features begin="188" end="207" type="CCGTGCACAATTAGGGGTTG" description="Search Results" featureGroup="B1C" score="0.0"/><ns3:features begin="208" end="229" type="GTGTAATATAGTGGGCCGCGCA" description="Search Results" featureGroup="LB" score="0.0"/><ns3:features begin="117" end="135" type="TGCGAAAACCGAAAAATGG" description="Search Results" featureGroup="F2" score="0.0"/><ns3:features begin="133" end="152" type="TGGCATACAGAAACCCCGTT" description="Search Results" featureGroup="crRNA_kDNA" score="0.0"/></ns3:JSeq><ns3:JSeq colour="-1" start="1" end="752" id="sq671"><ns3:features begin="188" end="207" type="CCGTGCACAATTAGGGGTTG" description="Search Results" featureGroup="B1C" score="0.0"/><ns3:features begin="79" end="96" type="F3" description="" featureGroup="Jalview" score="0.0"/><ns3:features begin="208" end="229" type="GTGTAATATAGTGGGCCGCGCA" description="Search Results" featureGroup="LB" score="0.0"/><ns3:features begin="133" end="152" type="TGGCATACAGAAACCCCGTT" description="Search Results" featureGroup="crRNA_kDNA" score="0.0"/></ns3:JSeq><ns3:JSeq colour="-1" start="1" end="741" id="sq673"><ns3:features begin="141" end="162" type="AGAAACCCCGTTCAAAAATCCC" description="Search Results" featureGroup="RevCom_LF" score="0.0"/><ns3:features begin="188" end="207" type="CCGTGCACAATTAGGGGTTG" description="Search Results" featureGroup="B1C" score="0.0"/><ns3:features begin="117" end="135" type="TGCGAAAACCGAAAAATGG" description="Search Results" featureGroup="F2" score="0.0"/><ns3:features begin="133" end="152" type="TGGCATACAGAAACCCCGTT" description="Search Results" featureGroup="crRNA_kDNA" score="0.0"/></ns3:JSeq><ns3:JSeq colour="-1" start="1" end="748" id="sq675"><ns3:features begin="141" end="162" type="AGAAACCCCGTTCAAAAATCCC" description="Search Results" featureGroup="RevCom_LF" score="0.0"/><ns3:features begin="163" end="184" type="CCAAAATTCGCGTTTTTTGGCC" description="Search Results" featureGroup="F1" score="0.0"/><ns3:features begin="188" end="207" type="CCGTGCACAATTAGGGGTTG" description="Search Results" featureGroup="B1C" score="0.0"/><ns3:features begin="79" end="96" type="F3" description="" featureGroup="Jalview" score="0.0"/><ns3:features begin="208" end="229" type="GTGTAATATAGTGGGCCGCGCA" description="Search Results" featureGroup="LB" score="0.0"/><ns3:features begin="117" end="135" type="TGCGAAAACCGAAAAATGG" description="Search Results" featureGroup="F2" score="0.0"/><ns3:features begin="133" end="152" type="TGGCATACAGAAACCCCGTT" description="Search Results" featureGroup="crRNA_kDNA" score="0.0"/></ns3:JSeq><ns3:JSeq colour="-1" start="1" end="753" id="sq677"><ns3:features begin="141" end="162" type="AGAAACCCCGTTCAAAAATCCC" description="Search Results" featureGroup="RevCom_LF" score="0.0"/><ns3:features begin="188" end="207" type="CCGTGCACAATTAGGGGTTG" description="Search Results" featureGroup="B1C" score="0.0"/><ns3:features begin="133" end="152" type="TGGCATACAGAAACCCCGTT" description="Search Results" featureGroup="crRNA_kDNA" score="0.0"/></ns3:JSeq><ns3:JSeq colour="-1" start="1" end="737" id="sq679"><ns3:features begin="188" end="207" type="CCGTGCACAATTAGGGGTTG" description="Search Results" featureGroup="B1C" score="0.0"/><ns3:features begin="208" end="229" type="GTGTAATATAGTGGGCCGCGCA" description="Search Results" featureGroup="LB" score="0.0"/><ns3:features begin="117" end="135" type="TGCGAAAACCGAAAAATGG" description="Search Results" featureGroup="F2" score="0.0"/><ns3:features begin="133" end="152" type="TGGCATACAGAAACCCCGTT" description="Search Results" featureGroup="crRNA_kDNA" score="0.0"/></ns3:JSeq><ns3:JSeq colour="-1" start="1" end="750" id="sq681"><ns3:features begin="141" end="162" type="AGAAACCCCGTTCAAAAATCCC" description="Search Results" featureGroup="RevCom_LF" score="0.0"/><ns3:features begin="163" end="184" type="CCAAAATTCGCGTTTTTTGGCC" description="Search Results" featureGroup="F1" score="0.0"/><ns3:features begin="188" end="207" type="CCGTGCACAATTAGGGGTTG" description="Search Results" featureGroup="B1C" score="0.0"/><ns3:features begin="208" end="229" type="GTGTAATATAGTGGGCCGCGCA" description="Search Results" featureGroup="LB" score="0.0"/><ns3:features begin="117" end="135" type="TGCGAAAACCGAAAAATGG" description="Search Results" featureGroup="F2" score="0.0"/><ns3:features begin="133" end="152" type="TGGCATACAGAAACCCCGTT" description="Search Results" featureGroup="crRNA_kDNA" score="0.0"/></ns3:JSeq><ns3:JSeq colour="-1" start="1" end="751" id="sq683"><ns3:features begin="141" end="162" type="AGAAACCCCGTTCAAAAATCCC" description="Search Results" featureGroup="RevCom_LF" score="0.0"/><ns3:features begin="163" end="184" type="CCAAAATTCGCGTTTTTTGGCC" description="Search Results" featureGroup="F1" score="0.0"/><ns3:features begin="188" end="207" type="CCGTGCACAATTAGGGGTTG" description="Search Results" featureGroup="B1C" score="0.0"/><ns3:features begin="208" end="229" type="GTGTAATATAGTGGGCCGCGCA" description="Search Results" featureGroup="LB" score="0.0"/><ns3:features begin="117" end="135" type="TGCGAAAACCGAAAAATGG" description="Search Results" featureGroup="F2" score="0.0"/><ns3:features begin="133" end="152" type="TGGCATACAGAAACCCCGTT" description="Search Results" featureGroup="crRNA_kDNA" score="0.0"/></ns3:JSeq><ns3:JSeq colour="-1" start="1" end="750" id="sq685"><ns3:features begin="188" end="207" type="CCGTGCACAATTAGGGGTTG" description="Search Results" featureGroup="B1C" score="0.0"/><ns3:features begin="254" end="271" type="GAAACTGGCCTCTAAGGC" description="Search Results" featureGroup="B3C" score="0.0"/><ns3:features begin="208" end="229" type="GTGTAATATAGTGGGCCGCGCA" description="Search Results" featureGroup="LB" score="0.0"/><ns3:features begin="133" end="152" type="TGGCATACAGAAACCCCGTT" description="Search Results" featureGroup="crRNA_kDNA" score="0.0"/></ns3:JSeq><ns3:JSeq colour="-1" start="1" end="757" id="sq687"><ns3:features begin="141" end="162" type="AGAAACCCCGTTCAAAAATCCC" description="Search Results" featureGroup="RevCom_LF" score="0.0"/><ns3:features begin="188" end="207" type="CCGTGCACAATTAGGGGTTG" description="Search Results" featureGroup="B1C" score="0.0"/><ns3:features begin="208" end="229" type="GTGTAATATAGTGGGCCGCGCA" description="Search Results" featureGroup="LB" score="0.0"/><ns3:features begin="117" end="135" type="TGCGAAAACCGAAAAATGG" description="Search Results" featureGroup="F2" score="0.0"/><ns3:features begin="133" end="152" type="TGGCATACAGAAACCCCGTT" description="Search Results" featureGroup="crRNA_kDNA" score="0.0"/></ns3:JSeq><ns3:JSeq colour="-1" start="1" end="709" id="sq689"><ns3:features begin="188" end="207" type="CCGTGCACAATTAGGGGTTG" description="Search Results" featureGroup="B1C" score="0.0"/><ns3:features begin="208" end="229" type="GTGTAATATAGTGGGCCGCGCA" description="Search Results" featureGroup="LB" score="0.0"/><ns3:features begin="133" end="152" type="TGGCATACAGAAACCCCGTT" description="Search Results" featureGroup="crRNA_kDNA" score="0.0"/></ns3:JSeq><ns3:JSeq colour="-1" start="1" end="742" id="sq691"><ns3:features begin="188" end="207" type="CCGTGCACAATTAGGGGTTG" description="Search Results" featureGroup="B1C" score="0.0"/><ns3:features begin="79" end="96" type="F3" description="" featureGroup="Jalview" score="0.0"/><ns3:features begin="208" end="229" type="GTGTAATATAGTGGGCCGCGCA" description="Search Results" featureGroup="LB" score="0.0"/><ns3:features begin="133" end="152" type="TGGCATACAGAAACCCCGTT" description="Search Results" featureGroup="crRNA_kDNA" score="0.0"/></ns3:JSeq><ns3:JSeq colour="-1" start="1" end="740" id="sq693"><ns3:features begin="188" end="207" type="CCGTGCACAATTAGGGGTTG" description="Search Results" featureGroup="B1C" score="0.0"/><ns3:features begin="133" end="152" type="TGGCATACAGAAACCCCGTT" description="Search Results" featureGroup="crRNA_kDNA" score="0.0"/></ns3:JSeq><ns3:JSeq colour="-1" start="1" end="750" id="sq695"><ns3:features begin="79" end="96" type="AATCGTACTCCCCGACAT" description="" featureGroup="F3" score="0.0"/><ns3:features begin="188" end="207" type="CCGTGCACAATTAGGGGTTG" description="Search Results" featureGroup="B1C" score="0.0"/><ns3:features begin="79" end="96" type="F3" description="" featureGroup="Jalview" score="0.0"/><ns3:features begin="208" end="229" type="GTGTAATATAGTGGGCCGCGCA" description="Search Results" featureGroup="LB" score="0.0"/><ns3:features begin="117" end="135" type="TGCGAAAACCGAAAAATGG" description="Search Results" featureGroup="F2" score="0.0"/><ns3:features begin="133" end="152" type="TGGCATACAGAAACCCCGTT" description="Search Results" featureGroup="crRNA_kDNA" score="0.0"/></ns3:JSeq><ns3:JSeq colour="-1" start="1" end="741" id="sq697"><ns3:features begin="79" end="96" type="AATCGTACTCCCCGACAT" description="" featureGroup="F3" score="0.0"/><ns3:features begin="141" end="162" type="AGAAACCCCGTTCAAAAATCCC" description="Search Results" featureGroup="RevCom_LF" score="0.0"/><ns3:features begin="163" end="184" type="CCAAAATTCGCGTTTTTTGGCC" description="Search Results" featureGroup="F1" score="0.0"/><ns3:features begin="188" end="207" type="CCGTGCACAATTAGGGGTTG" description="Search Results" featureGroup="B1C" score="0.0"/><ns3:features begin="79" end="96" type="F3" description="" featureGroup="Jalview" score="0.0"/><ns3:features begin="208" end="229" type="GTGTAATATAGTGGGCCGCGCA" description="Search Results" featureGroup="LB" score="0.0"/><ns3:features begin="117" end="135" type="TGCGAAAACCGAAAAATGG" description="Search Results" featureGroup="F2" score="0.0"/><ns3:features begin="133" end="152" type="TGGCATACAGAAACCCCGTT" description="Search Results" featureGroup="crRNA_kDNA" score="0.0"/></ns3:JSeq><ns3:JSeq colour="-1" start="1" end="738" id="sq699"><ns3:features begin="141" end="162" type="AGAAACCCCGTTCAAAAATCCC" description="Search Results" featureGroup="RevCom_LF" score="0.0"/><ns3:features begin="163" end="184" type="CCAAAATTCGCGTTTTTTGGCC" description="Search Results" featureGroup="F1" score="0.0"/><ns3:features begin="188" end="207" type="CCGTGCACAATTAGGGGTTG" description="Search Results" featureGroup="B1C" score="0.0"/><ns3:features begin="208" end="229" type="GTGTAATATAGTGGGCCGCGCA" description="Search Results" featureGroup="LB" score="0.0"/><ns3:features begin="133" end="152" type="TGGCATACAGAAACCCCGTT" description="Search Results" featureGroup="crRNA_kDNA" score="0.0"/></ns3:JSeq><ns3:JSeq colour="-1" start="1" end="761" id="sq701"><ns3:features begin="188" end="207" type="CCGTGCACAATTAGGGGTTG" description="Search Results" featureGroup="B1C" score="0.0"/><ns3:features begin="208" end="229" type="GTGTAATATAGTGGGCCGCGCA" description="Search Results" featureGroup="LB" score="0.0"/><ns3:features begin="133" end="152" type="TGGCATACAGAAACCCCGTT" description="Search Results" featureGroup="crRNA_kDNA" score="0.0"/></ns3:JSeq><ns3:JSeq colour="-1" start="1" end="741" id="sq703"><ns3:features begin="188" end="207" type="CCGTGCACAATTAGGGGTTG" description="Search Results" featureGroup="B1C" score="0.0"/><ns3:features begin="208" end="229" type="GTGTAATATAGTGGGCCGCGCA" description="Search Results" featureGroup="LB" score="0.0"/><ns3:features begin="133" end="152" type="TGGCATACAGAAACCCCGTT" description="Search Results" featureGroup="crRNA_kDNA" score="0.0"/></ns3:JSeq><ns3:JSeq colour="-1" start="1" end="751" id="sq705"><ns3:features begin="188" end="207" type="CCGTGCACAATTAGGGGTTG" description="Search Results" featureGroup="B1C" score="0.0"/><ns3:features begin="208" end="229" type="GTGTAATATAGTGGGCCGCGCA" description="Search Results" featureGroup="LB" score="0.0"/><ns3:features begin="133" end="152" type="TGGCATACAGAAACCCCGTT" description="Search Results" featureGroup="crRNA_kDNA" score="0.0"/></ns3:JSeq><ns3:JSeq colour="-1" start="1" end="742" id="sq707"><ns3:features begin="188" end="207" type="CCGTGCACAATTAGGGGTTG" description="Search Results" featureGroup="B1C" score="0.0"/><ns3:features begin="133" end="152" type="TGGCATACAGAAACCCCGTT" description="Search Results" featureGroup="crRNA_kDNA" score="0.0"/></ns3:JSeq><ns3:JSeq colour="-1" start="1" end="742" id="sq709"><ns3:features begin="188" end="207" type="CCGTGCACAATTAGGGGTTG" description="Search Results" featureGroup="B1C" score="0.0"/><ns3:features begin="133" end="152" type="TGGCATACAGAAACCCCGTT" description="Search Results" featureGroup="crRNA_kDNA" score="0.0"/></ns3:JSeq><ns3:JSeq colour="-1" start="1" end="741" id="sq711"><ns3:features begin="141" end="162" type="AGAAACCCCGTTCAAAAATCCC" description="Search Results" featureGroup="RevCom_LF" score="0.0"/><ns3:features begin="163" end="184" type="CCAAAATTCGCGTTTTTTGGCC" description="Search Results" featureGroup="F1" score="0.0"/><ns3:features begin="188" end="207" type="CCGTGCACAATTAGGGGTTG" description="Search Results" featureGroup="B1C" score="0.0"/><ns3:features begin="79" end="96" type="F3" description="" featureGroup="Jalview" score="0.0"/><ns3:features begin="208" end="229" type="GTGTAATATAGTGGGCCGCGCA" description="Search Results" featureGroup="LB" score="0.0"/><ns3:features begin="117" end="135" type="TGCGAAAACCGAAAAATGG" description="Search Results" featureGroup="F2" score="0.0"/><ns3:features begin="133" end="152" type="TGGCATACAGAAACCCCGTT" description="Search Results" featureGroup="crRNA_kDNA" score="0.0"/></ns3:JSeq><ns3:JSeq colour="-1" start="1" end="740" id="sq713"><ns3:features begin="188" end="207" type="CCGTGCACAATTAGGGGTTG" description="Search Results" featureGroup="B1C" score="0.0"/><ns3:features begin="208" end="229" type="GTGTAATATAGTGGGCCGCGCA" description="Search Results" featureGroup="LB" score="0.0"/><ns3:features begin="117" end="135" type="TGCGAAAACCGAAAAATGG" description="Search Results" featureGroup="F2" score="0.0"/><ns3:features begin="133" end="152" type="TGGCATACAGAAACCCCGTT" description="Search Results" featureGroup="crRNA_kDNA" score="0.0"/></ns3:JSeq><ns3:JSeq colour="-1" start="1" end="741" id="sq715"><ns3:features begin="141" end="162" type="AGAAACCCCGTTCAAAAATCCC" description="Search Results" featureGroup="RevCom_LF" score="0.0"/><ns3:features begin="163" end="184" type="CCAAAATTCGCGTTTTTTGGCC" description="Search Results" featureGroup="F1" score="0.0"/><ns3:features begin="188" end="207" type="CCGTGCACAATTAGGGGTTG" description="Search Results" featureGroup="B1C" score="0.0"/><ns3:features begin="79" end="96" type="F3" description="" featureGroup="Jalview" score="0.0"/><ns3:features begin="208" end="229" type="GTGTAATATAGTGGGCCGCGCA" description="Search Results" featureGroup="LB" score="0.0"/><ns3:features begin="117" end="135" type="TGCGAAAACCGAAAAATGG" description="Search Results" featureGroup="F2" score="0.0"/><ns3:features begin="133" end="152" type="TGGCATACAGAAACCCCGTT" description="Search Results" featureGroup="crRNA_kDNA" score="0.0"/></ns3:JSeq><ns3:JSeq colour="-1" start="1" end="753" id="sq717"><ns3:features begin="141" end="162" type="AGAAACCCCGTTCAAAAATCCC" description="Search Results" featureGroup="RevCom_LF" score="0.0"/><ns3:features begin="163" end="184" type="CCAAAATTCGCGTTTTTTGGCC" description="Search Results" featureGroup="F1" score="0.0"/><ns3:features begin="188" end="207" type="CCGTGCACAATTAGGGGTTG" description="Search Results" featureGroup="B1C" score="0.0"/><ns3:features begin="254" end="271" type="GAAACTGGCCTCTAAGGC" description="Search Results" featureGroup="B3C" score="0.0"/><ns3:features begin="208" end="229" type="GTGTAATATAGTGGGCCGCGCA" description="Search Results" featureGroup="LB" score="0.0"/><ns3:features begin="117" end="135" type="TGCGAAAACCGAAAAATGG" description="Search Results" featureGroup="F2" score="0.0"/><ns3:features begin="133" end="152" type="TGGCATACAGAAACCCCGTT" description="Search Results" featureGroup="crRNA_kDNA" score="0.0"/></ns3:JSeq><ns3:JSeq colour="-1" start="1" end="738" id="sq719"><ns3:features begin="188" end="207" type="CCGTGCACAATTAGGGGTTG" description="Search Results" featureGroup="B1C" score="0.0"/><ns3:features begin="208" end="229" type="GTGTAATATAGTGGGCCGCGCA" description="Search Results" featureGroup="LB" score="0.0"/><ns3:features begin="133" end="152" type="TGGCATACAGAAACCCCGTT" description="Search Results" featureGroup="crRNA_kDNA" score="0.0"/></ns3:JSeq><ns3:JSeq colour="-1" start="1" end="742" id="sq721"><ns3:features begin="188" end="207" type="CCGTGCACAATTAGGGGTTG" description="Search Results" featureGroup="B1C" score="0.0"/><ns3:features begin="208" end="229" type="GTGTAATATAGTGGGCCGCGCA" description="Search Results" featureGroup="LB" score="0.0"/><ns3:features begin="133" end="152" type="TGGCATACAGAAACCCCGTT" description="Search Results" featureGroup="crRNA_kDNA" score="0.0"/></ns3:JSeq><ns3:JSeq colour="-1" start="1" end="754" id="sq723"><ns3:features begin="141" end="162" type="AGAAACCCCGTTCAAAAATCCC" description="Search Results" featureGroup="RevCom_LF" score="0.0"/><ns3:features begin="163" end="184" type="CCAAAATTCGCGTTTTTTGGCC" description="Search Results" featureGroup="F1" score="0.0"/><ns3:features begin="188" end="207" type="CCGTGCACAATTAGGGGTTG" description="Search Results" featureGroup="B1C" score="0.0"/><ns3:features begin="79" end="96" type="F3" description="" featureGroup="Jalview" score="0.0"/><ns3:features begin="254" end="271" type="GAAACTGGCCTCTAAGGC" description="Search Results" featureGroup="B3C" score="0.0"/><ns3:features begin="208" end="229" type="GTGTAATATAGTGGGCCGCGCA" description="Search Results" featureGroup="LB" score="0.0"/><ns3:features begin="117" end="135" type="TGCGAAAACCGAAAAATGG" description="Search Results" featureGroup="F2" score="0.0"/><ns3:features begin="133" end="152" type="TGGCATACAGAAACCCCGTT" description="Search Results" featureGroup="crRNA_kDNA" score="0.0"/></ns3:JSeq><ns3:JSeq colour="-1" start="1" end="761" id="sq725"><ns3:features begin="141" end="162" type="AGAAACCCCGTTCAAAAATCCC" description="Search Results" featureGroup="RevCom_LF" score="0.0"/><ns3:features begin="163" end="184" type="CCAAAATTCGCGTTTTTTGGCC" description="Search Results" featureGroup="F1" score="0.0"/><ns3:features begin="188" end="207" type="CCGTGCACAATTAGGGGTTG" description="Search Results" featureGroup="B1C" score="0.0"/><ns3:features begin="117" end="135" type="TGCGAAAACCGAAAAATGG" description="Search Results" featureGroup="F2" score="0.0"/><ns3:features begin="133" end="152" type="TGGCATACAGAAACCCCGTT" description="Search Results" featureGroup="crRNA_kDNA" score="0.0"/></ns3:JSeq><ns3:JSeq colour="-1" start="1" end="749" id="sq727"><ns3:features begin="141" end="162" type="AGAAACCCCGTTCAAAAATCCC" description="Search Results" featureGroup="RevCom_LF" score="0.0"/><ns3:features begin="163" end="184" type="CCAAAATTCGCGTTTTTTGGCC" description="Search Results" featureGroup="F1" score="0.0"/><ns3:features begin="188" end="207" type="CCGTGCACAATTAGGGGTTG" description="Search Results" featureGroup="B1C" score="0.0"/><ns3:features begin="133" end="152" type="TGGCATACAGAAACCCCGTT" description="Search Results" featureGroup="crRNA_kDNA" score="0.0"/></ns3:JSeq><ns3:JSeq colour="-1" start="1" end="750" id="sq729"><ns3:features begin="188" end="207" type="CCGTGCACAATTAGGGGTTG" description="Search Results" featureGroup="B1C" score="0.0"/><ns3:features begin="208" end="229" type="GTGTAATATAGTGGGCCGCGCA" description="Search Results" featureGroup="LB" score="0.0"/><ns3:features begin="117" end="135" type="TGCGAAAACCGAAAAATGG" description="Search Results" featureGroup="F2" score="0.0"/><ns3:features begin="133" end="152" type="TGGCATACAGAAACCCCGTT" description="Search Results" featureGroup="crRNA_kDNA" score="0.0"/></ns3:JSeq><ns3:JSeq colour="-1" start="1" end="751" id="sq731"><ns3:features begin="188" end="207" type="CCGTGCACAATTAGGGGTTG" description="Search Results" featureGroup="B1C" score="0.0"/><ns3:features begin="79" end="96" type="F3" description="" featureGroup="Jalview" score="0.0"/><ns3:features begin="208" end="229" type="GTGTAATATAGTGGGCCGCGCA" description="Search Results" featureGroup="LB" score="0.0"/></ns3:JSeq><ns3:JSeq colour="-1" start="1" end="751" id="sq733"><ns3:features begin="188" end="207" type="CCGTGCACAATTAGGGGTTG" description="Search Results" featureGroup="B1C" score="0.0"/><ns3:features begin="133" end="152" type="TGGCATACAGAAACCCCGTT" description="Search Results" featureGroup="crRNA_kDNA" score="0.0"/></ns3:JSeq><ns3:JSeq colour="-1" start="1" end="752" id="sq735"><ns3:features begin="141" end="162" type="AGAAACCCCGTTCAAAAATCCC" description="Search Results" featureGroup="RevCom_LF" score="0.0"/><ns3:features begin="188" end="207" type="CCGTGCACAATTAGGGGTTG" description="Search Results" featureGroup="B1C" score="0.0"/><ns3:features begin="117" end="135" type="TGCGAAAACCGAAAAATGG" description="Search Results" featureGroup="F2" score="0.0"/><ns3:features begin="133" end="152" type="TGGCATACAGAAACCCCGTT" description="Search Results" featureGroup="crRNA_kDNA" score="0.0"/></ns3:JSeq><ns3:JSeq colour="-1" start="1" end="741" id="sq737"><ns3:features begin="188" end="207" type="CCGTGCACAATTAGGGGTTG" description="Search Results" featureGroup="B1C" score="0.0"/><ns3:features begin="79" end="96" type="F3" description="" featureGroup="Jalview" score="0.0"/><ns3:features begin="208" end="229" type="GTGTAATATAGTGGGCCGCGCA" description="Search Results" featureGroup="LB" score="0.0"/><ns3:features begin="133" end="152" type="TGGCATACAGAAACCCCGTT" description="Search Results" featureGroup="crRNA_kDNA" score="0.0"/></ns3:JSeq><ns3:JSeq colour="-1" start="1" end="760" id="sq739"><ns3:features begin="141" end="162" type="AGAAACCCCGTTCAAAAATCCC" description="Search Results" featureGroup="RevCom_LF" score="0.0"/><ns3:features begin="188" end="207" type="CCGTGCACAATTAGGGGTTG" description="Search Results" featureGroup="B1C" score="0.0"/><ns3:features begin="79" end="96" type="F3" description="" featureGroup="Jalview" score="0.0"/><ns3:features begin="208" end="229" type="GTGTAATATAGTGGGCCGCGCA" description="Search Results" featureGroup="LB" score="0.0"/><ns3:features begin="117" end="135" type="TGCGAAAACCGAAAAATGG" description="Search Results" featureGroup="F2" score="0.0"/><ns3:features begin="133" end="152" type="TGGCATACAGAAACCCCGTT" description="Search Results" featureGroup="crRNA_kDNA" score="0.0"/></ns3:JSeq><ns3:JSeq colour="-1" start="1" end="750" id="sq741"><ns3:features begin="141" end="162" type="AGAAACCCCGTTCAAAAATCCC" description="Search Results" featureGroup="RevCom_LF" score="0.0"/><ns3:features begin="188" end="207" type="CCGTGCACAATTAGGGGTTG" description="Search Results" featureGroup="B1C" score="0.0"/><ns3:features begin="133" end="152" type="TGGCATACAGAAACCCCGTT" description="Search Results" featureGroup="crRNA_kDNA" score="0.0"/></ns3:JSeq><ns3:JSeq colour="-1" start="1" end="749" id="sq743"><ns3:features begin="188" end="207" type="CCGTGCACAATTAGGGGTTG" description="Search Results" featureGroup="B1C" score="0.0"/><ns3:features begin="79" end="96" type="F3" description="" featureGroup="Jalview" score="0.0"/><ns3:features begin="208" end="229" type="GTGTAATATAGTGGGCCGCGCA" description="Search Results" featureGroup="LB" score="0.0"/><ns3:features begin="133" end="152" type="TGGCATACAGAAACCCCGTT" description="Search Results" featureGroup="crRNA_kDNA" score="0.0"/></ns3:JSeq><ns3:JSeq colour="-1" start="1" end="739" id="sq745"><ns3:features begin="141" end="162" type="AGAAACCCCGTTCAAAAATCCC" description="Search Results" featureGroup="RevCom_LF" score="0.0"/><ns3:features begin="188" end="207" type="CCGTGCACAATTAGGGGTTG" description="Search Results" featureGroup="B1C" score="0.0"/><ns3:features begin="79" end="96" type="F3" description="" featureGroup="Jalview" score="0.0"/><ns3:features begin="208" end="229" type="GTGTAATATAGTGGGCCGCGCA" description="Search Results" featureGroup="LB" score="0.0"/><ns3:features begin="117" end="135" type="TGCGAAAACCGAAAAATGG" description="Search Results" featureGroup="F2" score="0.0"/><ns3:features begin="133" end="152" type="TGGCATACAGAAACCCCGTT" description="Search Results" featureGroup="crRNA_kDNA" score="0.0"/></ns3:JSeq><ns3:JSeq colour="-1" start="1" end="760" id="sq747"><ns3:features begin="141" end="162" type="AGAAACCCCGTTCAAAAATCCC" description="Search Results" featureGroup="RevCom_LF" score="0.0"/><ns3:features begin="188" end="207" type="CCGTGCACAATTAGGGGTTG" description="Search Results" featureGroup="B1C" score="0.0"/><ns3:features begin="133" end="152" type="TGGCATACAGAAACCCCGTT" description="Search Results" featureGroup="crRNA_kDNA" score="0.0"/></ns3:JSeq><ns3:JSeq colour="-1" start="1" end="741" id="sq749"><ns3:features begin="188" end="207" type="CCGTGCACAATTAGGGGTTG" description="Search Results" featureGroup="B1C" score="0.0"/><ns3:features begin="208" end="229" type="GTGTAATATAGTGGGCCGCGCA" description="Search Results" featureGroup="LB" score="0.0"/><ns3:features begin="133" end="152" type="TGGCATACAGAAACCCCGTT" description="Search Results" featureGroup="crRNA_kDNA" score="0.0"/></ns3:JSeq><ns3:JSeq colour="-1" start="1" end="741" id="sq751"><ns3:features begin="188" end="207" type="CCGTGCACAATTAGGGGTTG" description="Search Results" featureGroup="B1C" score="0.0"/><ns3:features begin="133" end="152" type="TGGCATACAGAAACCCCGTT" description="Search Results" featureGroup="crRNA_kDNA" score="0.0"/></ns3:JSeq><ns3:JSeq colour="-1" start="1" end="763" id="sq753"><ns3:features begin="141" end="162" type="AGAAACCCCGTTCAAAAATCCC" description="Search Results" featureGroup="RevCom_LF" score="0.0"/><ns3:features begin="163" end="184" type="CCAAAATTCGCGTTTTTTGGCC" description="Search Results" featureGroup="F1" score="0.0"/><ns3:features begin="188" end="207" type="CCGTGCACAATTAGGGGTTG" description="Search Results" featureGroup="B1C" score="0.0"/><ns3:features begin="208" end="229" type="GTGTAATATAGTGGGCCGCGCA" description="Search Results" featureGroup="LB" score="0.0"/><ns3:features begin="117" end="135" type="TGCGAAAACCGAAAAATGG" description="Search Results" featureGroup="F2" score="0.0"/><ns3:features begin="133" end="152" type="TGGCATACAGAAACCCCGTT" description="Search Results" featureGroup="crRNA_kDNA" score="0.0"/></ns3:JSeq><ns3:JSeq colour="-1" start="1" end="741" id="sq755"><ns3:features begin="188" end="207" type="CCGTGCACAATTAGGGGTTG" description="Search Results" featureGroup="B1C" score="0.0"/><ns3:features begin="208" end="229" type="GTGTAATATAGTGGGCCGCGCA" description="Search Results" featureGroup="LB" score="0.0"/><ns3:features begin="133" end="152" type="TGGCATACAGAAACCCCGTT" description="Search Results" featureGroup="crRNA_kDNA" score="0.0"/></ns3:JSeq><ns3:JSeq colour="-1" start="1" end="749" id="sq757"><ns3:features begin="141" end="162" type="AGAAACCCCGTTCAAAAATCCC" description="Search Results" featureGroup="RevCom_LF" score="0.0"/><ns3:features begin="163" end="184" type="CCAAAATTCGCGTTTTTTGGCC" description="Search Results" featureGroup="F1" score="0.0"/><ns3:features begin="188" end="207" type="CCGTGCACAATTAGGGGTTG" description="Search Results" featureGroup="B1C" score="0.0"/><ns3:features begin="208" end="229" type="GTGTAATATAGTGGGCCGCGCA" description="Search Results" featureGroup="LB" score="0.0"/><ns3:features begin="117" end="135" type="TGCGAAAACCGAAAAATGG" description="Search Results" featureGroup="F2" score="0.0"/><ns3:features begin="133" end="152" type="TGGCATACAGAAACCCCGTT" description="Search Results" featureGroup="crRNA_kDNA" score="0.0"/></ns3:JSeq><ns3:JSeq colour="-1" start="1" end="752" id="sq759"><ns3:features begin="79" end="96" type="AATCGTACTCCCCGACAT" description="" featureGroup="F3" score="0.0"/><ns3:features begin="141" end="162" type="AGAAACCCCGTTCAAAAATCCC" description="Search Results" featureGroup="RevCom_LF" score="0.0"/><ns3:features begin="188" end="207" type="CCGTGCACAATTAGGGGTTG" description="Search Results" featureGroup="B1C" score="0.0"/><ns3:features begin="208" end="229" type="GTGTAATATAGTGGGCCGCGCA" description="Search Results" featureGroup="LB" score="0.0"/><ns3:features begin="133" end="152" type="TGGCATACAGAAACCCCGTT" description="Search Results" featureGroup="crRNA_kDNA" score="0.0"/></ns3:JSeq><ns3:JSeq colour="-1" start="1" end="750" id="sq761"><ns3:features begin="141" end="162" type="AGAAACCCCGTTCAAAAATCCC" description="Search Results" featureGroup="RevCom_LF" score="0.0"/><ns3:features begin="188" end="207" type="CCGTGCACAATTAGGGGTTG" description="Search Results" featureGroup="B1C" score="0.0"/><ns3:features begin="208" end="229" type="GTGTAATATAGTGGGCCGCGCA" description="Search Results" featureGroup="LB" score="0.0"/><ns3:features begin="133" end="152" type="TGGCATACAGAAACCCCGTT" description="Search Results" featureGroup="crRNA_kDNA" score="0.0"/></ns3:JSeq><ns3:JSeq colour="-1" start="1" end="758" id="sq763"><ns3:features begin="188" end="207" type="CCGTGCACAATTAGGGGTTG" description="Search Results" featureGroup="B1C" score="0.0"/><ns3:features begin="208" end="229" type="GTGTAATATAGTGGGCCGCGCA" description="Search Results" featureGroup="LB" score="0.0"/><ns3:features begin="133" end="152" type="TGGCATACAGAAACCCCGTT" description="Search Results" featureGroup="crRNA_kDNA" score="0.0"/></ns3:JSeq><ns3:JSeq colour="-1" start="1" end="740" id="sq765"><ns3:features begin="140" end="161" type="AGAAACCCCGTTCAAAAATCCC" description="Search Results" featureGroup="RevCom_LF" score="0.0"/><ns3:features begin="116" end="134" type="TGCGAAAACCGAAAAATGG" description="Search Results" featureGroup="F2" score="0.0"/><ns3:features begin="132" end="151" type="TGGCATACAGAAACCCCGTT" description="Search Results" featureGroup="crRNA_kDNA" score="0.0"/></ns3:JSeq><ns3:JSeq colour="-1" start="1" end="752" id="sq767"><ns3:features begin="188" end="207" type="CCGTGCACAATTAGGGGTTG" description="Search Results" featureGroup="B1C" score="0.0"/><ns3:features begin="133" end="152" type="TGGCATACAGAAACCCCGTT" description="Search Results" featureGroup="crRNA_kDNA" score="0.0"/></ns3:JSeq><ns3:JSeq colour="-1" start="1" end="742" id="sq769"><ns3:features begin="188" end="207" type="CCGTGCACAATTAGGGGTTG" description="Search Results" featureGroup="B1C" score="0.0"/><ns3:features begin="254" end="271" type="GAAACTGGCCTCTAAGGC" description="Search Results" featureGroup="B3C" score="0.0"/><ns3:features begin="208" end="229" type="GTGTAATATAGTGGGCCGCGCA" description="Search Results" featureGroup="LB" score="0.0"/><ns3:features begin="133" end="152" type="TGGCATACAGAAACCCCGTT" description="Search Results" featureGroup="crRNA_kDNA" score="0.0"/></ns3:JSeq><ns3:JSeq colour="-1" start="1" end="750" id="sq771"><ns3:features begin="141" end="162" type="AGAAACCCCGTTCAAAAATCCC" description="Search Results" featureGroup="RevCom_LF" score="0.0"/><ns3:features begin="188" end="207" type="CCGTGCACAATTAGGGGTTG" description="Search Results" featureGroup="B1C" score="0.0"/><ns3:features begin="208" end="229" type="GTGTAATATAGTGGGCCGCGCA" description="Search Results" featureGroup="LB" score="0.0"/><ns3:features begin="117" end="135" type="TGCGAAAACCGAAAAATGG" description="Search Results" featureGroup="F2" score="0.0"/><ns3:features begin="133" end="152" type="TGGCATACAGAAACCCCGTT" description="Search Results" featureGroup="crRNA_kDNA" score="0.0"/></ns3:JSeq><ns3:JSeq colour="-1" start="1" end="759" id="sq773"><ns3:features begin="188" end="207" type="CCGTGCACAATTAGGGGTTG" description="Search Results" featureGroup="B1C" score="0.0"/><ns3:features begin="208" end="229" type="GTGTAATATAGTGGGCCGCGCA" description="Search Results" featureGroup="LB" score="0.0"/><ns3:features begin="133" end="152" type="TGGCATACAGAAACCCCGTT" description="Search Results" featureGroup="crRNA_kDNA" score="0.0"/></ns3:JSeq><ns3:JSeq colour="-1" start="1" end="751" id="sq775"><ns3:features begin="141" end="162" type="AGAAACCCCGTTCAAAAATCCC" description="Search Results" featureGroup="RevCom_LF" score="0.0"/><ns3:features begin="163" end="184" type="CCAAAATTCGCGTTTTTTGGCC" description="Search Results" featureGroup="F1" score="0.0"/><ns3:features begin="188" end="207" type="CCGTGCACAATTAGGGGTTG" description="Search Results" featureGroup="B1C" score="0.0"/><ns3:features begin="208" end="229" type="GTGTAATATAGTGGGCCGCGCA" description="Search Results" featureGroup="LB" score="0.0"/><ns3:features begin="133" end="152" type="TGGCATACAGAAACCCCGTT" description="Search Results" featureGroup="crRNA_kDNA" score="0.0"/></ns3:JSeq><ns3:JSeq colour="-1" start="1" end="748" id="sq777"><ns3:features begin="141" end="162" type="AGAAACCCCGTTCAAAAATCCC" description="Search Results" featureGroup="RevCom_LF" score="0.0"/><ns3:features begin="188" end="207" type="CCGTGCACAATTAGGGGTTG" description="Search Results" featureGroup="B1C" score="0.0"/><ns3:features begin="254" end="271" type="GAAACTGGCCTCTAAGGC" description="Search Results" featureGroup="B3C" score="0.0"/><ns3:features begin="117" end="135" type="TGCGAAAACCGAAAAATGG" description="Search Results" featureGroup="F2" score="0.0"/><ns3:features begin="133" end="152" type="TGGCATACAGAAACCCCGTT" description="Search Results" featureGroup="crRNA_kDNA" score="0.0"/></ns3:JSeq><ns3:JSeq colour="-1" start="1" end="741" id="sq779"><ns3:features begin="188" end="207" type="CCGTGCACAATTAGGGGTTG" description="Search Results" featureGroup="B1C" score="0.0"/><ns3:features begin="208" end="229" type="GTGTAATATAGTGGGCCGCGCA" description="Search Results" featureGroup="LB" score="0.0"/><ns3:features begin="133" end="152" type="TGGCATACAGAAACCCCGTT" description="Search Results" featureGroup="crRNA_kDNA" score="0.0"/></ns3:JSeq><ns3:JSeq colour="-1" start="1" end="740" id="sq781"><ns3:features begin="141" end="162" type="AGAAACCCCGTTCAAAAATCCC" description="Search Results" featureGroup="RevCom_LF" score="0.0"/><ns3:features begin="163" end="184" type="CCAAAATTCGCGTTTTTTGGCC" description="Search Results" featureGroup="F1" score="0.0"/><ns3:features begin="188" end="207" type="CCGTGCACAATTAGGGGTTG" description="Search Results" featureGroup="B1C" score="0.0"/><ns3:features begin="254" end="271" type="GAAACTGGCCTCTAAGGC" description="Search Results" featureGroup="B3C" score="0.0"/><ns3:features begin="236" end="253" type="GCTGGGTTAGGATGTCGT" description="Search Results" featureGroup="B2C" score="0.0"/><ns3:features begin="208" end="229" type="GTGTAATATAGTGGGCCGCGCA" description="Search Results" featureGroup="LB" score="0.0"/><ns3:features begin="117" end="135" type="TGCGAAAACCGAAAAATGG" description="Search Results" featureGroup="F2" score="0.0"/><ns3:features begin="133" end="152" type="TGGCATACAGAAACCCCGTT" description="Search Results" featureGroup="crRNA_kDNA" score="0.0"/></ns3:JSeq><ns3:JSeq colour="-1" start="1" end="739" id="sq783"><ns3:features begin="141" end="162" type="AGAAACCCCGTTCAAAAATCCC" description="Search Results" featureGroup="RevCom_LF" score="0.0"/><ns3:features begin="188" end="207" type="CCGTGCACAATTAGGGGTTG" description="Search Results" featureGroup="B1C" score="0.0"/><ns3:features begin="254" end="271" type="GAAACTGGCCTCTAAGGC" description="Search Results" featureGroup="B3C" score="0.0"/><ns3:features begin="208" end="229" type="GTGTAATATAGTGGGCCGCGCA" description="Search Results" featureGroup="LB" score="0.0"/><ns3:features begin="133" end="152" type="TGGCATACAGAAACCCCGTT" description="Search Results" featureGroup="crRNA_kDNA" score="0.0"/></ns3:JSeq><ns3:JSeq colour="-1" start="1" end="742" id="sq785"><ns3:features begin="188" end="207" type="CCGTGCACAATTAGGGGTTG" description="Search Results" featureGroup="B1C" score="0.0"/><ns3:features begin="208" end="229" type="GTGTAATATAGTGGGCCGCGCA" description="Search Results" featureGroup="LB" score="0.0"/><ns3:features begin="133" end="152" type="TGGCATACAGAAACCCCGTT" description="Search Results" featureGroup="crRNA_kDNA" score="0.0"/></ns3:JSeq><ns3:JSeq colour="-1" start="1" end="740" id="sq787"><ns3:features begin="188" end="207" type="CCGTGCACAATTAGGGGTTG" description="Search Results" featureGroup="B1C" score="0.0"/><ns3:features begin="208" end="229" type="GTGTAATATAGTGGGCCGCGCA" description="Search Results" featureGroup="LB" score="0.0"/><ns3:features begin="117" end="135" type="TGCGAAAACCGAAAAATGG" description="Search Results" featureGroup="F2" score="0.0"/><ns3:features begin="133" end="152" type="TGGCATACAGAAACCCCGTT" description="Search Results" featureGroup="crRNA_kDNA" score="0.0"/></ns3:JSeq><ns3:JSeq colour="-1" start="1" end="748" id="sq789"><ns3:features begin="188" end="207" type="CCGTGCACAATTAGGGGTTG" description="Search Results" featureGroup="B1C" score="0.0"/><ns3:features begin="117" end="135" type="TGCGAAAACCGAAAAATGG" description="Search Results" featureGroup="F2" score="0.0"/><ns3:features begin="133" end="152" type="TGGCATACAGAAACCCCGTT" description="Search Results" featureGroup="crRNA_kDNA" score="0.0"/></ns3:JSeq><ns3:JSeq colour="-1" start="1" end="749" id="sq791"><ns3:features begin="141" end="162" type="AGAAACCCCGTTCAAAAATCCC" description="Search Results" featureGroup="RevCom_LF" score="0.0"/><ns3:features begin="188" end="207" type="CCGTGCACAATTAGGGGTTG" description="Search Results" featureGroup="B1C" score="0.0"/><ns3:features begin="133" end="152" type="TGGCATACAGAAACCCCGTT" description="Search Results" featureGroup="crRNA_kDNA" score="0.0"/></ns3:JSeq><ns3:JSeq colour="-1" start="1" end="741" id="sq793"><ns3:features begin="188" end="207" type="CCGTGCACAATTAGGGGTTG" description="Search Results" featureGroup="B1C" score="0.0"/><ns3:features begin="208" end="229" type="GTGTAATATAGTGGGCCGCGCA" description="Search Results" featureGroup="LB" score="0.0"/><ns3:features begin="133" end="152" type="TGGCATACAGAAACCCCGTT" description="Search Results" featureGroup="crRNA_kDNA" score="0.0"/></ns3:JSeq><ns3:JSeq colour="-1" start="1" end="749" id="sq795"><ns3:features begin="141" end="162" type="AGAAACCCCGTTCAAAAATCCC" description="Search Results" featureGroup="RevCom_LF" score="0.0"/><ns3:features begin="188" end="207" type="CCGTGCACAATTAGGGGTTG" description="Search Results" featureGroup="B1C" score="0.0"/><ns3:features begin="208" end="229" type="GTGTAATATAGTGGGCCGCGCA" description="Search Results" featureGroup="LB" score="0.0"/><ns3:features begin="117" end="135" type="TGCGAAAACCGAAAAATGG" description="Search Results" featureGroup="F2" score="0.0"/><ns3:features begin="133" end="152" type="TGGCATACAGAAACCCCGTT" description="Search Results" featureGroup="crRNA_kDNA" score="0.0"/></ns3:JSeq><ns3:JSeq colour="-1" start="1" end="739" id="sq797"><ns3:features begin="188" end="207" type="CCGTGCACAATTAGGGGTTG" description="Search Results" featureGroup="B1C" score="0.0"/><ns3:features begin="208" end="229" type="GTGTAATATAGTGGGCCGCGCA" description="Search Results" featureGroup="LB" score="0.0"/><ns3:features begin="133" end="152" type="TGGCATACAGAAACCCCGTT" description="Search Results" featureGroup="crRNA_kDNA" score="0.0"/></ns3:JSeq><ns3:JSeq colour="-1" start="1" end="738" id="sq799"><ns3:features begin="141" end="162" type="AGAAACCCCGTTCAAAAATCCC" description="Search Results" featureGroup="RevCom_LF" score="0.0"/><ns3:features begin="163" end="184" type="CCAAAATTCGCGTTTTTTGGCC" description="Search Results" featureGroup="F1" score="0.0"/><ns3:features begin="188" end="207" type="CCGTGCACAATTAGGGGTTG" description="Search Results" featureGroup="B1C" score="0.0"/><ns3:features begin="117" end="135" type="TGCGAAAACCGAAAAATGG" description="Search Results" featureGroup="F2" score="0.0"/><ns3:features begin="133" end="152" type="TGGCATACAGAAACCCCGTT" description="Search Results" featureGroup="crRNA_kDNA" score="0.0"/></ns3:JSeq><ns3:JSeq colour="-1" start="1" end="741" id="sq801"><ns3:features begin="188" end="207" type="CCGTGCACAATTAGGGGTTG" description="Search Results" featureGroup="B1C" score="0.0"/><ns3:features begin="208" end="229" type="GTGTAATATAGTGGGCCGCGCA" description="Search Results" featureGroup="LB" score="0.0"/><ns3:features begin="133" end="152" type="TGGCATACAGAAACCCCGTT" description="Search Results" featureGroup="crRNA_kDNA" score="0.0"/></ns3:JSeq><ns3:JSeq colour="-1" start="1" end="751" id="sq803"><ns3:features begin="188" end="207" type="CCGTGCACAATTAGGGGTTG" description="Search Results" featureGroup="B1C" score="0.0"/><ns3:features begin="208" end="229" type="GTGTAATATAGTGGGCCGCGCA" description="Search Results" featureGroup="LB" score="0.0"/><ns3:features begin="133" end="152" type="TGGCATACAGAAACCCCGTT" description="Search Results" featureGroup="crRNA_kDNA" score="0.0"/></ns3:JSeq><ns3:JSeq colour="-1" start="1" end="740" id="sq805"><ns3:features begin="141" end="162" type="AGAAACCCCGTTCAAAAATCCC" description="Search Results" featureGroup="RevCom_LF" score="0.0"/><ns3:features begin="188" end="207" type="CCGTGCACAATTAGGGGTTG" description="Search Results" featureGroup="B1C" score="0.0"/><ns3:features begin="208" end="229" type="GTGTAATATAGTGGGCCGCGCA" description="Search Results" featureGroup="LB" score="0.0"/><ns3:features begin="133" end="152" type="TGGCATACAGAAACCCCGTT" description="Search Results" featureGroup="crRNA_kDNA" score="0.0"/></ns3:JSeq><ns3:JSeq colour="-1" start="1" end="742" id="sq807"><ns3:features begin="188" end="207" type="CCGTGCACAATTAGGGGTTG" description="Search Results" featureGroup="B1C" score="0.0"/><ns3:features begin="208" end="229" type="GTGTAATATAGTGGGCCGCGCA" description="Search Results" featureGroup="LB" score="0.0"/><ns3:features begin="133" end="152" type="TGGCATACAGAAACCCCGTT" description="Search Results" featureGroup="crRNA_kDNA" score="0.0"/></ns3:JSeq><ns3:JSeq colour="-1" start="1" end="752" id="sq809"><ns3:features begin="141" end="162" type="AGAAACCCCGTTCAAAAATCCC" description="Search Results" featureGroup="RevCom_LF" score="0.0"/><ns3:features begin="188" end="207" type="CCGTGCACAATTAGGGGTTG" description="Search Results" featureGroup="B1C" score="0.0"/><ns3:features begin="208" end="229" type="GTGTAATATAGTGGGCCGCGCA" description="Search Results" featureGroup="LB" score="0.0"/><ns3:features begin="117" end="135" type="TGCGAAAACCGAAAAATGG" description="Search Results" featureGroup="F2" score="0.0"/><ns3:features begin="133" end="152" type="TGGCATACAGAAACCCCGTT" description="Search Results" featureGroup="crRNA_kDNA" score="0.0"/></ns3:JSeq><ns3:JSeq colour="-1" start="1" end="741" id="sq811"><ns3:features begin="141" end="162" type="AGAAACCCCGTTCAAAAATCCC" description="Search Results" featureGroup="RevCom_LF" score="0.0"/><ns3:features begin="163" end="184" type="CCAAAATTCGCGTTTTTTGGCC" description="Search Results" featureGroup="F1" score="0.0"/><ns3:features begin="188" end="207" type="CCGTGCACAATTAGGGGTTG" description="Search Results" featureGroup="B1C" score="0.0"/><ns3:features begin="208" end="229" type="GTGTAATATAGTGGGCCGCGCA" description="Search Results" featureGroup="LB" score="0.0"/><ns3:features begin="133" end="152" type="TGGCATACAGAAACCCCGTT" description="Search Results" featureGroup="crRNA_kDNA" score="0.0"/></ns3:JSeq><ns3:JSeq colour="-1" start="1" end="749" id="sq813"><ns3:features begin="188" end="207" type="CCGTGCACAATTAGGGGTTG" description="Search Results" featureGroup="B1C" score="0.0"/><ns3:features begin="133" end="152" type="TGGCATACAGAAACCCCGTT" description="Search Results" featureGroup="crRNA_kDNA" score="0.0"/></ns3:JSeq><ns3:JSeq colour="-1" start="1" end="741" id="sq815"><ns3:features begin="188" end="207" type="CCGTGCACAATTAGGGGTTG" description="Search Results" featureGroup="B1C" score="0.0"/><ns3:features begin="133" end="152" type="TGGCATACAGAAACCCCGTT" description="Search Results" featureGroup="crRNA_kDNA" score="0.0"/></ns3:JSeq><ns3:JSeq colour="-1" start="1" end="750" id="sq817"><ns3:features begin="188" end="207" type="CCGTGCACAATTAGGGGTTG" description="Search Results" featureGroup="B1C" score="0.0"/><ns3:features begin="208" end="229" type="GTGTAATATAGTGGGCCGCGCA" description="Search Results" featureGroup="LB" score="0.0"/><ns3:features begin="133" end="152" type="TGGCATACAGAAACCCCGTT" description="Search Results" featureGroup="crRNA_kDNA" score="0.0"/></ns3:JSeq><ns3:JSeq colour="-1" start="1" end="858" id="sq819"/><ns3:JSeq colour="-1" start="1" end="699" id="sq821"><ns3:features begin="8" end="29" type="GTGTAATATAGTGGGCCGCGCA" description="Search Results" featureGroup="LB" score="0.0"/><ns3:features begin="673" end="692" type="TGGCATACAGAAACCCCGTT" description="Search Results" featureGroup="crRNA_kDNA" score="0.0"/></ns3:JSeq><ns3:JSeq colour="-1" start="1" end="739" id="sq823"><ns3:features begin="188" end="207" type="CCGTGCACAATTAGGGGTTG" description="Search Results" featureGroup="B1C" score="0.0"/><ns3:features begin="133" end="152" type="TGGCATACAGAAACCCCGTT" description="Search Results" featureGroup="crRNA_kDNA" score="0.0"/></ns3:JSeq><ns3:JSeq colour="-1" start="1" end="745" id="sq825"><ns3:features begin="188" end="207" type="CCGTGCACAATTAGGGGTTG" description="Search Results" featureGroup="B1C" score="0.0"/><ns3:features begin="208" end="229" type="GTGTAATATAGTGGGCCGCGCA" description="Search Results" featureGroup="LB" score="0.0"/><ns3:features begin="133" end="152" type="TGGCATACAGAAACCCCGTT" description="Search Results" featureGroup="crRNA_kDNA" score="0.0"/></ns3:JSeq><ns3:JSeq colour="-1" start="1" end="740" id="sq827"><ns3:features begin="188" end="207" type="CCGTGCACAATTAGGGGTTG" description="Search Results" featureGroup="B1C" score="0.0"/><ns3:features begin="208" end="229" type="GTGTAATATAGTGGGCCGCGCA" description="Search Results" featureGroup="LB" score="0.0"/><ns3:features begin="133" end="152" type="TGGCATACAGAAACCCCGTT" description="Search Results" featureGroup="crRNA_kDNA" score="0.0"/></ns3:JSeq><ns3:JSeq colour="-1" start="1" end="738" id="sq829"><ns3:features begin="188" end="207" type="CCGTGCACAATTAGGGGTTG" description="Search Results" featureGroup="B1C" score="0.0"/><ns3:features begin="208" end="229" type="GTGTAATATAGTGGGCCGCGCA" description="Search Results" featureGroup="LB" score="0.0"/><ns3:features begin="133" end="152" type="TGGCATACAGAAACCCCGTT" description="Search Results" featureGroup="crRNA_kDNA" score="0.0"/></ns3:JSeq><ns3:JSeq colour="-1" start="1" end="750" id="sq831"><ns3:features begin="188" end="207" type="CCGTGCACAATTAGGGGTTG" description="Search Results" featureGroup="B1C" score="0.0"/><ns3:features begin="133" end="152" type="TGGCATACAGAAACCCCGTT" description="Search Results" featureGroup="crRNA_kDNA" score="0.0"/></ns3:JSeq><ns3:JSeq colour="-1" start="1" end="751" id="sq833"><ns3:features begin="188" end="207" type="CCGTGCACAATTAGGGGTTG" description="Search Results" featureGroup="B1C" score="0.0"/><ns3:features begin="208" end="229" type="GTGTAATATAGTGGGCCGCGCA" description="Search Results" featureGroup="LB" score="0.0"/><ns3:features begin="133" end="152" type="TGGCATACAGAAACCCCGTT" description="Search Results" featureGroup="crRNA_kDNA" score="0.0"/></ns3:JSeq><ns3:JSeq colour="-1" start="1" end="738" id="sq835"><ns3:features begin="141" end="162" type="AGAAACCCCGTTCAAAAATCCC" description="Search Results" featureGroup="RevCom_LF" score="0.0"/><ns3:features begin="163" end="184" type="CCAAAATTCGCGTTTTTTGGCC" description="Search Results" featureGroup="F1" score="0.0"/><ns3:features begin="188" end="207" type="CCGTGCACAATTAGGGGTTG" description="Search Results" featureGroup="B1C" score="0.0"/><ns3:features begin="208" end="229" type="GTGTAATATAGTGGGCCGCGCA" description="Search Results" featureGroup="LB" score="0.0"/><ns3:features begin="133" end="152" type="TGGCATACAGAAACCCCGTT" description="Search Results" featureGroup="crRNA_kDNA" score="0.0"/></ns3:JSeq><ns3:JSeq colour="-1" start="1" end="748" id="sq837"><ns3:features begin="141" end="162" type="AGAAACCCCGTTCAAAAATCCC" description="Search Results" featureGroup="RevCom_LF" score="0.0"/><ns3:features begin="188" end="207" type="CCGTGCACAATTAGGGGTTG" description="Search Results" featureGroup="B1C" score="0.0"/><ns3:features begin="208" end="229" type="GTGTAATATAGTGGGCCGCGCA" description="Search Results" featureGroup="LB" score="0.0"/><ns3:features begin="133" end="152" type="TGGCATACAGAAACCCCGTT" description="Search Results" featureGroup="crRNA_kDNA" score="0.0"/></ns3:JSeq><ns3:JSeq colour="-1" start="1" end="733" id="sq839"><ns3:features begin="188" end="207" type="CCGTGCACAATTAGGGGTTG" description="Search Results" featureGroup="B1C" score="0.0"/><ns3:features begin="208" end="229" type="GTGTAATATAGTGGGCCGCGCA" description="Search Results" featureGroup="LB" score="0.0"/><ns3:features begin="133" end="152" type="TGGCATACAGAAACCCCGTT" description="Search Results" featureGroup="crRNA_kDNA" score="0.0"/></ns3:JSeq><ns3:JSeq colour="-1" start="1" end="749" id="sq841"><ns3:features begin="188" end="207" type="CCGTGCACAATTAGGGGTTG" description="Search Results" featureGroup="B1C" score="0.0"/><ns3:features begin="208" end="229" type="GTGTAATATAGTGGGCCGCGCA" description="Search Results" featureGroup="LB" score="0.0"/><ns3:features begin="133" end="152" type="TGGCATACAGAAACCCCGTT" description="Search Results" featureGroup="crRNA_kDNA" score="0.0"/></ns3:JSeq><ns3:JSeq colour="-1" start="1" end="749" id="sq843"><ns3:features begin="188" end="207" type="CCGTGCACAATTAGGGGTTG" description="Search Results" featureGroup="B1C" score="0.0"/><ns3:features begin="208" end="229" type="GTGTAATATAGTGGGCCGCGCA" description="Search Results" featureGroup="LB" score="0.0"/><ns3:features begin="133" end="152" type="TGGCATACAGAAACCCCGTT" description="Search Results" featureGroup="crRNA_kDNA" score="0.0"/></ns3:JSeq><ns3:JSeq colour="-1" start="1" end="749" id="sq845"><ns3:features begin="141" end="162" type="AGAAACCCCGTTCAAAAATCCC" description="Search Results" featureGroup="RevCom_LF" score="0.0"/><ns3:features begin="188" end="207" type="CCGTGCACAATTAGGGGTTG" description="Search Results" featureGroup="B1C" score="0.0"/><ns3:features begin="208" end="229" type="GTGTAATATAGTGGGCCGCGCA" description="Search Results" featureGroup="LB" score="0.0"/><ns3:features begin="133" end="152" type="TGGCATACAGAAACCCCGTT" description="Search Results" featureGroup="crRNA_kDNA" score="0.0"/></ns3:JSeq><ns3:JSeq colour="-1" start="1" end="747" id="sq847"><ns3:features begin="188" end="207" type="CCGTGCACAATTAGGGGTTG" description="Search Results" featureGroup="B1C" score="0.0"/><ns3:features begin="208" end="229" type="GTGTAATATAGTGGGCCGCGCA" description="Search Results" featureGroup="LB" score="0.0"/><ns3:features begin="133" end="152" type="TGGCATACAGAAACCCCGTT" description="Search Results" featureGroup="crRNA_kDNA" score="0.0"/></ns3:JSeq><ns3:JSeq colour="-1" start="1" end="740" id="sq849"><ns3:features begin="188" end="207" type="CCGTGCACAATTAGGGGTTG" description="Search Results" featureGroup="B1C" score="0.0"/><ns3:features begin="208" end="229" type="GTGTAATATAGTGGGCCGCGCA" description="Search Results" featureGroup="LB" score="0.0"/><ns3:features begin="133" end="152" type="TGGCATACAGAAACCCCGTT" description="Search Results" featureGroup="crRNA_kDNA" score="0.0"/></ns3:JSeq><ns3:JSeq colour="-1" start="1" end="750" id="sq851"><ns3:features begin="188" end="207" type="CCGTGCACAATTAGGGGTTG" description="Search Results" featureGroup="B1C" score="0.0"/><ns3:features begin="208" end="229" type="GTGTAATATAGTGGGCCGCGCA" description="Search Results" featureGroup="LB" score="0.0"/><ns3:features begin="133" end="152" type="TGGCATACAGAAACCCCGTT" description="Search Results" featureGroup="crRNA_kDNA" score="0.0"/></ns3:JSeq><ns3:JSeq colour="-1" start="1" end="739" id="sq853"><ns3:features begin="188" end="207" type="CCGTGCACAATTAGGGGTTG" description="Search Results" featureGroup="B1C" score="0.0"/><ns3:features begin="208" end="229" type="GTGTAATATAGTGGGCCGCGCA" description="Search Results" featureGroup="LB" score="0.0"/><ns3:features begin="133" end="152" type="TGGCATACAGAAACCCCGTT" description="Search Results" featureGroup="crRNA_kDNA" score="0.0"/></ns3:JSeq><ns3:JSeq colour="-1" start="1" end="750" id="sq855"><ns3:features begin="188" end="207" type="CCGTGCACAATTAGGGGTTG" description="Search Results" featureGroup="B1C" score="0.0"/><ns3:features begin="133" end="152" type="TGGCATACAGAAACCCCGTT" description="Search Results" featureGroup="crRNA_kDNA" score="0.0"/></ns3:JSeq><ns3:JSeq colour="-1" start="1" end="738" id="sq857"><ns3:features begin="188" end="207" type="CCGTGCACAATTAGGGGTTG" description="Search Results" featureGroup="B1C" score="0.0"/><ns3:features begin="208" end="229" type="GTGTAATATAGTGGGCCGCGCA" description="Search Results" featureGroup="LB" score="0.0"/><ns3:features begin="133" end="152" type="TGGCATACAGAAACCCCGTT" description="Search Results" featureGroup="crRNA_kDNA" score="0.0"/></ns3:JSeq><ns3:JSeq colour="-1" start="1" end="750" id="sq859"><ns3:features begin="141" end="162" type="AGAAACCCCGTTCAAAAATCCC" description="Search Results" featureGroup="RevCom_LF" score="0.0"/><ns3:features begin="163" end="184" type="CCAAAATTCGCGTTTTTTGGCC" description="Search Results" featureGroup="F1" score="0.0"/><ns3:features begin="188" end="207" type="CCGTGCACAATTAGGGGTTG" description="Search Results" featureGroup="B1C" score="0.0"/><ns3:features begin="254" end="271" type="GAAACTGGCCTCTAAGGC" description="Search Results" featureGroup="B3C" score="0.0"/><ns3:features begin="208" end="229" type="GTGTAATATAGTGGGCCGCGCA" description="Search Results" featureGroup="LB" score="0.0"/><ns3:features begin="133" end="152" type="TGGCATACAGAAACCCCGTT" description="Search Results" featureGroup="crRNA_kDNA" score="0.0"/></ns3:JSeq><ns3:JSeq colour="-1" start="1" end="739" id="sq861"><ns3:features begin="188" end="207" type="CCGTGCACAATTAGGGGTTG" description="Search Results" featureGroup="B1C" score="0.0"/><ns3:features begin="208" end="229" type="GTGTAATATAGTGGGCCGCGCA" description="Search Results" featureGroup="LB" score="0.0"/><ns3:features begin="133" end="152" type="TGGCATACAGAAACCCCGTT" description="Search Results" featureGroup="crRNA_kDNA" score="0.0"/></ns3:JSeq><ns3:JSeq colour="-1" start="1" end="737" id="sq863"><ns3:features begin="188" end="207" type="CCGTGCACAATTAGGGGTTG" description="Search Results" featureGroup="B1C" score="0.0"/></ns3:JSeq><ns3:JSeq colour="-1" start="1" end="739" id="sq865"><ns3:features begin="188" end="207" type="CCGTGCACAATTAGGGGTTG" description="Search Results" featureGroup="B1C" score="0.0"/><ns3:features begin="133" end="152" type="TGGCATACAGAAACCCCGTT" description="Search Results" featureGroup="crRNA_kDNA" score="0.0"/></ns3:JSeq><ns3:JSeq colour="-1" start="1" end="737" id="sq867"><ns3:features begin="188" end="207" type="CCGTGCACAATTAGGGGTTG" description="Search Results" featureGroup="B1C" score="0.0"/><ns3:features begin="133" end="152" type="TGGCATACAGAAACCCCGTT" description="Search Results" featureGroup="crRNA_kDNA" score="0.0"/></ns3:JSeq><ns3:JSeq colour="-1" start="1" end="746" id="sq869"><ns3:features begin="188" end="207" type="CCGTGCACAATTAGGGGTTG" description="Search Results" featureGroup="B1C" score="0.0"/><ns3:features begin="208" end="229" type="GTGTAATATAGTGGGCCGCGCA" description="Search Results" featureGroup="LB" score="0.0"/><ns3:features begin="133" end="152" type="TGGCATACAGAAACCCCGTT" description="Search Results" featureGroup="crRNA_kDNA" score="0.0"/></ns3:JSeq><ns3:JSeq colour="-1" start="1" end="761" id="sq871"><ns3:features begin="188" end="207" type="CCGTGCACAATTAGGGGTTG" description="Search Results" featureGroup="B1C" score="0.0"/><ns3:features begin="208" end="229" type="GTGTAATATAGTGGGCCGCGCA" description="Search Results" featureGroup="LB" score="0.0"/><ns3:features begin="117" end="135" type="TGCGAAAACCGAAAAATGG" description="Search Results" featureGroup="F2" score="0.0"/><ns3:features begin="133" end="152" type="TGGCATACAGAAACCCCGTT" description="Search Results" featureGroup="crRNA_kDNA" score="0.0"/></ns3:JSeq><ns3:JSeq colour="-1" start="1" end="741" id="sq873"><ns3:features begin="188" end="207" type="CCGTGCACAATTAGGGGTTG" description="Search Results" featureGroup="B1C" score="0.0"/><ns3:features begin="208" end="229" type="GTGTAATATAGTGGGCCGCGCA" description="Search Results" featureGroup="LB" score="0.0"/><ns3:features begin="133" end="152" type="TGGCATACAGAAACCCCGTT" description="Search Results" featureGroup="crRNA_kDNA" score="0.0"/></ns3:JSeq><ns3:JSeq colour="-1" start="1" end="751" id="sq875"><ns3:features begin="141" end="162" type="AGAAACCCCGTTCAAAAATCCC" description="Search Results" featureGroup="RevCom_LF" score="0.0"/><ns3:features begin="188" end="207" type="CCGTGCACAATTAGGGGTTG" description="Search Results" featureGroup="B1C" score="0.0"/><ns3:features begin="208" end="229" type="GTGTAATATAGTGGGCCGCGCA" description="Search Results" featureGroup="LB" score="0.0"/><ns3:features begin="133" end="152" type="TGGCATACAGAAACCCCGTT" description="Search Results" featureGroup="crRNA_kDNA" score="0.0"/></ns3:JSeq><ns3:JSeq colour="-1" start="1" end="752" id="sq877"><ns3:features begin="188" end="207" type="CCGTGCACAATTAGGGGTTG" description="Search Results" featureGroup="B1C" score="0.0"/><ns3:features begin="208" end="229" type="GTGTAATATAGTGGGCCGCGCA" description="Search Results" featureGroup="LB" score="0.0"/><ns3:features begin="133" end="152" type="TGGCATACAGAAACCCCGTT" description="Search Results" featureGroup="crRNA_kDNA" score="0.0"/></ns3:JSeq><ns3:JSeq colour="-1" start="1" end="741" id="sq879"><ns3:features begin="188" end="207" type="CCGTGCACAATTAGGGGTTG" description="Search Results" featureGroup="B1C" score="0.0"/><ns3:features begin="208" end="229" type="GTGTAATATAGTGGGCCGCGCA" description="Search Results" featureGroup="LB" score="0.0"/><ns3:features begin="133" end="152" type="TGGCATACAGAAACCCCGTT" description="Search Results" featureGroup="crRNA_kDNA" score="0.0"/></ns3:JSeq><ns3:JSeq colour="-1" start="1" end="747" id="sq881"><ns3:features begin="141" end="162" type="AGAAACCCCGTTCAAAAATCCC" description="Search Results" featureGroup="RevCom_LF" score="0.0"/><ns3:features begin="188" end="207" type="CCGTGCACAATTAGGGGTTG" description="Search Results" featureGroup="B1C" score="0.0"/><ns3:features begin="133" end="152" type="TGGCATACAGAAACCCCGTT" description="Search Results" featureGroup="crRNA_kDNA" score="0.0"/></ns3:JSeq><ns3:JSeq colour="-1" start="1" end="750" id="sq883"><ns3:features begin="188" end="207" type="CCGTGCACAATTAGGGGTTG" description="Search Results" featureGroup="B1C" score="0.0"/><ns3:features begin="208" end="229" type="GTGTAATATAGTGGGCCGCGCA" description="Search Results" featureGroup="LB" score="0.0"/><ns3:features begin="133" end="152" type="TGGCATACAGAAACCCCGTT" description="Search Results" featureGroup="crRNA_kDNA" score="0.0"/></ns3:JSeq><ns3:JSeq colour="-1" start="1" end="758" id="sq885"><ns3:features begin="141" end="162" type="AGAAACCCCGTTCAAAAATCCC" description="Search Results" featureGroup="RevCom_LF" score="0.0"/><ns3:features begin="188" end="207" type="CCGTGCACAATTAGGGGTTG" description="Search Results" featureGroup="B1C" score="0.0"/><ns3:features begin="254" end="271" type="GAAACTGGCCTCTAAGGC" description="Search Results" featureGroup="B3C" score="0.0"/><ns3:features begin="208" end="229" type="GTGTAATATAGTGGGCCGCGCA" description="Search Results" featureGroup="LB" score="0.0"/><ns3:features begin="133" end="152" type="TGGCATACAGAAACCCCGTT" description="Search Results" featureGroup="crRNA_kDNA" score="0.0"/></ns3:JSeq><ns3:JSeq colour="-1" start="1" end="760" id="sq887"><ns3:features begin="188" end="207" type="CCGTGCACAATTAGGGGTTG" description="Search Results" featureGroup="B1C" score="0.0"/><ns3:features begin="133" end="152" type="TGGCATACAGAAACCCCGTT" description="Search Results" featureGroup="crRNA_kDNA" score="0.0"/></ns3:JSeq><ns3:JSeq colour="-1" start="1" end="749" id="sq889"><ns3:features begin="141" end="162" type="AGAAACCCCGTTCAAAAATCCC" description="Search Results" featureGroup="RevCom_LF" score="0.0"/><ns3:features begin="188" end="207" type="CCGTGCACAATTAGGGGTTG" description="Search Results" featureGroup="B1C" score="0.0"/><ns3:features begin="208" end="229" type="GTGTAATATAGTGGGCCGCGCA" description="Search Results" featureGroup="LB" score="0.0"/><ns3:features begin="133" end="152" type="TGGCATACAGAAACCCCGTT" description="Search Results" featureGroup="crRNA_kDNA" score="0.0"/></ns3:JSeq><ns3:JSeq colour="-1" start="1" end="737" id="sq891"><ns3:features begin="188" end="207" type="CCGTGCACAATTAGGGGTTG" description="Search Results" featureGroup="B1C" score="0.0"/><ns3:features begin="208" end="229" type="GTGTAATATAGTGGGCCGCGCA" description="Search Results" featureGroup="LB" score="0.0"/><ns3:features begin="133" end="152" type="TGGCATACAGAAACCCCGTT" description="Search Results" featureGroup="crRNA_kDNA" score="0.0"/></ns3:JSeq><ns3:JSeq colour="-1" start="1" end="749" id="sq893"><ns3:features begin="141" end="162" type="AGAAACCCCGTTCAAAAATCCC" description="Search Results" featureGroup="RevCom_LF" score="0.0"/><ns3:features begin="188" end="207" type="CCGTGCACAATTAGGGGTTG" description="Search Results" featureGroup="B1C" score="0.0"/><ns3:features begin="208" end="229" type="GTGTAATATAGTGGGCCGCGCA" description="Search Results" featureGroup="LB" score="0.0"/><ns3:features begin="133" end="152" type="TGGCATACAGAAACCCCGTT" description="Search Results" featureGroup="crRNA_kDNA" score="0.0"/></ns3:JSeq><ns3:JSeq colour="-1" start="1" end="752" id="sq895"><ns3:features begin="163" end="184" type="CCAAAATTCGCGTTTTTTGGCC" description="Search Results" featureGroup="F1" score="0.0"/><ns3:features begin="188" end="207" type="CCGTGCACAATTAGGGGTTG" description="Search Results" featureGroup="B1C" score="0.0"/><ns3:features begin="208" end="229" type="GTGTAATATAGTGGGCCGCGCA" description="Search Results" featureGroup="LB" score="0.0"/><ns3:features begin="133" end="152" type="TGGCATACAGAAACCCCGTT" description="Search Results" featureGroup="crRNA_kDNA" score="0.0"/></ns3:JSeq><ns3:JSeq colour="-1" start="1" end="749" id="sq897"><ns3:features begin="141" end="162" type="AGAAACCCCGTTCAAAAATCCC" description="Search Results" featureGroup="RevCom_LF" score="0.0"/><ns3:features begin="188" end="207" type="CCGTGCACAATTAGGGGTTG" description="Search Results" featureGroup="B1C" score="0.0"/><ns3:features begin="208" end="229" type="GTGTAATATAGTGGGCCGCGCA" description="Search Results" featureGroup="LB" score="0.0"/><ns3:features begin="133" end="152" type="TGGCATACAGAAACCCCGTT" description="Search Results" featureGroup="crRNA_kDNA" score="0.0"/></ns3:JSeq><ns3:JSeq colour="-1" start="1" end="761" id="sq899"><ns3:features begin="141" end="162" type="AGAAACCCCGTTCAAAAATCCC" description="Search Results" featureGroup="RevCom_LF" score="0.0"/><ns3:features begin="188" end="207" type="CCGTGCACAATTAGGGGTTG" description="Search Results" featureGroup="B1C" score="0.0"/><ns3:features begin="208" end="229" type="GTGTAATATAGTGGGCCGCGCA" description="Search Results" featureGroup="LB" score="0.0"/><ns3:features begin="133" end="152" type="TGGCATACAGAAACCCCGTT" description="Search Results" featureGroup="crRNA_kDNA" score="0.0"/></ns3:JSeq><ns3:JSeq colour="-1" start="1" end="750" id="sq901"><ns3:features begin="188" end="207" type="CCGTGCACAATTAGGGGTTG" description="Search Results" featureGroup="B1C" score="0.0"/><ns3:features begin="208" end="229" type="GTGTAATATAGTGGGCCGCGCA" description="Search Results" featureGroup="LB" score="0.0"/><ns3:features begin="133" end="152" type="TGGCATACAGAAACCCCGTT" description="Search Results" featureGroup="crRNA_kDNA" score="0.0"/></ns3:JSeq><ns3:JSeq colour="-1" start="1" end="740" id="sq903"><ns3:features begin="141" end="162" type="AGAAACCCCGTTCAAAAATCCC" description="Search Results" featureGroup="RevCom_LF" score="0.0"/><ns3:features begin="188" end="207" type="CCGTGCACAATTAGGGGTTG" description="Search Results" featureGroup="B1C" score="0.0"/><ns3:features begin="208" end="229" type="GTGTAATATAGTGGGCCGCGCA" description="Search Results" featureGroup="LB" score="0.0"/><ns3:features begin="133" end="152" type="TGGCATACAGAAACCCCGTT" description="Search Results" featureGroup="crRNA_kDNA" score="0.0"/></ns3:JSeq><ns3:JSeq colour="-1" start="1" end="741" id="sq905"><ns3:features begin="188" end="207" type="CCGTGCACAATTAGGGGTTG" description="Search Results" featureGroup="B1C" score="0.0"/><ns3:features begin="208" end="229" type="GTGTAATATAGTGGGCCGCGCA" description="Search Results" featureGroup="LB" score="0.0"/><ns3:features begin="133" end="152" type="TGGCATACAGAAACCCCGTT" description="Search Results" featureGroup="crRNA_kDNA" score="0.0"/></ns3:JSeq><ns3:JSeq colour="-1" start="1" end="740" id="sq907"><ns3:features begin="163" end="184" type="CCAAAATTCGCGTTTTTTGGCC" description="Search Results" featureGroup="F1" score="0.0"/><ns3:features begin="188" end="207" type="CCGTGCACAATTAGGGGTTG" description="Search Results" featureGroup="B1C" score="0.0"/><ns3:features begin="133" end="152" type="TGGCATACAGAAACCCCGTT" description="Search Results" featureGroup="crRNA_kDNA" score="0.0"/></ns3:JSeq><ns3:JSeq colour="-1" start="1" end="739" id="sq909"><ns3:features begin="141" end="162" type="AGAAACCCCGTTCAAAAATCCC" description="Search Results" featureGroup="RevCom_LF" score="0.0"/><ns3:features begin="188" end="207" type="CCGTGCACAATTAGGGGTTG" description="Search Results" featureGroup="B1C" score="0.0"/><ns3:features begin="133" end="152" type="TGGCATACAGAAACCCCGTT" description="Search Results" featureGroup="crRNA_kDNA" score="0.0"/></ns3:JSeq><ns3:JSeq colour="-1" start="1" end="747" id="sq911"><ns3:features begin="188" end="207" type="CCGTGCACAATTAGGGGTTG" description="Search Results" featureGroup="B1C" score="0.0"/><ns3:features begin="208" end="229" type="GTGTAATATAGTGGGCCGCGCA" description="Search Results" featureGroup="LB" score="0.0"/><ns3:features begin="133" end="152" type="TGGCATACAGAAACCCCGTT" description="Search Results" featureGroup="crRNA_kDNA" score="0.0"/></ns3:JSeq><ns3:JSeq colour="-1" start="1" end="761" id="sq913"><ns3:features begin="188" end="207" type="CCGTGCACAATTAGGGGTTG" description="Search Results" featureGroup="B1C" score="0.0"/><ns3:features begin="208" end="229" type="GTGTAATATAGTGGGCCGCGCA" description="Search Results" featureGroup="LB" score="0.0"/><ns3:features begin="133" end="152" type="TGGCATACAGAAACCCCGTT" description="Search Results" featureGroup="crRNA_kDNA" score="0.0"/></ns3:JSeq><ns3:JSeq colour="-1" start="1" end="749" id="sq915"><ns3:features begin="141" end="162" type="AGAAACCCCGTTCAAAAATCCC" description="Search Results" featureGroup="RevCom_LF" score="0.0"/><ns3:features begin="188" end="207" type="CCGTGCACAATTAGGGGTTG" description="Search Results" featureGroup="B1C" score="0.0"/><ns3:features begin="133" end="152" type="TGGCATACAGAAACCCCGTT" description="Search Results" featureGroup="crRNA_kDNA" score="0.0"/></ns3:JSeq><ns3:JSeq colour="-1" start="1" end="739" id="sq917"><ns3:features begin="141" end="162" type="AGAAACCCCGTTCAAAAATCCC" description="Search Results" featureGroup="RevCom_LF" score="0.0"/><ns3:features begin="188" end="207" type="CCGTGCACAATTAGGGGTTG" description="Search Results" featureGroup="B1C" score="0.0"/><ns3:features begin="208" end="229" type="GTGTAATATAGTGGGCCGCGCA" description="Search Results" featureGroup="LB" score="0.0"/><ns3:features begin="133" end="152" type="TGGCATACAGAAACCCCGTT" description="Search Results" featureGroup="crRNA_kDNA" score="0.0"/></ns3:JSeq><ns3:JSeq colour="-1" start="1" end="751" id="sq919"><ns3:features begin="163" end="184" type="CCAAAATTCGCGTTTTTTGGCC" description="Search Results" featureGroup="F1" score="0.0"/><ns3:features begin="188" end="207" type="CCGTGCACAATTAGGGGTTG" description="Search Results" featureGroup="B1C" score="0.0"/><ns3:features begin="208" end="229" type="GTGTAATATAGTGGGCCGCGCA" description="Search Results" featureGroup="LB" score="0.0"/><ns3:features begin="133" end="152" type="TGGCATACAGAAACCCCGTT" description="Search Results" featureGroup="crRNA_kDNA" score="0.0"/></ns3:JSeq><ns3:JSeq colour="-1" start="1" end="757" id="sq921"><ns3:features begin="141" end="162" type="AGAAACCCCGTTCAAAAATCCC" description="Search Results" featureGroup="RevCom_LF" score="0.0"/><ns3:features begin="188" end="207" type="CCGTGCACAATTAGGGGTTG" description="Search Results" featureGroup="B1C" score="0.0"/><ns3:features begin="133" end="152" type="TGGCATACAGAAACCCCGTT" description="Search Results" featureGroup="crRNA_kDNA" score="0.0"/></ns3:JSeq><ns3:JSeq colour="-1" start="1" end="748" id="sq923"><ns3:features begin="188" end="207" type="CCGTGCACAATTAGGGGTTG" description="Search Results" featureGroup="B1C" score="0.0"/><ns3:features begin="208" end="229" type="GTGTAATATAGTGGGCCGCGCA" description="Search Results" featureGroup="LB" score="0.0"/><ns3:features begin="133" end="152" type="TGGCATACAGAAACCCCGTT" description="Search Results" featureGroup="crRNA_kDNA" score="0.0"/></ns3:JSeq><ns3:JSeq colour="-1" start="1" end="750" id="sq925"><ns3:features begin="188" end="207" type="CCGTGCACAATTAGGGGTTG" description="Search Results" featureGroup="B1C" score="0.0"/><ns3:features begin="208" end="229" type="GTGTAATATAGTGGGCCGCGCA" description="Search Results" featureGroup="LB" score="0.0"/><ns3:features begin="133" end="152" type="TGGCATACAGAAACCCCGTT" description="Search Results" featureGroup="crRNA_kDNA" score="0.0"/></ns3:JSeq><ns3:JSeq colour="-1" start="1" end="739" id="sq927"><ns3:features begin="188" end="207" type="CCGTGCACAATTAGGGGTTG" description="Search Results" featureGroup="B1C" score="0.0"/><ns3:features begin="254" end="271" type="GAAACTGGCCTCTAAGGC" description="Search Results" featureGroup="B3C" score="0.0"/><ns3:features begin="208" end="229" type="GTGTAATATAGTGGGCCGCGCA" description="Search Results" featureGroup="LB" score="0.0"/><ns3:features begin="133" end="152" type="TGGCATACAGAAACCCCGTT" description="Search Results" featureGroup="crRNA_kDNA" score="0.0"/></ns3:JSeq><ns3:JSeq colour="-1" start="1" end="743" id="sq929"><ns3:features begin="188" end="207" type="CCGTGCACAATTAGGGGTTG" description="Search Results" featureGroup="B1C" score="0.0"/><ns3:features begin="208" end="229" type="GTGTAATATAGTGGGCCGCGCA" description="Search Results" featureGroup="LB" score="0.0"/><ns3:features begin="133" end="152" type="TGGCATACAGAAACCCCGTT" description="Search Results" featureGroup="crRNA_kDNA" score="0.0"/></ns3:JSeq><ns3:JSeq colour="-1" start="1" end="739" id="sq931"><ns3:features begin="188" end="207" type="CCGTGCACAATTAGGGGTTG" description="Search Results" featureGroup="B1C" score="0.0"/><ns3:features begin="208" end="229" type="GTGTAATATAGTGGGCCGCGCA" description="Search Results" featureGroup="LB" score="0.0"/><ns3:features begin="133" end="152" type="TGGCATACAGAAACCCCGTT" description="Search Results" featureGroup="crRNA_kDNA" score="0.0"/></ns3:JSeq><ns3:JSeq colour="-1" start="1" end="752" id="sq933"><ns3:features begin="188" end="207" type="CCGTGCACAATTAGGGGTTG" description="Search Results" featureGroup="B1C" score="0.0"/><ns3:features begin="208" end="229" type="GTGTAATATAGTGGGCCGCGCA" description="Search Results" featureGroup="LB" score="0.0"/><ns3:features begin="133" end="152" type="TGGCATACAGAAACCCCGTT" description="Search Results" featureGroup="crRNA_kDNA" score="0.0"/></ns3:JSeq><ns3:JSeq colour="-1" start="1" end="742" id="sq935"><ns3:features begin="188" end="207" type="CCGTGCACAATTAGGGGTTG" description="Search Results" featureGroup="B1C" score="0.0"/><ns3:features begin="254" end="271" type="GAAACTGGCCTCTAAGGC" description="Search Results" featureGroup="B3C" score="0.0"/><ns3:features begin="208" end="229" type="GTGTAATATAGTGGGCCGCGCA" description="Search Results" featureGroup="LB" score="0.0"/><ns3:features begin="133" end="152" type="TGGCATACAGAAACCCCGTT" description="Search Results" featureGroup="crRNA_kDNA" score="0.0"/></ns3:JSeq><ns3:JSeq colour="-1" start="1" end="741" id="sq937"><ns3:features begin="188" end="207" type="CCGTGCACAATTAGGGGTTG" description="Search Results" featureGroup="B1C" score="0.0"/><ns3:features begin="208" end="229" type="GTGTAATATAGTGGGCCGCGCA" description="Search Results" featureGroup="LB" score="0.0"/><ns3:features begin="133" end="152" type="TGGCATACAGAAACCCCGTT" description="Search Results" featureGroup="crRNA_kDNA" score="0.0"/></ns3:JSeq><ns3:JSeq colour="-1" start="1" end="749" id="sq939"><ns3:features begin="141" end="162" type="AGAAACCCCGTTCAAAAATCCC" description="Search Results" featureGroup="RevCom_LF" score="0.0"/><ns3:features begin="188" end="207" type="CCGTGCACAATTAGGGGTTG" description="Search Results" featureGroup="B1C" score="0.0"/><ns3:features begin="208" end="229" type="GTGTAATATAGTGGGCCGCGCA" description="Search Results" featureGroup="LB" score="0.0"/><ns3:features begin="133" end="152" type="TGGCATACAGAAACCCCGTT" description="Search Results" featureGroup="crRNA_kDNA" score="0.0"/></ns3:JSeq><ns3:JSeq colour="-1" start="1" end="749" id="sq941"><ns3:features begin="188" end="207" type="CCGTGCACAATTAGGGGTTG" description="Search Results" featureGroup="B1C" score="0.0"/><ns3:features begin="133" end="152" type="TGGCATACAGAAACCCCGTT" description="Search Results" featureGroup="crRNA_kDNA" score="0.0"/></ns3:JSeq><ns3:JSeq colour="-1" start="1" end="749" id="sq943"><ns3:features begin="141" end="162" type="AGAAACCCCGTTCAAAAATCCC" description="Search Results" featureGroup="RevCom_LF" score="0.0"/><ns3:features begin="163" end="184" type="CCAAAATTCGCGTTTTTTGGCC" description="Search Results" featureGroup="F1" score="0.0"/><ns3:features begin="188" end="207" type="CCGTGCACAATTAGGGGTTG" description="Search Results" featureGroup="B1C" score="0.0"/><ns3:features begin="208" end="229" type="GTGTAATATAGTGGGCCGCGCA" description="Search Results" featureGroup="LB" score="0.0"/><ns3:features begin="133" end="152" type="TGGCATACAGAAACCCCGTT" description="Search Results" featureGroup="crRNA_kDNA" score="0.0"/></ns3:JSeq><ns3:JSeq colour="-1" start="1" end="749" id="sq945"><ns3:features begin="188" end="207" type="CCGTGCACAATTAGGGGTTG" description="Search Results" featureGroup="B1C" score="0.0"/><ns3:features begin="208" end="229" type="GTGTAATATAGTGGGCCGCGCA" description="Search Results" featureGroup="LB" score="0.0"/><ns3:features begin="133" end="152" type="TGGCATACAGAAACCCCGTT" description="Search Results" featureGroup="crRNA_kDNA" score="0.0"/></ns3:JSeq><ns3:JSeq colour="-1" start="1" end="748" id="sq947"><ns3:features begin="141" end="162" type="AGAAACCCCGTTCAAAAATCCC" description="Search Results" featureGroup="RevCom_LF" score="0.0"/><ns3:features begin="188" end="207" type="CCGTGCACAATTAGGGGTTG" description="Search Results" featureGroup="B1C" score="0.0"/><ns3:features begin="254" end="271" type="GAAACTGGCCTCTAAGGC" description="Search Results" featureGroup="B3C" score="0.0"/><ns3:features begin="208" end="229" type="GTGTAATATAGTGGGCCGCGCA" description="Search Results" featureGroup="LB" score="0.0"/><ns3:features begin="133" end="152" type="TGGCATACAGAAACCCCGTT" description="Search Results" featureGroup="crRNA_kDNA" score="0.0"/></ns3:JSeq><ns3:JSeq colour="-1" start="1" end="750" id="sq949"><ns3:features begin="188" end="207" type="CCGTGCACAATTAGGGGTTG" description="Search Results" featureGroup="B1C" score="0.0"/><ns3:features begin="208" end="229" type="GTGTAATATAGTGGGCCGCGCA" description="Search Results" featureGroup="LB" score="0.0"/><ns3:features begin="133" end="152" type="TGGCATACAGAAACCCCGTT" description="Search Results" featureGroup="crRNA_kDNA" score="0.0"/></ns3:JSeq><ns3:JSeq colour="-1" start="1" end="742" id="sq951"><ns3:features begin="188" end="207" type="CCGTGCACAATTAGGGGTTG" description="Search Results" featureGroup="B1C" score="0.0"/><ns3:features begin="133" end="152" type="TGGCATACAGAAACCCCGTT" description="Search Results" featureGroup="crRNA_kDNA" score="0.0"/></ns3:JSeq><ns3:JSeq colour="-1" start="1" end="748" id="sq953"><ns3:features begin="141" end="162" type="AGAAACCCCGTTCAAAAATCCC" description="Search Results" featureGroup="RevCom_LF" score="0.0"/><ns3:features begin="163" end="184" type="CCAAAATTCGCGTTTTTTGGCC" description="Search Results" featureGroup="F1" score="0.0"/><ns3:features begin="208" end="229" type="GTGTAATATAGTGGGCCGCGCA" description="Search Results" featureGroup="LB" score="0.0"/><ns3:features begin="133" end="152" type="TGGCATACAGAAACCCCGTT" description="Search Results" featureGroup="crRNA_kDNA" score="0.0"/></ns3:JSeq><ns3:JSeq colour="-1" start="1" end="718" id="sq955"><ns3:features begin="188" end="207" type="CCGTGCACAATTAGGGGTTG" description="Search Results" featureGroup="B1C" score="0.0"/><ns3:features begin="133" end="152" type="TGGCATACAGAAACCCCGTT" description="Search Results" featureGroup="crRNA_kDNA" score="0.0"/></ns3:JSeq><ns3:JSeq colour="-1" start="1" end="760" id="sq957"><ns3:features begin="188" end="207" type="CCGTGCACAATTAGGGGTTG" description="Search Results" featureGroup="B1C" score="0.0"/><ns3:features begin="133" end="152" type="TGGCATACAGAAACCCCGTT" description="Search Results" featureGroup="crRNA_kDNA" score="0.0"/></ns3:JSeq><ns3:JSeq colour="-1" start="1" end="748" id="sq959"><ns3:features begin="163" end="184" type="CCAAAATTCGCGTTTTTTGGCC" description="Search Results" featureGroup="F1" score="0.0"/><ns3:features begin="188" end="207" type="CCGTGCACAATTAGGGGTTG" description="Search Results" featureGroup="B1C" score="0.0"/><ns3:features begin="208" end="229" type="GTGTAATATAGTGGGCCGCGCA" description="Search Results" featureGroup="LB" score="0.0"/><ns3:features begin="133" end="152" type="TGGCATACAGAAACCCCGTT" description="Search Results" featureGroup="crRNA_kDNA" score="0.0"/></ns3:JSeq><ns3:JSeq colour="-1" start="1" end="739" id="sq961"><ns3:features begin="188" end="207" type="CCGTGCACAATTAGGGGTTG" description="Search Results" featureGroup="B1C" score="0.0"/><ns3:features begin="208" end="229" type="GTGTAATATAGTGGGCCGCGCA" description="Search Results" featureGroup="LB" score="0.0"/><ns3:features begin="133" end="152" type="TGGCATACAGAAACCCCGTT" description="Search Results" featureGroup="crRNA_kDNA" score="0.0"/></ns3:JSeq><ns3:JSeq colour="-1" start="1" end="750" id="sq963"><ns3:features begin="188" end="207" type="CCGTGCACAATTAGGGGTTG" description="Search Results" featureGroup="B1C" score="0.0"/><ns3:features begin="208" end="229" type="GTGTAATATAGTGGGCCGCGCA" description="Search Results" featureGroup="LB" score="0.0"/><ns3:features begin="133" end="152" type="TGGCATACAGAAACCCCGTT" description="Search Results" featureGroup="crRNA_kDNA" score="0.0"/></ns3:JSeq><ns3:JSeq colour="-1" start="1" end="749" id="sq965"><ns3:features begin="188" end="207" type="CCGTGCACAATTAGGGGTTG" description="Search Results" featureGroup="B1C" score="0.0"/><ns3:features begin="208" end="229" type="GTGTAATATAGTGGGCCGCGCA" description="Search Results" featureGroup="LB" score="0.0"/><ns3:features begin="133" end="152" type="TGGCATACAGAAACCCCGTT" description="Search Results" featureGroup="crRNA_kDNA" score="0.0"/></ns3:JSeq><ns3:JSeq colour="-1" start="1" end="759" id="sq967"><ns3:features begin="141" end="162" type="AGAAACCCCGTTCAAAAATCCC" description="Search Results" featureGroup="RevCom_LF" score="0.0"/><ns3:features begin="163" end="184" type="CCAAAATTCGCGTTTTTTGGCC" description="Search Results" featureGroup="F1" score="0.0"/><ns3:features begin="188" end="207" type="CCGTGCACAATTAGGGGTTG" description="Search Results" featureGroup="B1C" score="0.0"/><ns3:features begin="208" end="229" type="GTGTAATATAGTGGGCCGCGCA" description="Search Results" featureGroup="LB" score="0.0"/><ns3:features begin="117" end="135" type="TGCGAAAACCGAAAAATGG" description="Search Results" featureGroup="F2" score="0.0"/><ns3:features begin="133" end="152" type="TGGCATACAGAAACCCCGTT" description="Search Results" featureGroup="crRNA_kDNA" score="0.0"/></ns3:JSeq><ns3:JSeq colour="-1" start="1" end="741" id="sq969"><ns3:features begin="188" end="207" type="CCGTGCACAATTAGGGGTTG" description="Search Results" featureGroup="B1C" score="0.0"/><ns3:features begin="208" end="229" type="GTGTAATATAGTGGGCCGCGCA" description="Search Results" featureGroup="LB" score="0.0"/><ns3:features begin="133" end="152" type="TGGCATACAGAAACCCCGTT" description="Search Results" featureGroup="crRNA_kDNA" score="0.0"/></ns3:JSeq><ns3:JSeq colour="-1" start="1" end="739" id="sq971"><ns3:features begin="141" end="162" type="AGAAACCCCGTTCAAAAATCCC" description="Search Results" featureGroup="RevCom_LF" score="0.0"/><ns3:features begin="163" end="184" type="CCAAAATTCGCGTTTTTTGGCC" description="Search Results" featureGroup="F1" score="0.0"/><ns3:features begin="188" end="207" type="CCGTGCACAATTAGGGGTTG" description="Search Results" featureGroup="B1C" score="0.0"/><ns3:features begin="208" end="229" type="GTGTAATATAGTGGGCCGCGCA" description="Search Results" featureGroup="LB" score="0.0"/><ns3:features begin="133" end="152" type="TGGCATACAGAAACCCCGTT" description="Search Results" featureGroup="crRNA_kDNA" score="0.0"/></ns3:JSeq><ns3:JSeq colour="-1" start="1" end="759" id="sq973"><ns3:features begin="141" end="162" type="AGAAACCCCGTTCAAAAATCCC" description="Search Results" featureGroup="RevCom_LF" score="0.0"/><ns3:features begin="163" end="184" type="CCAAAATTCGCGTTTTTTGGCC" description="Search Results" featureGroup="F1" score="0.0"/><ns3:features begin="188" end="207" type="CCGTGCACAATTAGGGGTTG" description="Search Results" featureGroup="B1C" score="0.0"/><ns3:features begin="133" end="152" type="TGGCATACAGAAACCCCGTT" description="Search Results" featureGroup="crRNA_kDNA" score="0.0"/></ns3:JSeq><ns3:JSeq colour="-1" start="1" end="753" id="sq975"><ns3:features begin="141" end="162" type="AGAAACCCCGTTCAAAAATCCC" description="Search Results" featureGroup="RevCom_LF" score="0.0"/><ns3:features begin="163" end="184" type="CCAAAATTCGCGTTTTTTGGCC" description="Search Results" featureGroup="F1" score="0.0"/><ns3:features begin="188" end="207" type="CCGTGCACAATTAGGGGTTG" description="Search Results" featureGroup="B1C" score="0.0"/><ns3:features begin="133" end="152" type="TGGCATACAGAAACCCCGTT" description="Search Results" featureGroup="crRNA_kDNA" score="0.0"/></ns3:JSeq><ns3:JSeq colour="-1" start="1" end="751" id="sq977"><ns3:features begin="188" end="207" type="CCGTGCACAATTAGGGGTTG" description="Search Results" featureGroup="B1C" score="0.0"/><ns3:features begin="208" end="229" type="GTGTAATATAGTGGGCCGCGCA" description="Search Results" featureGroup="LB" score="0.0"/><ns3:features begin="133" end="152" type="TGGCATACAGAAACCCCGTT" description="Search Results" featureGroup="crRNA_kDNA" score="0.0"/></ns3:JSeq><ns3:JSeq colour="-1" start="1" end="738" id="sq979"><ns3:features begin="188" end="207" type="CCGTGCACAATTAGGGGTTG" description="Search Results" featureGroup="B1C" score="0.0"/><ns3:features begin="208" end="229" type="GTGTAATATAGTGGGCCGCGCA" description="Search Results" featureGroup="LB" score="0.0"/><ns3:features begin="133" end="152" type="TGGCATACAGAAACCCCGTT" description="Search Results" featureGroup="crRNA_kDNA" score="0.0"/></ns3:JSeq><ns3:JSeq colour="-1" start="1" end="739" id="sq981"><ns3:features begin="188" end="207" type="CCGTGCACAATTAGGGGTTG" description="Search Results" featureGroup="B1C" score="0.0"/><ns3:features begin="208" end="229" type="GTGTAATATAGTGGGCCGCGCA" description="Search Results" featureGroup="LB" score="0.0"/><ns3:features begin="133" end="152" type="TGGCATACAGAAACCCCGTT" description="Search Results" featureGroup="crRNA_kDNA" score="0.0"/></ns3:JSeq><ns3:JSeq colour="-1" start="1" end="744" id="sq983"><ns3:features begin="141" end="162" type="AGAAACCCCGTTCAAAAATCCC" description="Search Results" featureGroup="RevCom_LF" score="0.0"/><ns3:features begin="188" end="207" type="CCGTGCACAATTAGGGGTTG" description="Search Results" featureGroup="B1C" score="0.0"/><ns3:features begin="208" end="229" type="GTGTAATATAGTGGGCCGCGCA" description="Search Results" featureGroup="LB" score="0.0"/><ns3:features begin="133" end="152" type="TGGCATACAGAAACCCCGTT" description="Search Results" featureGroup="crRNA_kDNA" score="0.0"/></ns3:JSeq><ns3:JSeq colour="-1" start="1" end="750" id="sq985"><ns3:features begin="188" end="207" type="CCGTGCACAATTAGGGGTTG" description="Search Results" featureGroup="B1C" score="0.0"/><ns3:features begin="208" end="229" type="GTGTAATATAGTGGGCCGCGCA" description="Search Results" featureGroup="LB" score="0.0"/><ns3:features begin="133" end="152" type="TGGCATACAGAAACCCCGTT" description="Search Results" featureGroup="crRNA_kDNA" score="0.0"/></ns3:JSeq><ns3:JSeq colour="-1" start="1" end="748" id="sq987"><ns3:features begin="188" end="207" type="CCGTGCACAATTAGGGGTTG" description="Search Results" featureGroup="B1C" score="0.0"/><ns3:features begin="208" end="229" type="GTGTAATATAGTGGGCCGCGCA" description="Search Results" featureGroup="LB" score="0.0"/><ns3:features begin="133" end="152" type="TGGCATACAGAAACCCCGTT" description="Search Results" featureGroup="crRNA_kDNA" score="0.0"/></ns3:JSeq><ns3:JSeq colour="-1" start="1" end="709" id="sq989"><ns3:features begin="188" end="207" type="CCGTGCACAATTAGGGGTTG" description="Search Results" featureGroup="B1C" score="0.0"/><ns3:features begin="208" end="229" type="GTGTAATATAGTGGGCCGCGCA" description="Search Results" featureGroup="LB" score="0.0"/><ns3:features begin="133" end="152" type="TGGCATACAGAAACCCCGTT" description="Search Results" featureGroup="crRNA_kDNA" score="0.0"/></ns3:JSeq><ns3:JSeq colour="-1" start="1" end="749" id="sq991"><ns3:features begin="188" end="207" type="CCGTGCACAATTAGGGGTTG" description="Search Results" featureGroup="B1C" score="0.0"/><ns3:features begin="208" end="229" type="GTGTAATATAGTGGGCCGCGCA" description="Search Results" featureGroup="LB" score="0.0"/><ns3:features begin="133" end="152" type="TGGCATACAGAAACCCCGTT" description="Search Results" featureGroup="crRNA_kDNA" score="0.0"/></ns3:JSeq><ns3:JSeq colour="-1" start="1" end="749" id="sq993"><ns3:features begin="141" end="162" type="AGAAACCCCGTTCAAAAATCCC" description="Search Results" featureGroup="RevCom_LF" score="0.0"/><ns3:features begin="163" end="184" type="CCAAAATTCGCGTTTTTTGGCC" description="Search Results" featureGroup="F1" score="0.0"/><ns3:features begin="188" end="207" type="CCGTGCACAATTAGGGGTTG" description="Search Results" featureGroup="B1C" score="0.0"/><ns3:features begin="133" end="152" type="TGGCATACAGAAACCCCGTT" description="Search Results" featureGroup="crRNA_kDNA" score="0.0"/></ns3:JSeq><ns3:JSeq colour="-1" start="1" end="751" id="sq995"><ns3:features begin="188" end="207" type="CCGTGCACAATTAGGGGTTG" description="Search Results" featureGroup="B1C" score="0.0"/><ns3:features begin="208" end="229" type="GTGTAATATAGTGGGCCGCGCA" description="Search Results" featureGroup="LB" score="0.0"/><ns3:features begin="133" end="152" type="TGGCATACAGAAACCCCGTT" description="Search Results" featureGroup="crRNA_kDNA" score="0.0"/></ns3:JSeq><ns3:JSeq colour="-1" start="1" end="741" id="sq997"><ns3:features begin="188" end="207" type="CCGTGCACAATTAGGGGTTG" description="Search Results" featureGroup="B1C" score="0.0"/><ns3:features begin="133" end="152" type="TGGCATACAGAAACCCCGTT" description="Search Results" featureGroup="crRNA_kDNA" score="0.0"/></ns3:JSeq><ns3:JSeq colour="-1" start="1" end="742" id="sq999"><ns3:features begin="188" end="207" type="CCGTGCACAATTAGGGGTTG" description="Search Results" featureGroup="B1C" score="0.0"/><ns3:features begin="208" end="229" type="GTGTAATATAGTGGGCCGCGCA" description="Search Results" featureGroup="LB" score="0.0"/><ns3:features begin="133" end="152" type="TGGCATACAGAAACCCCGTT" description="Search Results" featureGroup="crRNA_kDNA" score="0.0"/></ns3:JSeq><ns3:JSeq colour="-1" start="1" end="739" id="sq1001"><ns3:features begin="188" end="207" type="CCGTGCACAATTAGGGGTTG" description="Search Results" featureGroup="B1C" score="0.0"/><ns3:features begin="254" end="271" type="GAAACTGGCCTCTAAGGC" description="Search Results" featureGroup="B3C" score="0.0"/><ns3:features begin="208" end="229" type="GTGTAATATAGTGGGCCGCGCA" description="Search Results" featureGroup="LB" score="0.0"/><ns3:features begin="133" end="152" type="TGGCATACAGAAACCCCGTT" description="Search Results" featureGroup="crRNA_kDNA" score="0.0"/></ns3:JSeq><ns3:JSeq colour="-1" start="1" end="750" id="sq1003"><ns3:features begin="188" end="207" type="CCGTGCACAATTAGGGGTTG" description="Search Results" featureGroup="B1C" score="0.0"/><ns3:features begin="133" end="152" type="TGGCATACAGAAACCCCGTT" description="Search Results" featureGroup="crRNA_kDNA" score="0.0"/></ns3:JSeq><ns3:JSeq colour="-1" start="1" end="750" id="sq1005"><ns3:features begin="188" end="207" type="CCGTGCACAATTAGGGGTTG" description="Search Results" featureGroup="B1C" score="0.0"/><ns3:features begin="208" end="229" type="GTGTAATATAGTGGGCCGCGCA" description="Search Results" featureGroup="LB" score="0.0"/><ns3:features begin="133" end="152" type="TGGCATACAGAAACCCCGTT" description="Search Results" featureGroup="crRNA_kDNA" score="0.0"/></ns3:JSeq><ns3:JSeq colour="-1" start="1" end="751" id="sq1007"><ns3:features begin="163" end="184" type="CCAAAATTCGCGTTTTTTGGCC" description="Search Results" featureGroup="F1" score="0.0"/><ns3:features begin="188" end="207" type="CCGTGCACAATTAGGGGTTG" description="Search Results" featureGroup="B1C" score="0.0"/><ns3:features begin="208" end="229" type="GTGTAATATAGTGGGCCGCGCA" description="Search Results" featureGroup="LB" score="0.0"/><ns3:features begin="133" end="152" type="TGGCATACAGAAACCCCGTT" description="Search Results" featureGroup="crRNA_kDNA" score="0.0"/></ns3:JSeq><ns3:JSeq colour="-1" start="1" end="749" id="sq1009"><ns3:features begin="188" end="207" type="CCGTGCACAATTAGGGGTTG" description="Search Results" featureGroup="B1C" score="0.0"/><ns3:features begin="208" end="229" type="GTGTAATATAGTGGGCCGCGCA" description="Search Results" featureGroup="LB" score="0.0"/><ns3:features begin="133" end="152" type="TGGCATACAGAAACCCCGTT" description="Search Results" featureGroup="crRNA_kDNA" score="0.0"/></ns3:JSeq><ns3:JSeq colour="-1" start="1" end="749" id="sq1011"><ns3:features begin="141" end="162" type="AGAAACCCCGTTCAAAAATCCC" description="Search Results" featureGroup="RevCom_LF" score="0.0"/><ns3:features begin="188" end="207" type="CCGTGCACAATTAGGGGTTG" description="Search Results" featureGroup="B1C" score="0.0"/><ns3:features begin="208" end="229" type="GTGTAATATAGTGGGCCGCGCA" description="Search Results" featureGroup="LB" score="0.0"/><ns3:features begin="133" end="152" type="TGGCATACAGAAACCCCGTT" description="Search Results" featureGroup="crRNA_kDNA" score="0.0"/></ns3:JSeq><ns3:JSeq colour="-1" start="1" end="759" id="sq1013"><ns3:features begin="141" end="162" type="AGAAACCCCGTTCAAAAATCCC" description="Search Results" featureGroup="RevCom_LF" score="0.0"/><ns3:features begin="188" end="207" type="CCGTGCACAATTAGGGGTTG" description="Search Results" featureGroup="B1C" score="0.0"/><ns3:features begin="208" end="229" type="GTGTAATATAGTGGGCCGCGCA" description="Search Results" featureGroup="LB" score="0.0"/><ns3:features begin="117" end="135" type="TGCGAAAACCGAAAAATGG" description="Search Results" featureGroup="F2" score="0.0"/><ns3:features begin="133" end="152" type="TGGCATACAGAAACCCCGTT" description="Search Results" featureGroup="crRNA_kDNA" score="0.0"/></ns3:JSeq><ns3:JSeq colour="-1" start="1" end="750" id="sq1015"><ns3:features begin="188" end="207" type="CCGTGCACAATTAGGGGTTG" description="Search Results" featureGroup="B1C" score="0.0"/><ns3:features begin="208" end="229" type="GTGTAATATAGTGGGCCGCGCA" description="Search Results" featureGroup="LB" score="0.0"/><ns3:features begin="133" end="152" type="TGGCATACAGAAACCCCGTT" description="Search Results" featureGroup="crRNA_kDNA" score="0.0"/></ns3:JSeq><ns3:JSeq colour="-1" start="1" end="739" id="sq1017"><ns3:features begin="188" end="207" type="CCGTGCACAATTAGGGGTTG" description="Search Results" featureGroup="B1C" score="0.0"/><ns3:features begin="208" end="229" type="GTGTAATATAGTGGGCCGCGCA" description="Search Results" featureGroup="LB" score="0.0"/><ns3:features begin="133" end="152" type="TGGCATACAGAAACCCCGTT" description="Search Results" featureGroup="crRNA_kDNA" score="0.0"/></ns3:JSeq><ns3:JSeq colour="-1" start="1" end="740" id="sq1019"><ns3:features begin="188" end="207" type="CCGTGCACAATTAGGGGTTG" description="Search Results" featureGroup="B1C" score="0.0"/><ns3:features begin="133" end="152" type="TGGCATACAGAAACCCCGTT" description="Search Results" featureGroup="crRNA_kDNA" score="0.0"/></ns3:JSeq><ns3:JSeq colour="-1" start="1" end="740" id="sq1021"><ns3:features begin="141" end="162" type="AGAAACCCCGTTCAAAAATCCC" description="Search Results" featureGroup="RevCom_LF" score="0.0"/><ns3:features begin="163" end="184" type="CCAAAATTCGCGTTTTTTGGCC" description="Search Results" featureGroup="F1" score="0.0"/><ns3:features begin="188" end="207" type="CCGTGCACAATTAGGGGTTG" description="Search Results" featureGroup="B1C" score="0.0"/><ns3:features begin="208" end="229" type="GTGTAATATAGTGGGCCGCGCA" description="Search Results" featureGroup="LB" score="0.0"/><ns3:features begin="133" end="152" type="TGGCATACAGAAACCCCGTT" description="Search Results" featureGroup="crRNA_kDNA" score="0.0"/></ns3:JSeq><ns3:JSeq colour="-1" start="1" end="740" id="sq1023"><ns3:features begin="188" end="207" type="CCGTGCACAATTAGGGGTTG" description="Search Results" featureGroup="B1C" score="0.0"/><ns3:features begin="254" end="271" type="GAAACTGGCCTCTAAGGC" description="Search Results" featureGroup="B3C" score="0.0"/><ns3:features begin="208" end="229" type="GTGTAATATAGTGGGCCGCGCA" description="Search Results" featureGroup="LB" score="0.0"/><ns3:features begin="133" end="152" type="TGGCATACAGAAACCCCGTT" description="Search Results" featureGroup="crRNA_kDNA" score="0.0"/></ns3:JSeq><ns3:JSeq colour="-1" start="1" end="750" id="sq1025"><ns3:features begin="141" end="162" type="AGAAACCCCGTTCAAAAATCCC" description="Search Results" featureGroup="RevCom_LF" score="0.0"/><ns3:features begin="188" end="207" type="CCGTGCACAATTAGGGGTTG" description="Search Results" featureGroup="B1C" score="0.0"/><ns3:features begin="208" end="229" type="GTGTAATATAGTGGGCCGCGCA" description="Search Results" featureGroup="LB" score="0.0"/><ns3:features begin="133" end="152" type="TGGCATACAGAAACCCCGTT" description="Search Results" featureGroup="crRNA_kDNA" score="0.0"/></ns3:JSeq><ns3:JSeq colour="-1" start="1" end="754" id="sq1027"><ns3:features begin="141" end="162" type="AGAAACCCCGTTCAAAAATCCC" description="Search Results" featureGroup="RevCom_LF" score="0.0"/><ns3:features begin="188" end="207" type="CCGTGCACAATTAGGGGTTG" description="Search Results" featureGroup="B1C" score="0.0"/><ns3:features begin="254" end="271" type="GAAACTGGCCTCTAAGGC" description="Search Results" featureGroup="B3C" score="0.0"/><ns3:features begin="208" end="229" type="GTGTAATATAGTGGGCCGCGCA" description="Search Results" featureGroup="LB" score="0.0"/><ns3:features begin="133" end="152" type="TGGCATACAGAAACCCCGTT" description="Search Results" featureGroup="crRNA_kDNA" score="0.0"/></ns3:JSeq><ns3:JSeq colour="-1" start="1" end="758" id="sq1029"><ns3:features begin="141" end="162" type="AGAAACCCCGTTCAAAAATCCC" description="Search Results" featureGroup="RevCom_LF" score="0.0"/><ns3:features begin="188" end="207" type="CCGTGCACAATTAGGGGTTG" description="Search Results" featureGroup="B1C" score="0.0"/><ns3:features begin="208" end="229" type="GTGTAATATAGTGGGCCGCGCA" description="Search Results" featureGroup="LB" score="0.0"/><ns3:features begin="133" end="152" type="TGGCATACAGAAACCCCGTT" description="Search Results" featureGroup="crRNA_kDNA" score="0.0"/></ns3:JSeq><ns3:JSeq colour="-1" start="1" end="739" id="sq1031"><ns3:features begin="188" end="207" type="CCGTGCACAATTAGGGGTTG" description="Search Results" featureGroup="B1C" score="0.0"/><ns3:features begin="208" end="229" type="GTGTAATATAGTGGGCCGCGCA" description="Search Results" featureGroup="LB" score="0.0"/><ns3:features begin="133" end="152" type="TGGCATACAGAAACCCCGTT" description="Search Results" featureGroup="crRNA_kDNA" score="0.0"/></ns3:JSeq><ns3:JSeq colour="-1" start="1" end="739" id="sq1033"><ns3:features begin="188" end="207" type="CCGTGCACAATTAGGGGTTG" description="Search Results" featureGroup="B1C" score="0.0"/><ns3:features begin="208" end="229" type="GTGTAATATAGTGGGCCGCGCA" description="Search Results" featureGroup="LB" score="0.0"/><ns3:features begin="133" end="152" type="TGGCATACAGAAACCCCGTT" description="Search Results" featureGroup="crRNA_kDNA" score="0.0"/></ns3:JSeq><ns3:JSeq colour="-1" start="1" end="737" id="sq1035"><ns3:features begin="188" end="207" type="CCGTGCACAATTAGGGGTTG" description="Search Results" featureGroup="B1C" score="0.0"/><ns3:features begin="208" end="229" type="GTGTAATATAGTGGGCCGCGCA" description="Search Results" featureGroup="LB" score="0.0"/><ns3:features begin="133" end="152" type="TGGCATACAGAAACCCCGTT" description="Search Results" featureGroup="crRNA_kDNA" score="0.0"/></ns3:JSeq><ns3:JSeq colour="-1" start="1" end="748" id="sq1037"><ns3:features begin="188" end="207" type="CCGTGCACAATTAGGGGTTG" description="Search Results" featureGroup="B1C" score="0.0"/><ns3:features begin="208" end="229" type="GTGTAATATAGTGGGCCGCGCA" description="Search Results" featureGroup="LB" score="0.0"/><ns3:features begin="133" end="152" type="TGGCATACAGAAACCCCGTT" description="Search Results" featureGroup="crRNA_kDNA" score="0.0"/></ns3:JSeq><ns3:JSeq colour="-1" start="1" end="739" id="sq1039"><ns3:features begin="141" end="162" type="AGAAACCCCGTTCAAAAATCCC" description="Search Results" featureGroup="RevCom_LF" score="0.0"/><ns3:features begin="188" end="207" type="CCGTGCACAATTAGGGGTTG" description="Search Results" featureGroup="B1C" score="0.0"/><ns3:features begin="208" end="229" type="GTGTAATATAGTGGGCCGCGCA" description="Search Results" featureGroup="LB" score="0.0"/><ns3:features begin="133" end="152" type="TGGCATACAGAAACCCCGTT" description="Search Results" featureGroup="crRNA_kDNA" score="0.0"/></ns3:JSeq><ns3:JSeq colour="-1" start="1" end="747" id="sq1041"><ns3:features begin="188" end="207" type="CCGTGCACAATTAGGGGTTG" description="Search Results" featureGroup="B1C" score="0.0"/><ns3:features begin="208" end="229" type="GTGTAATATAGTGGGCCGCGCA" description="Search Results" featureGroup="LB" score="0.0"/><ns3:features begin="133" end="152" type="TGGCATACAGAAACCCCGTT" description="Search Results" featureGroup="crRNA_kDNA" score="0.0"/></ns3:JSeq><ns3:JSeq colour="-1" start="1" end="740" id="sq1043"><ns3:features begin="188" end="207" type="CCGTGCACAATTAGGGGTTG" description="Search Results" featureGroup="B1C" score="0.0"/><ns3:features begin="208" end="229" type="GTGTAATATAGTGGGCCGCGCA" description="Search Results" featureGroup="LB" score="0.0"/><ns3:features begin="133" end="152" type="TGGCATACAGAAACCCCGTT" description="Search Results" featureGroup="crRNA_kDNA" score="0.0"/></ns3:JSeq><ns3:JSeq colour="-1" start="1" end="750" id="sq1045"><ns3:features begin="141" end="162" type="AGAAACCCCGTTCAAAAATCCC" description="Search Results" featureGroup="RevCom_LF" score="0.0"/><ns3:features begin="188" end="207" type="CCGTGCACAATTAGGGGTTG" description="Search Results" featureGroup="B1C" score="0.0"/><ns3:features begin="254" end="271" type="GAAACTGGCCTCTAAGGC" description="Search Results" featureGroup="B3C" score="0.0"/><ns3:features begin="133" end="152" type="TGGCATACAGAAACCCCGTT" description="Search Results" featureGroup="crRNA_kDNA" score="0.0"/></ns3:JSeq><ns3:JSeq colour="-1" start="1" end="738" id="sq1047"><ns3:features begin="163" end="184" type="CCAAAATTCGCGTTTTTTGGCC" description="Search Results" featureGroup="F1" score="0.0"/><ns3:features begin="188" end="207" type="CCGTGCACAATTAGGGGTTG" description="Search Results" featureGroup="B1C" score="0.0"/><ns3:features begin="208" end="229" type="GTGTAATATAGTGGGCCGCGCA" description="Search Results" featureGroup="LB" score="0.0"/><ns3:features begin="133" end="152" type="TGGCATACAGAAACCCCGTT" description="Search Results" featureGroup="crRNA_kDNA" score="0.0"/></ns3:JSeq><ns3:JSeq colour="-1" start="1" end="740" id="sq1049"><ns3:features begin="188" end="207" type="CCGTGCACAATTAGGGGTTG" description="Search Results" featureGroup="B1C" score="0.0"/><ns3:features begin="208" end="229" type="GTGTAATATAGTGGGCCGCGCA" description="Search Results" featureGroup="LB" score="0.0"/><ns3:features begin="133" end="152" type="TGGCATACAGAAACCCCGTT" description="Search Results" featureGroup="crRNA_kDNA" score="0.0"/></ns3:JSeq><ns3:JSeq colour="-1" start="1" end="741" id="sq1051"><ns3:features begin="188" end="207" type="CCGTGCACAATTAGGGGTTG" description="Search Results" featureGroup="B1C" score="0.0"/><ns3:features begin="254" end="271" type="GAAACTGGCCTCTAAGGC" description="Search Results" featureGroup="B3C" score="0.0"/><ns3:features begin="208" end="229" type="GTGTAATATAGTGGGCCGCGCA" description="Search Results" featureGroup="LB" score="0.0"/><ns3:features begin="133" end="152" type="TGGCATACAGAAACCCCGTT" description="Search Results" featureGroup="crRNA_kDNA" score="0.0"/></ns3:JSeq><ns3:JSeq colour="-1" start="1" end="748" id="sq1053"><ns3:features begin="188" end="207" type="CCGTGCACAATTAGGGGTTG" description="Search Results" featureGroup="B1C" score="0.0"/><ns3:features begin="208" end="229" type="GTGTAATATAGTGGGCCGCGCA" description="Search Results" featureGroup="LB" score="0.0"/><ns3:features begin="133" end="152" type="TGGCATACAGAAACCCCGTT" description="Search Results" featureGroup="crRNA_kDNA" score="0.0"/></ns3:JSeq><ns3:JSeq colour="-1" start="1" end="749" id="sq1055"><ns3:features begin="141" end="162" type="AGAAACCCCGTTCAAAAATCCC" description="Search Results" featureGroup="RevCom_LF" score="0.0"/><ns3:features begin="188" end="207" type="CCGTGCACAATTAGGGGTTG" description="Search Results" featureGroup="B1C" score="0.0"/><ns3:features begin="208" end="229" type="GTGTAATATAGTGGGCCGCGCA" description="Search Results" featureGroup="LB" score="0.0"/><ns3:features begin="133" end="152" type="TGGCATACAGAAACCCCGTT" description="Search Results" featureGroup="crRNA_kDNA" score="0.0"/></ns3:JSeq><ns3:JSeq colour="-1" start="1" end="742" id="sq1057"><ns3:features begin="141" end="162" type="AGAAACCCCGTTCAAAAATCCC" description="Search Results" featureGroup="RevCom_LF" score="0.0"/><ns3:features begin="188" end="207" type="CCGTGCACAATTAGGGGTTG" description="Search Results" featureGroup="B1C" score="0.0"/><ns3:features begin="254" end="271" type="GAAACTGGCCTCTAAGGC" description="Search Results" featureGroup="B3C" score="0.0"/><ns3:features begin="208" end="229" type="GTGTAATATAGTGGGCCGCGCA" description="Search Results" featureGroup="LB" score="0.0"/><ns3:features begin="133" end="152" type="TGGCATACAGAAACCCCGTT" description="Search Results" featureGroup="crRNA_kDNA" score="0.0"/></ns3:JSeq><ns3:JSeq colour="-1" start="1" end="740" id="sq1059"><ns3:features begin="188" end="207" type="CCGTGCACAATTAGGGGTTG" description="Search Results" featureGroup="B1C" score="0.0"/><ns3:features begin="208" end="229" type="GTGTAATATAGTGGGCCGCGCA" description="Search Results" featureGroup="LB" score="0.0"/><ns3:features begin="133" end="152" type="TGGCATACAGAAACCCCGTT" description="Search Results" featureGroup="crRNA_kDNA" score="0.0"/></ns3:JSeq><ns3:JSeq colour="-1" start="1" end="758" id="sq1061"><ns3:features begin="188" end="207" type="CCGTGCACAATTAGGGGTTG" description="Search Results" featureGroup="B1C" score="0.0"/><ns3:features begin="208" end="229" type="GTGTAATATAGTGGGCCGCGCA" description="Search Results" featureGroup="LB" score="0.0"/><ns3:features begin="133" end="152" type="TGGCATACAGAAACCCCGTT" description="Search Results" featureGroup="crRNA_kDNA" score="0.0"/></ns3:JSeq><ns3:JSeq colour="-1" start="1" end="737" id="sq1063"><ns3:features begin="188" end="207" type="CCGTGCACAATTAGGGGTTG" description="Search Results" featureGroup="B1C" score="0.0"/><ns3:features begin="208" end="229" type="GTGTAATATAGTGGGCCGCGCA" description="Search Results" featureGroup="LB" score="0.0"/><ns3:features begin="133" end="152" type="TGGCATACAGAAACCCCGTT" description="Search Results" featureGroup="crRNA_kDNA" score="0.0"/></ns3:JSeq><ns3:JSeq colour="-1" start="1" end="742" id="sq1065"><ns3:features begin="188" end="207" type="CCGTGCACAATTAGGGGTTG" description="Search Results" featureGroup="B1C" score="0.0"/><ns3:features begin="208" end="229" type="GTGTAATATAGTGGGCCGCGCA" description="Search Results" featureGroup="LB" score="0.0"/><ns3:features begin="133" end="152" type="TGGCATACAGAAACCCCGTT" description="Search Results" featureGroup="crRNA_kDNA" score="0.0"/></ns3:JSeq><ns3:JSeq colour="-1" start="1" end="753" id="sq1067"><ns3:features begin="163" end="184" type="CCAAAATTCGCGTTTTTTGGCC" description="Search Results" featureGroup="F1" score="0.0"/><ns3:features begin="188" end="207" type="CCGTGCACAATTAGGGGTTG" description="Search Results" featureGroup="B1C" score="0.0"/><ns3:features begin="208" end="229" type="GTGTAATATAGTGGGCCGCGCA" description="Search Results" featureGroup="LB" score="0.0"/><ns3:features begin="133" end="152" type="TGGCATACAGAAACCCCGTT" description="Search Results" featureGroup="crRNA_kDNA" score="0.0"/></ns3:JSeq><ns3:JSeq colour="-1" start="1" end="750" id="sq1069"><ns3:features begin="141" end="162" type="AGAAACCCCGTTCAAAAATCCC" description="Search Results" featureGroup="RevCom_LF" score="0.0"/><ns3:features begin="163" end="184" type="CCAAAATTCGCGTTTTTTGGCC" description="Search Results" featureGroup="F1" score="0.0"/><ns3:features begin="188" end="207" type="CCGTGCACAATTAGGGGTTG" description="Search Results" featureGroup="B1C" score="0.0"/><ns3:features begin="208" end="229" type="GTGTAATATAGTGGGCCGCGCA" description="Search Results" featureGroup="LB" score="0.0"/><ns3:features begin="133" end="152" type="TGGCATACAGAAACCCCGTT" description="Search Results" featureGroup="crRNA_kDNA" score="0.0"/></ns3:JSeq><ns3:JSeq colour="-1" start="1" end="742" id="sq1071"><ns3:features begin="188" end="207" type="CCGTGCACAATTAGGGGTTG" description="Search Results" featureGroup="B1C" score="0.0"/><ns3:features begin="208" end="229" type="GTGTAATATAGTGGGCCGCGCA" description="Search Results" featureGroup="LB" score="0.0"/><ns3:features begin="133" end="152" type="TGGCATACAGAAACCCCGTT" description="Search Results" featureGroup="crRNA_kDNA" score="0.0"/></ns3:JSeq><ns3:JSeq colour="-1" start="1" end="747" id="sq1073"><ns3:features begin="188" end="207" type="CCGTGCACAATTAGGGGTTG" description="Search Results" featureGroup="B1C" score="0.0"/><ns3:features begin="208" end="229" type="GTGTAATATAGTGGGCCGCGCA" description="Search Results" featureGroup="LB" score="0.0"/><ns3:features begin="133" end="152" type="TGGCATACAGAAACCCCGTT" description="Search Results" featureGroup="crRNA_kDNA" score="0.0"/></ns3:JSeq><ns3:JSeq colour="-1" start="1" end="739" id="sq1075"><ns3:features begin="188" end="207" type="CCGTGCACAATTAGGGGTTG" description="Search Results" featureGroup="B1C" score="0.0"/><ns3:features begin="133" end="152" type="TGGCATACAGAAACCCCGTT" description="Search Results" featureGroup="crRNA_kDNA" score="0.0"/></ns3:JSeq><ns3:JSeq colour="-1" start="1" end="750" id="sq1077"><ns3:features begin="163" end="184" type="CCAAAATTCGCGTTTTTTGGCC" description="Search Results" featureGroup="F1" score="0.0"/><ns3:features begin="188" end="207" type="CCGTGCACAATTAGGGGTTG" description="Search Results" featureGroup="B1C" score="0.0"/><ns3:features begin="208" end="229" type="GTGTAATATAGTGGGCCGCGCA" description="Search Results" featureGroup="LB" score="0.0"/><ns3:features begin="117" end="135" type="TGCGAAAACCGAAAAATGG" description="Search Results" featureGroup="F2" score="0.0"/><ns3:features begin="133" end="152" type="TGGCATACAGAAACCCCGTT" description="Search Results" featureGroup="crRNA_kDNA" score="0.0"/></ns3:JSeq><ns3:JSeq colour="-1" start="1" end="749" id="sq1079"><ns3:features begin="163" end="184" type="CCAAAATTCGCGTTTTTTGGCC" description="Search Results" featureGroup="F1" score="0.0"/><ns3:features begin="188" end="207" type="CCGTGCACAATTAGGGGTTG" description="Search Results" featureGroup="B1C" score="0.0"/><ns3:features begin="208" end="229" type="GTGTAATATAGTGGGCCGCGCA" description="Search Results" featureGroup="LB" score="0.0"/><ns3:features begin="133" end="152" type="TGGCATACAGAAACCCCGTT" description="Search Results" featureGroup="crRNA_kDNA" score="0.0"/></ns3:JSeq><ns3:JSeq colour="-1" start="1" end="750" id="sq1081"><ns3:features begin="188" end="207" type="CCGTGCACAATTAGGGGTTG" description="Search Results" featureGroup="B1C" score="0.0"/><ns3:features begin="208" end="229" type="GTGTAATATAGTGGGCCGCGCA" description="Search Results" featureGroup="LB" score="0.0"/><ns3:features begin="133" end="152" type="TGGCATACAGAAACCCCGTT" description="Search Results" featureGroup="crRNA_kDNA" score="0.0"/></ns3:JSeq><ns3:JSeq colour="-1" start="1" end="759" id="sq1083"><ns3:features begin="188" end="207" type="CCGTGCACAATTAGGGGTTG" description="Search Results" featureGroup="B1C" score="0.0"/><ns3:features begin="208" end="229" type="GTGTAATATAGTGGGCCGCGCA" description="Search Results" featureGroup="LB" score="0.0"/><ns3:features begin="133" end="152" type="TGGCATACAGAAACCCCGTT" description="Search Results" featureGroup="crRNA_kDNA" score="0.0"/></ns3:JSeq><ns3:JSeq colour="-1" start="1" end="750" id="sq1085"><ns3:features begin="188" end="207" type="CCGTGCACAATTAGGGGTTG" description="Search Results" featureGroup="B1C" score="0.0"/><ns3:features begin="133" end="152" type="TGGCATACAGAAACCCCGTT" description="Search Results" featureGroup="crRNA_kDNA" score="0.0"/></ns3:JSeq><ns3:JSeq colour="-1" start="1" end="751" id="sq1087"><ns3:features begin="188" end="207" type="CCGTGCACAATTAGGGGTTG" description="Search Results" featureGroup="B1C" score="0.0"/><ns3:features begin="208" end="229" type="GTGTAATATAGTGGGCCGCGCA" description="Search Results" featureGroup="LB" score="0.0"/><ns3:features begin="117" end="135" type="TGCGAAAACCGAAAAATGG" description="Search Results" featureGroup="F2" score="0.0"/><ns3:features begin="133" end="152" type="TGGCATACAGAAACCCCGTT" description="Search Results" featureGroup="crRNA_kDNA" score="0.0"/></ns3:JSeq><ns3:JSeq colour="-1" start="1" end="750" id="sq1089"><ns3:features begin="141" end="162" type="AGAAACCCCGTTCAAAAATCCC" description="Search Results" featureGroup="RevCom_LF" score="0.0"/><ns3:features begin="188" end="207" type="CCGTGCACAATTAGGGGTTG" description="Search Results" featureGroup="B1C" score="0.0"/><ns3:features begin="208" end="229" type="GTGTAATATAGTGGGCCGCGCA" description="Search Results" featureGroup="LB" score="0.0"/><ns3:features begin="133" end="152" type="TGGCATACAGAAACCCCGTT" description="Search Results" featureGroup="crRNA_kDNA" score="0.0"/></ns3:JSeq><ns3:JSeq colour="-1" start="1" end="741" id="sq1091"><ns3:features begin="188" end="207" type="CCGTGCACAATTAGGGGTTG" description="Search Results" featureGroup="B1C" score="0.0"/><ns3:features begin="133" end="152" type="TGGCATACAGAAACCCCGTT" description="Search Results" featureGroup="crRNA_kDNA" score="0.0"/></ns3:JSeq><ns3:JSeq colour="-1" start="1" end="742" id="sq1093"><ns3:features begin="141" end="162" type="AGAAACCCCGTTCAAAAATCCC" description="Search Results" featureGroup="RevCom_LF" score="0.0"/><ns3:features begin="163" end="184" type="CCAAAATTCGCGTTTTTTGGCC" description="Search Results" featureGroup="F1" score="0.0"/><ns3:features begin="188" end="207" type="CCGTGCACAATTAGGGGTTG" description="Search Results" featureGroup="B1C" score="0.0"/><ns3:features begin="133" end="152" type="TGGCATACAGAAACCCCGTT" description="Search Results" featureGroup="crRNA_kDNA" score="0.0"/></ns3:JSeq><ns3:JSeq colour="-1" start="1" end="748" id="sq1095"><ns3:features begin="188" end="207" type="CCGTGCACAATTAGGGGTTG" description="Search Results" featureGroup="B1C" score="0.0"/><ns3:features begin="208" end="229" type="GTGTAATATAGTGGGCCGCGCA" description="Search Results" featureGroup="LB" score="0.0"/><ns3:features begin="133" end="152" type="TGGCATACAGAAACCCCGTT" description="Search Results" featureGroup="crRNA_kDNA" score="0.0"/></ns3:JSeq><ns3:JSeq colour="-1" start="1" end="737" id="sq1097"><ns3:features begin="188" end="207" type="CCGTGCACAATTAGGGGTTG" description="Search Results" featureGroup="B1C" score="0.0"/><ns3:features begin="133" end="152" type="TGGCATACAGAAACCCCGTT" description="Search Results" featureGroup="crRNA_kDNA" score="0.0"/></ns3:JSeq><ns3:JSeq colour="-1" start="1" end="742" id="sq1099"><ns3:features begin="188" end="207" type="CCGTGCACAATTAGGGGTTG" description="Search Results" featureGroup="B1C" score="0.0"/><ns3:features begin="208" end="229" type="GTGTAATATAGTGGGCCGCGCA" description="Search Results" featureGroup="LB" score="0.0"/><ns3:features begin="133" end="152" type="TGGCATACAGAAACCCCGTT" description="Search Results" featureGroup="crRNA_kDNA" score="0.0"/></ns3:JSeq><ns3:JSeq colour="-1" start="1" end="738" id="sq1101"><ns3:features begin="188" end="207" type="CCGTGCACAATTAGGGGTTG" description="Search Results" featureGroup="B1C" score="0.0"/><ns3:features begin="208" end="229" type="GTGTAATATAGTGGGCCGCGCA" description="Search Results" featureGroup="LB" score="0.0"/><ns3:features begin="133" end="152" type="TGGCATACAGAAACCCCGTT" description="Search Results" featureGroup="crRNA_kDNA" score="0.0"/></ns3:JSeq><ns3:JSeq colour="-1" start="1" end="749" id="sq1103"><ns3:features begin="188" end="207" type="CCGTGCACAATTAGGGGTTG" description="Search Results" featureGroup="B1C" score="0.0"/><ns3:features begin="208" end="229" type="GTGTAATATAGTGGGCCGCGCA" description="Search Results" featureGroup="LB" score="0.0"/><ns3:features begin="133" end="152" type="TGGCATACAGAAACCCCGTT" description="Search Results" featureGroup="crRNA_kDNA" score="0.0"/></ns3:JSeq><ns3:JSeq colour="-1" start="1" end="739" id="sq1105"><ns3:features begin="188" end="207" type="CCGTGCACAATTAGGGGTTG" description="Search Results" featureGroup="B1C" score="0.0"/><ns3:features begin="208" end="229" type="GTGTAATATAGTGGGCCGCGCA" description="Search Results" featureGroup="LB" score="0.0"/><ns3:features begin="133" end="152" type="TGGCATACAGAAACCCCGTT" description="Search Results" featureGroup="crRNA_kDNA" score="0.0"/></ns3:JSeq><ns3:JSeq colour="-1" start="1" end="749" id="sq1107"><ns3:features begin="141" end="162" type="AGAAACCCCGTTCAAAAATCCC" description="Search Results" featureGroup="RevCom_LF" score="0.0"/><ns3:features begin="163" end="184" type="CCAAAATTCGCGTTTTTTGGCC" description="Search Results" featureGroup="F1" score="0.0"/><ns3:features begin="188" end="207" type="CCGTGCACAATTAGGGGTTG" description="Search Results" featureGroup="B1C" score="0.0"/><ns3:features begin="208" end="229" type="GTGTAATATAGTGGGCCGCGCA" description="Search Results" featureGroup="LB" score="0.0"/><ns3:features begin="133" end="152" type="TGGCATACAGAAACCCCGTT" description="Search Results" featureGroup="crRNA_kDNA" score="0.0"/></ns3:JSeq><ns3:JSeq colour="-1" start="1" end="751" id="sq1109"><ns3:features begin="141" end="162" type="AGAAACCCCGTTCAAAAATCCC" description="Search Results" featureGroup="RevCom_LF" score="0.0"/><ns3:features begin="188" end="207" type="CCGTGCACAATTAGGGGTTG" description="Search Results" featureGroup="B1C" score="0.0"/><ns3:features begin="133" end="152" type="TGGCATACAGAAACCCCGTT" description="Search Results" featureGroup="crRNA_kDNA" score="0.0"/></ns3:JSeq><ns3:JSeq colour="-1" start="1" end="751" id="sq1111"><ns3:features begin="141" end="162" type="AGAAACCCCGTTCAAAAATCCC" description="Search Results" featureGroup="RevCom_LF" score="0.0"/><ns3:features begin="188" end="207" type="CCGTGCACAATTAGGGGTTG" description="Search Results" featureGroup="B1C" score="0.0"/><ns3:features begin="208" end="229" type="GTGTAATATAGTGGGCCGCGCA" description="Search Results" featureGroup="LB" score="0.0"/><ns3:features begin="133" end="152" type="TGGCATACAGAAACCCCGTT" description="Search Results" featureGroup="crRNA_kDNA" score="0.0"/></ns3:JSeq><ns3:JSeq colour="-1" start="1" end="740" id="sq1113"><ns3:features begin="188" end="207" type="CCGTGCACAATTAGGGGTTG" description="Search Results" featureGroup="B1C" score="0.0"/><ns3:features begin="208" end="229" type="GTGTAATATAGTGGGCCGCGCA" description="Search Results" featureGroup="LB" score="0.0"/><ns3:features begin="133" end="152" type="TGGCATACAGAAACCCCGTT" description="Search Results" featureGroup="crRNA_kDNA" score="0.0"/></ns3:JSeq><ns3:JSeq colour="-1" start="1" end="750" id="sq1115"><ns3:features begin="141" end="162" type="AGAAACCCCGTTCAAAAATCCC" description="Search Results" featureGroup="RevCom_LF" score="0.0"/><ns3:features begin="188" end="207" type="CCGTGCACAATTAGGGGTTG" description="Search Results" featureGroup="B1C" score="0.0"/><ns3:features begin="208" end="229" type="GTGTAATATAGTGGGCCGCGCA" description="Search Results" featureGroup="LB" score="0.0"/><ns3:features begin="133" end="152" type="TGGCATACAGAAACCCCGTT" description="Search Results" featureGroup="crRNA_kDNA" score="0.0"/></ns3:JSeq><ns3:JSeq colour="-1" start="1" end="740" id="sq1117"><ns3:features begin="188" end="207" type="CCGTGCACAATTAGGGGTTG" description="Search Results" featureGroup="B1C" score="0.0"/><ns3:features begin="208" end="229" type="GTGTAATATAGTGGGCCGCGCA" description="Search Results" featureGroup="LB" score="0.0"/><ns3:features begin="133" end="152" type="TGGCATACAGAAACCCCGTT" description="Search Results" featureGroup="crRNA_kDNA" score="0.0"/></ns3:JSeq><ns3:JSeq colour="-1" start="1" end="739" id="sq1119"><ns3:features begin="141" end="162" type="AGAAACCCCGTTCAAAAATCCC" description="Search Results" featureGroup="RevCom_LF" score="0.0"/><ns3:features begin="188" end="207" type="CCGTGCACAATTAGGGGTTG" description="Search Results" featureGroup="B1C" score="0.0"/><ns3:features begin="208" end="229" type="GTGTAATATAGTGGGCCGCGCA" description="Search Results" featureGroup="LB" score="0.0"/><ns3:features begin="133" end="152" type="TGGCATACAGAAACCCCGTT" description="Search Results" featureGroup="crRNA_kDNA" score="0.0"/></ns3:JSeq><ns3:JSeq colour="-1" start="1" end="738" id="sq1121"><ns3:features begin="188" end="207" type="CCGTGCACAATTAGGGGTTG" description="Search Results" featureGroup="B1C" score="0.0"/><ns3:features begin="208" end="229" type="GTGTAATATAGTGGGCCGCGCA" description="Search Results" featureGroup="LB" score="0.0"/><ns3:features begin="133" end="152" type="TGGCATACAGAAACCCCGTT" description="Search Results" featureGroup="crRNA_kDNA" score="0.0"/></ns3:JSeq><ns3:JSeq colour="-1" start="1" end="739" id="sq1123"><ns3:features begin="188" end="207" type="CCGTGCACAATTAGGGGTTG" description="Search Results" featureGroup="B1C" score="0.0"/><ns3:features begin="208" end="229" type="GTGTAATATAGTGGGCCGCGCA" description="Search Results" featureGroup="LB" score="0.0"/><ns3:features begin="133" end="152" type="TGGCATACAGAAACCCCGTT" description="Search Results" featureGroup="crRNA_kDNA" score="0.0"/></ns3:JSeq><ns3:JSeq colour="-1" start="1" end="739" id="sq1125"><ns3:features begin="188" end="207" type="CCGTGCACAATTAGGGGTTG" description="Search Results" featureGroup="B1C" score="0.0"/><ns3:features begin="208" end="229" type="GTGTAATATAGTGGGCCGCGCA" description="Search Results" featureGroup="LB" score="0.0"/><ns3:features begin="133" end="152" type="TGGCATACAGAAACCCCGTT" description="Search Results" featureGroup="crRNA_kDNA" score="0.0"/></ns3:JSeq><ns3:JSeq colour="-1" start="1" end="739" id="sq1127"><ns3:features begin="141" end="162" type="AGAAACCCCGTTCAAAAATCCC" description="Search Results" featureGroup="RevCom_LF" score="0.0"/><ns3:features begin="188" end="207" type="CCGTGCACAATTAGGGGTTG" description="Search Results" featureGroup="B1C" score="0.0"/><ns3:features begin="208" end="229" type="GTGTAATATAGTGGGCCGCGCA" description="Search Results" featureGroup="LB" score="0.0"/><ns3:features begin="133" end="152" type="TGGCATACAGAAACCCCGTT" description="Search Results" featureGroup="crRNA_kDNA" score="0.0"/></ns3:JSeq><ns3:JSeq colour="-1" start="1" end="748" id="sq1129"><ns3:features begin="188" end="207" type="CCGTGCACAATTAGGGGTTG" description="Search Results" featureGroup="B1C" score="0.0"/><ns3:features begin="133" end="152" type="TGGCATACAGAAACCCCGTT" description="Search Results" featureGroup="crRNA_kDNA" score="0.0"/></ns3:JSeq><ns3:JSeq colour="-1" start="1" end="749" id="sq1131"><ns3:features begin="141" end="162" type="AGAAACCCCGTTCAAAAATCCC" description="Search Results" featureGroup="RevCom_LF" score="0.0"/><ns3:features begin="188" end="207" type="CCGTGCACAATTAGGGGTTG" description="Search Results" featureGroup="B1C" score="0.0"/><ns3:features begin="208" end="229" type="GTGTAATATAGTGGGCCGCGCA" description="Search Results" featureGroup="LB" score="0.0"/><ns3:features begin="133" end="152" type="TGGCATACAGAAACCCCGTT" description="Search Results" featureGroup="crRNA_kDNA" score="0.0"/></ns3:JSeq><ns3:JSeq colour="-1" start="1" end="742" id="sq1133"><ns3:features begin="188" end="207" type="CCGTGCACAATTAGGGGTTG" description="Search Results" featureGroup="B1C" score="0.0"/><ns3:features begin="208" end="229" type="GTGTAATATAGTGGGCCGCGCA" description="Search Results" featureGroup="LB" score="0.0"/><ns3:features begin="133" end="152" type="TGGCATACAGAAACCCCGTT" description="Search Results" featureGroup="crRNA_kDNA" score="0.0"/></ns3:JSeq><ns3:JSeq colour="-1" start="1" end="750" id="sq1135"><ns3:features begin="188" end="207" type="CCGTGCACAATTAGGGGTTG" description="Search Results" featureGroup="B1C" score="0.0"/><ns3:features begin="208" end="229" type="GTGTAATATAGTGGGCCGCGCA" description="Search Results" featureGroup="LB" score="0.0"/><ns3:features begin="133" end="152" type="TGGCATACAGAAACCCCGTT" description="Search Results" featureGroup="crRNA_kDNA" score="0.0"/></ns3:JSeq><ns3:JSeq colour="-1" start="1" end="750" id="sq1137"><ns3:features begin="188" end="207" type="CCGTGCACAATTAGGGGTTG" description="Search Results" featureGroup="B1C" score="0.0"/><ns3:features begin="208" end="229" type="GTGTAATATAGTGGGCCGCGCA" description="Search Results" featureGroup="LB" score="0.0"/><ns3:features begin="133" end="152" type="TGGCATACAGAAACCCCGTT" description="Search Results" featureGroup="crRNA_kDNA" score="0.0"/></ns3:JSeq><ns3:JSeq colour="-1" start="1" end="749" id="sq1139"><ns3:features begin="141" end="162" type="AGAAACCCCGTTCAAAAATCCC" description="Search Results" featureGroup="RevCom_LF" score="0.0"/><ns3:features begin="163" end="184" type="CCAAAATTCGCGTTTTTTGGCC" description="Search Results" featureGroup="F1" score="0.0"/><ns3:features begin="188" end="207" type="CCGTGCACAATTAGGGGTTG" description="Search Results" featureGroup="B1C" score="0.0"/><ns3:features begin="208" end="229" type="GTGTAATATAGTGGGCCGCGCA" description="Search Results" featureGroup="LB" score="0.0"/><ns3:features begin="133" end="152" type="TGGCATACAGAAACCCCGTT" description="Search Results" featureGroup="crRNA_kDNA" score="0.0"/></ns3:JSeq><ns3:JSeq colour="-1" start="1" end="737" id="sq1141"><ns3:features begin="141" end="162" type="AGAAACCCCGTTCAAAAATCCC" description="Search Results" featureGroup="RevCom_LF" score="0.0"/><ns3:features begin="188" end="207" type="CCGTGCACAATTAGGGGTTG" description="Search Results" featureGroup="B1C" score="0.0"/><ns3:features begin="208" end="229" type="GTGTAATATAGTGGGCCGCGCA" description="Search Results" featureGroup="LB" score="0.0"/><ns3:features begin="133" end="152" type="TGGCATACAGAAACCCCGTT" description="Search Results" featureGroup="crRNA_kDNA" score="0.0"/></ns3:JSeq><ns3:JSeq colour="-1" start="1" end="758" id="sq1143"><ns3:features begin="188" end="207" type="CCGTGCACAATTAGGGGTTG" description="Search Results" featureGroup="B1C" score="0.0"/><ns3:features begin="208" end="229" type="GTGTAATATAGTGGGCCGCGCA" description="Search Results" featureGroup="LB" score="0.0"/><ns3:features begin="133" end="152" type="TGGCATACAGAAACCCCGTT" description="Search Results" featureGroup="crRNA_kDNA" score="0.0"/></ns3:JSeq><ns3:JSeq colour="-1" start="1" end="739" id="sq1145"><ns3:features begin="188" end="207" type="CCGTGCACAATTAGGGGTTG" description="Search Results" featureGroup="B1C" score="0.0"/><ns3:features begin="208" end="229" type="GTGTAATATAGTGGGCCGCGCA" description="Search Results" featureGroup="LB" score="0.0"/><ns3:features begin="133" end="152" type="TGGCATACAGAAACCCCGTT" description="Search Results" featureGroup="crRNA_kDNA" score="0.0"/></ns3:JSeq><ns3:JSeq colour="-1" start="1" end="741" id="sq1147"><ns3:features begin="188" end="207" type="CCGTGCACAATTAGGGGTTG" description="Search Results" featureGroup="B1C" score="0.0"/><ns3:features begin="208" end="229" type="GTGTAATATAGTGGGCCGCGCA" description="Search Results" featureGroup="LB" score="0.0"/><ns3:features begin="133" end="152" type="TGGCATACAGAAACCCCGTT" description="Search Results" featureGroup="crRNA_kDNA" score="0.0"/></ns3:JSeq><ns3:JSeq colour="-1" start="1" end="742" id="sq1149"><ns3:features begin="141" end="162" type="AGAAACCCCGTTCAAAAATCCC" description="Search Results" featureGroup="RevCom_LF" score="0.0"/><ns3:features begin="188" end="207" type="CCGTGCACAATTAGGGGTTG" description="Search Results" featureGroup="B1C" score="0.0"/><ns3:features begin="254" end="271" type="GAAACTGGCCTCTAAGGC" description="Search Results" featureGroup="B3C" score="0.0"/><ns3:features begin="208" end="229" type="GTGTAATATAGTGGGCCGCGCA" description="Search Results" featureGroup="LB" score="0.0"/><ns3:features begin="133" end="152" type="TGGCATACAGAAACCCCGTT" description="Search Results" featureGroup="crRNA_kDNA" score="0.0"/></ns3:JSeq><ns3:JSeq colour="-1" start="1" end="760" id="sq1151"><ns3:features begin="188" end="207" type="CCGTGCACAATTAGGGGTTG" description="Search Results" featureGroup="B1C" score="0.0"/><ns3:features begin="208" end="229" type="GTGTAATATAGTGGGCCGCGCA" description="Search Results" featureGroup="LB" score="0.0"/><ns3:features begin="133" end="152" type="TGGCATACAGAAACCCCGTT" description="Search Results" featureGroup="crRNA_kDNA" score="0.0"/></ns3:JSeq><ns3:JSeq colour="-1" start="1" end="758" id="sq1153"><ns3:features begin="188" end="207" type="CCGTGCACAATTAGGGGTTG" description="Search Results" featureGroup="B1C" score="0.0"/><ns3:features begin="208" end="229" type="GTGTAATATAGTGGGCCGCGCA" description="Search Results" featureGroup="LB" score="0.0"/><ns3:features begin="133" end="152" type="TGGCATACAGAAACCCCGTT" description="Search Results" featureGroup="crRNA_kDNA" score="0.0"/></ns3:JSeq><ns3:JSeq colour="-1" start="1" end="749" id="sq1155"><ns3:features begin="141" end="162" type="AGAAACCCCGTTCAAAAATCCC" description="Search Results" featureGroup="RevCom_LF" score="0.0"/><ns3:features begin="188" end="207" type="CCGTGCACAATTAGGGGTTG" description="Search Results" featureGroup="B1C" score="0.0"/><ns3:features begin="208" end="229" type="GTGTAATATAGTGGGCCGCGCA" description="Search Results" featureGroup="LB" score="0.0"/><ns3:features begin="133" end="152" type="TGGCATACAGAAACCCCGTT" description="Search Results" featureGroup="crRNA_kDNA" score="0.0"/></ns3:JSeq><ns3:JSeq colour="-1" start="1" end="749" id="sq1157"><ns3:features begin="188" end="207" type="CCGTGCACAATTAGGGGTTG" description="Search Results" featureGroup="B1C" score="0.0"/><ns3:features begin="133" end="152" type="TGGCATACAGAAACCCCGTT" description="Search Results" featureGroup="crRNA_kDNA" score="0.0"/></ns3:JSeq><ns3:JSeq colour="-1" start="1" end="741" id="sq1159"><ns3:features begin="188" end="207" type="CCGTGCACAATTAGGGGTTG" description="Search Results" featureGroup="B1C" score="0.0"/><ns3:features begin="208" end="229" type="GTGTAATATAGTGGGCCGCGCA" description="Search Results" featureGroup="LB" score="0.0"/><ns3:features begin="133" end="152" type="TGGCATACAGAAACCCCGTT" description="Search Results" featureGroup="crRNA_kDNA" score="0.0"/></ns3:JSeq><ns3:JSeq colour="-1" start="1" end="747" id="sq1161"><ns3:features begin="141" end="162" type="AGAAACCCCGTTCAAAAATCCC" description="Search Results" featureGroup="RevCom_LF" score="0.0"/><ns3:features begin="188" end="207" type="CCGTGCACAATTAGGGGTTG" description="Search Results" featureGroup="B1C" score="0.0"/><ns3:features begin="208" end="229" type="GTGTAATATAGTGGGCCGCGCA" description="Search Results" featureGroup="LB" score="0.0"/><ns3:features begin="133" end="152" type="TGGCATACAGAAACCCCGTT" description="Search Results" featureGroup="crRNA_kDNA" score="0.0"/></ns3:JSeq><ns3:JSeq colour="-1" start="1" end="740" id="sq1163"><ns3:features begin="163" end="184" type="CCAAAATTCGCGTTTTTTGGCC" description="Search Results" featureGroup="F1" score="0.0"/><ns3:features begin="188" end="207" type="CCGTGCACAATTAGGGGTTG" description="Search Results" featureGroup="B1C" score="0.0"/><ns3:features begin="133" end="152" type="TGGCATACAGAAACCCCGTT" description="Search Results" featureGroup="crRNA_kDNA" score="0.0"/></ns3:JSeq><ns3:JSeq colour="-1" start="1" end="739" id="sq1165"><ns3:features begin="141" end="162" type="AGAAACCCCGTTCAAAAATCCC" description="Search Results" featureGroup="RevCom_LF" score="0.0"/><ns3:features begin="188" end="207" type="CCGTGCACAATTAGGGGTTG" description="Search Results" featureGroup="B1C" score="0.0"/><ns3:features begin="208" end="229" type="GTGTAATATAGTGGGCCGCGCA" description="Search Results" featureGroup="LB" score="0.0"/><ns3:features begin="133" end="152" type="TGGCATACAGAAACCCCGTT" description="Search Results" featureGroup="crRNA_kDNA" score="0.0"/></ns3:JSeq><ns3:JSeq colour="-1" start="1" end="749" id="sq1167"><ns3:features begin="163" end="184" type="CCAAAATTCGCGTTTTTTGGCC" description="Search Results" featureGroup="F1" score="0.0"/><ns3:features begin="188" end="207" type="CCGTGCACAATTAGGGGTTG" description="Search Results" featureGroup="B1C" score="0.0"/><ns3:features begin="254" end="271" type="GAAACTGGCCTCTAAGGC" description="Search Results" featureGroup="B3C" score="0.0"/><ns3:features begin="208" end="229" type="GTGTAATATAGTGGGCCGCGCA" description="Search Results" featureGroup="LB" score="0.0"/><ns3:features begin="133" end="152" type="TGGCATACAGAAACCCCGTT" description="Search Results" featureGroup="crRNA_kDNA" score="0.0"/></ns3:JSeq><ns3:JSeq colour="-1" start="1" end="740" id="sq1169"><ns3:features begin="188" end="207" type="CCGTGCACAATTAGGGGTTG" description="Search Results" featureGroup="B1C" score="0.0"/><ns3:features begin="208" end="229" type="GTGTAATATAGTGGGCCGCGCA" description="Search Results" featureGroup="LB" score="0.0"/><ns3:features begin="133" end="152" type="TGGCATACAGAAACCCCGTT" description="Search Results" featureGroup="crRNA_kDNA" score="0.0"/></ns3:JSeq><ns3:JSeq colour="-1" start="1" end="740" id="sq1171"><ns3:features begin="188" end="207" type="CCGTGCACAATTAGGGGTTG" description="Search Results" featureGroup="B1C" score="0.0"/><ns3:features begin="208" end="229" type="GTGTAATATAGTGGGCCGCGCA" description="Search Results" featureGroup="LB" score="0.0"/><ns3:features begin="133" end="152" type="TGGCATACAGAAACCCCGTT" description="Search Results" featureGroup="crRNA_kDNA" score="0.0"/></ns3:JSeq><ns3:JSeq colour="-1" start="1" end="750" id="sq1173"><ns3:features begin="141" end="162" type="AGAAACCCCGTTCAAAAATCCC" description="Search Results" featureGroup="RevCom_LF" score="0.0"/><ns3:features begin="188" end="207" type="CCGTGCACAATTAGGGGTTG" description="Search Results" featureGroup="B1C" score="0.0"/><ns3:features begin="208" end="229" type="GTGTAATATAGTGGGCCGCGCA" description="Search Results" featureGroup="LB" score="0.0"/><ns3:features begin="133" end="152" type="TGGCATACAGAAACCCCGTT" description="Search Results" featureGroup="crRNA_kDNA" score="0.0"/></ns3:JSeq><ns3:JSeq colour="-1" start="1" end="747" id="sq1175"><ns3:features begin="188" end="207" type="CCGTGCACAATTAGGGGTTG" description="Search Results" featureGroup="B1C" score="0.0"/><ns3:features begin="133" end="152" type="TGGCATACAGAAACCCCGTT" description="Search Results" featureGroup="crRNA_kDNA" score="0.0"/></ns3:JSeq><ns3:JSeq colour="-1" start="1" end="739" id="sq1177"><ns3:features begin="141" end="162" type="AGAAACCCCGTTCAAAAATCCC" description="Search Results" featureGroup="RevCom_LF" score="0.0"/><ns3:features begin="188" end="207" type="CCGTGCACAATTAGGGGTTG" description="Search Results" featureGroup="B1C" score="0.0"/><ns3:features begin="208" end="229" type="GTGTAATATAGTGGGCCGCGCA" description="Search Results" featureGroup="LB" score="0.0"/><ns3:features begin="133" end="152" type="TGGCATACAGAAACCCCGTT" description="Search Results" featureGroup="crRNA_kDNA" score="0.0"/></ns3:JSeq><ns3:JSeq colour="-1" start="1" end="749" id="sq1179"><ns3:features begin="141" end="162" type="AGAAACCCCGTTCAAAAATCCC" description="Search Results" featureGroup="RevCom_LF" score="0.0"/><ns3:features begin="163" end="184" type="CCAAAATTCGCGTTTTTTGGCC" description="Search Results" featureGroup="F1" score="0.0"/><ns3:features begin="188" end="207" type="CCGTGCACAATTAGGGGTTG" description="Search Results" featureGroup="B1C" score="0.0"/><ns3:features begin="133" end="152" type="TGGCATACAGAAACCCCGTT" description="Search Results" featureGroup="crRNA_kDNA" score="0.0"/></ns3:JSeq><ns3:JSeq colour="-1" start="1" end="739" id="sq1181"><ns3:features begin="188" end="207" type="CCGTGCACAATTAGGGGTTG" description="Search Results" featureGroup="B1C" score="0.0"/><ns3:features begin="133" end="152" type="TGGCATACAGAAACCCCGTT" description="Search Results" featureGroup="crRNA_kDNA" score="0.0"/></ns3:JSeq><ns3:JSeq colour="-1" start="1" end="749" id="sq1183"><ns3:features begin="188" end="207" type="CCGTGCACAATTAGGGGTTG" description="Search Results" featureGroup="B1C" score="0.0"/><ns3:features begin="208" end="229" type="GTGTAATATAGTGGGCCGCGCA" description="Search Results" featureGroup="LB" score="0.0"/><ns3:features begin="133" end="152" type="TGGCATACAGAAACCCCGTT" description="Search Results" featureGroup="crRNA_kDNA" score="0.0"/></ns3:JSeq><ns3:JSeq colour="-1" start="1" end="748" id="sq1185"><ns3:features begin="141" end="162" type="AGAAACCCCGTTCAAAAATCCC" description="Search Results" featureGroup="RevCom_LF" score="0.0"/><ns3:features begin="163" end="184" type="CCAAAATTCGCGTTTTTTGGCC" description="Search Results" featureGroup="F1" score="0.0"/><ns3:features begin="188" end="207" type="CCGTGCACAATTAGGGGTTG" description="Search Results" featureGroup="B1C" score="0.0"/><ns3:features begin="254" end="271" type="GAAACTGGCCTCTAAGGC" description="Search Results" featureGroup="B3C" score="0.0"/><ns3:features begin="236" end="253" type="GCTGGGTTAGGATGTCGT" description="Search Results" featureGroup="B2C" score="0.0"/><ns3:features begin="208" end="229" type="GTGTAATATAGTGGGCCGCGCA" description="Search Results" featureGroup="LB" score="0.0"/><ns3:features begin="133" end="152" type="TGGCATACAGAAACCCCGTT" description="Search Results" featureGroup="crRNA_kDNA" score="0.0"/></ns3:JSeq><ns3:JSeq colour="-1" start="1" end="749" id="sq1187"><ns3:features begin="141" end="162" type="AGAAACCCCGTTCAAAAATCCC" description="Search Results" featureGroup="RevCom_LF" score="0.0"/><ns3:features begin="188" end="207" type="CCGTGCACAATTAGGGGTTG" description="Search Results" featureGroup="B1C" score="0.0"/><ns3:features begin="208" end="229" type="GTGTAATATAGTGGGCCGCGCA" description="Search Results" featureGroup="LB" score="0.0"/><ns3:features begin="133" end="152" type="TGGCATACAGAAACCCCGTT" description="Search Results" featureGroup="crRNA_kDNA" score="0.0"/></ns3:JSeq><ns3:JSeq colour="-1" start="1" end="749" id="sq1189"><ns3:features begin="188" end="207" type="CCGTGCACAATTAGGGGTTG" description="Search Results" featureGroup="B1C" score="0.0"/><ns3:features begin="208" end="229" type="GTGTAATATAGTGGGCCGCGCA" description="Search Results" featureGroup="LB" score="0.0"/><ns3:features begin="133" end="152" type="TGGCATACAGAAACCCCGTT" description="Search Results" featureGroup="crRNA_kDNA" score="0.0"/></ns3:JSeq><ns3:JSeq colour="-1" start="1" end="739" id="sq1191"><ns3:features begin="188" end="207" type="CCGTGCACAATTAGGGGTTG" description="Search Results" featureGroup="B1C" score="0.0"/><ns3:features begin="208" end="229" type="GTGTAATATAGTGGGCCGCGCA" description="Search Results" featureGroup="LB" score="0.0"/><ns3:features begin="133" end="152" type="TGGCATACAGAAACCCCGTT" description="Search Results" featureGroup="crRNA_kDNA" score="0.0"/></ns3:JSeq><ns3:JSeq colour="-1" start="1" end="741" id="sq1193"><ns3:features begin="188" end="207" type="CCGTGCACAATTAGGGGTTG" description="Search Results" featureGroup="B1C" score="0.0"/><ns3:features begin="208" end="229" type="GTGTAATATAGTGGGCCGCGCA" description="Search Results" featureGroup="LB" score="0.0"/><ns3:features begin="133" end="152" type="TGGCATACAGAAACCCCGTT" description="Search Results" featureGroup="crRNA_kDNA" score="0.0"/></ns3:JSeq><ns3:JSeq colour="-1" start="1" end="739" id="sq1195"><ns3:features begin="188" end="207" type="CCGTGCACAATTAGGGGTTG" description="Search Results" featureGroup="B1C" score="0.0"/><ns3:features begin="208" end="229" type="GTGTAATATAGTGGGCCGCGCA" description="Search Results" featureGroup="LB" score="0.0"/><ns3:features begin="133" end="152" type="TGGCATACAGAAACCCCGTT" description="Search Results" featureGroup="crRNA_kDNA" score="0.0"/></ns3:JSeq><ns3:JSeq colour="-1" start="1" end="744" id="sq1197"><ns3:features begin="141" end="162" type="AGAAACCCCGTTCAAAAATCCC" description="Search Results" featureGroup="RevCom_LF" score="0.0"/><ns3:features begin="163" end="184" type="CCAAAATTCGCGTTTTTTGGCC" description="Search Results" featureGroup="F1" score="0.0"/><ns3:features begin="188" end="207" type="CCGTGCACAATTAGGGGTTG" description="Search Results" featureGroup="B1C" score="0.0"/><ns3:features begin="208" end="229" type="GTGTAATATAGTGGGCCGCGCA" description="Search Results" featureGroup="LB" score="0.0"/><ns3:features begin="133" end="152" type="TGGCATACAGAAACCCCGTT" description="Search Results" featureGroup="crRNA_kDNA" score="0.0"/></ns3:JSeq><ns3:JSeq colour="-1" start="1" end="752" id="sq1199"><ns3:features begin="141" end="162" type="AGAAACCCCGTTCAAAAATCCC" description="Search Results" featureGroup="RevCom_LF" score="0.0"/><ns3:features begin="188" end="207" type="CCGTGCACAATTAGGGGTTG" description="Search Results" featureGroup="B1C" score="0.0"/><ns3:features begin="208" end="229" type="GTGTAATATAGTGGGCCGCGCA" description="Search Results" featureGroup="LB" score="0.0"/><ns3:features begin="133" end="152" type="TGGCATACAGAAACCCCGTT" description="Search Results" featureGroup="crRNA_kDNA" score="0.0"/></ns3:JSeq><ns3:JSeq colour="-1" start="1" end="747" id="sq1201"><ns3:features begin="188" end="207" type="CCGTGCACAATTAGGGGTTG" description="Search Results" featureGroup="B1C" score="0.0"/><ns3:features begin="208" end="229" type="GTGTAATATAGTGGGCCGCGCA" description="Search Results" featureGroup="LB" score="0.0"/><ns3:features begin="133" end="152" type="TGGCATACAGAAACCCCGTT" description="Search Results" featureGroup="crRNA_kDNA" score="0.0"/></ns3:JSeq><ns3:JSeq colour="-1" start="1" end="738" id="sq1203"><ns3:features begin="141" end="162" type="AGAAACCCCGTTCAAAAATCCC" description="Search Results" featureGroup="RevCom_LF" score="0.0"/><ns3:features begin="188" end="207" type="CCGTGCACAATTAGGGGTTG" description="Search Results" featureGroup="B1C" score="0.0"/><ns3:features begin="208" end="229" type="GTGTAATATAGTGGGCCGCGCA" description="Search Results" featureGroup="LB" score="0.0"/><ns3:features begin="133" end="152" type="TGGCATACAGAAACCCCGTT" description="Search Results" featureGroup="crRNA_kDNA" score="0.0"/></ns3:JSeq><ns3:JSeq colour="-1" start="1" end="749" id="sq1205"><ns3:features begin="141" end="162" type="AGAAACCCCGTTCAAAAATCCC" description="Search Results" featureGroup="RevCom_LF" score="0.0"/><ns3:features begin="188" end="207" type="CCGTGCACAATTAGGGGTTG" description="Search Results" featureGroup="B1C" score="0.0"/><ns3:features begin="208" end="229" type="GTGTAATATAGTGGGCCGCGCA" description="Search Results" featureGroup="LB" score="0.0"/><ns3:features begin="133" end="152" type="TGGCATACAGAAACCCCGTT" description="Search Results" featureGroup="crRNA_kDNA" score="0.0"/></ns3:JSeq><ns3:JSeq colour="-1" start="1" end="746" id="sq1207"><ns3:features begin="188" end="207" type="CCGTGCACAATTAGGGGTTG" description="Search Results" featureGroup="B1C" score="0.0"/><ns3:features begin="208" end="229" type="GTGTAATATAGTGGGCCGCGCA" description="Search Results" featureGroup="LB" score="0.0"/><ns3:features begin="133" end="152" type="TGGCATACAGAAACCCCGTT" description="Search Results" featureGroup="crRNA_kDNA" score="0.0"/></ns3:JSeq><ns3:JSeq colour="-1" start="1" end="760" id="sq1209"><ns3:features begin="188" end="207" type="CCGTGCACAATTAGGGGTTG" description="Search Results" featureGroup="B1C" score="0.0"/><ns3:features begin="208" end="229" type="GTGTAATATAGTGGGCCGCGCA" description="Search Results" featureGroup="LB" score="0.0"/><ns3:features begin="133" end="152" type="TGGCATACAGAAACCCCGTT" description="Search Results" featureGroup="crRNA_kDNA" score="0.0"/></ns3:JSeq><ns3:JSeq colour="-1" start="1" end="749" id="sq1211"><ns3:features begin="188" end="207" type="CCGTGCACAATTAGGGGTTG" description="Search Results" featureGroup="B1C" score="0.0"/><ns3:features begin="208" end="229" type="GTGTAATATAGTGGGCCGCGCA" description="Search Results" featureGroup="LB" score="0.0"/><ns3:features begin="133" end="152" type="TGGCATACAGAAACCCCGTT" description="Search Results" featureGroup="crRNA_kDNA" score="0.0"/></ns3:JSeq><ns3:JSeq colour="-1" start="1" end="761" id="sq1213"><ns3:features begin="188" end="207" type="CCGTGCACAATTAGGGGTTG" description="Search Results" featureGroup="B1C" score="0.0"/><ns3:features begin="208" end="229" type="GTGTAATATAGTGGGCCGCGCA" description="Search Results" featureGroup="LB" score="0.0"/><ns3:features begin="133" end="152" type="TGGCATACAGAAACCCCGTT" description="Search Results" featureGroup="crRNA_kDNA" score="0.0"/></ns3:JSeq><ns3:JSeq colour="-1" start="1" end="741" id="sq1215"><ns3:features begin="141" end="162" type="AGAAACCCCGTTCAAAAATCCC" description="Search Results" featureGroup="RevCom_LF" score="0.0"/><ns3:features begin="188" end="207" type="CCGTGCACAATTAGGGGTTG" description="Search Results" featureGroup="B1C" score="0.0"/><ns3:features begin="133" end="152" type="TGGCATACAGAAACCCCGTT" description="Search Results" featureGroup="crRNA_kDNA" score="0.0"/></ns3:JSeq><ns3:JSeq colour="-1" start="1" end="751" id="sq1217"><ns3:features begin="141" end="162" type="AGAAACCCCGTTCAAAAATCCC" description="Search Results" featureGroup="RevCom_LF" score="0.0"/><ns3:features begin="188" end="207" type="CCGTGCACAATTAGGGGTTG" description="Search Results" featureGroup="B1C" score="0.0"/><ns3:features begin="208" end="229" type="GTGTAATATAGTGGGCCGCGCA" description="Search Results" featureGroup="LB" score="0.0"/><ns3:features begin="133" end="152" type="TGGCATACAGAAACCCCGTT" description="Search Results" featureGroup="crRNA_kDNA" score="0.0"/></ns3:JSeq><ns3:JSeq colour="-1" start="1" end="740" id="sq1219"><ns3:features begin="188" end="207" type="CCGTGCACAATTAGGGGTTG" description="Search Results" featureGroup="B1C" score="0.0"/><ns3:features begin="208" end="229" type="GTGTAATATAGTGGGCCGCGCA" description="Search Results" featureGroup="LB" score="0.0"/><ns3:features begin="133" end="152" type="TGGCATACAGAAACCCCGTT" description="Search Results" featureGroup="crRNA_kDNA" score="0.0"/></ns3:JSeq><ns3:JSeq colour="-1" start="1" end="750" id="sq1221"><ns3:features begin="141" end="162" type="AGAAACCCCGTTCAAAAATCCC" description="Search Results" featureGroup="RevCom_LF" score="0.0"/><ns3:features begin="188" end="207" type="CCGTGCACAATTAGGGGTTG" description="Search Results" featureGroup="B1C" score="0.0"/><ns3:features begin="208" end="229" type="GTGTAATATAGTGGGCCGCGCA" description="Search Results" featureGroup="LB" score="0.0"/><ns3:features begin="133" end="152" type="TGGCATACAGAAACCCCGTT" description="Search Results" featureGroup="crRNA_kDNA" score="0.0"/></ns3:JSeq><ns3:JSeq colour="-1" start="1" end="739" id="sq1223"><ns3:features begin="188" end="207" type="CCGTGCACAATTAGGGGTTG" description="Search Results" featureGroup="B1C" score="0.0"/><ns3:features begin="208" end="229" type="GTGTAATATAGTGGGCCGCGCA" description="Search Results" featureGroup="LB" score="0.0"/><ns3:features begin="133" end="152" type="TGGCATACAGAAACCCCGTT" description="Search Results" featureGroup="crRNA_kDNA" score="0.0"/></ns3:JSeq><ns3:JSeq colour="-1" start="1" end="737" id="sq1225"><ns3:features begin="188" end="207" type="CCGTGCACAATTAGGGGTTG" description="Search Results" featureGroup="B1C" score="0.0"/><ns3:features begin="208" end="229" type="GTGTAATATAGTGGGCCGCGCA" description="Search Results" featureGroup="LB" score="0.0"/><ns3:features begin="133" end="152" type="TGGCATACAGAAACCCCGTT" description="Search Results" featureGroup="crRNA_kDNA" score="0.0"/></ns3:JSeq><ns3:JSeq colour="-1" start="1" end="748" id="sq1227"><ns3:features begin="188" end="207" type="CCGTGCACAATTAGGGGTTG" description="Search Results" featureGroup="B1C" score="0.0"/><ns3:features begin="208" end="229" type="GTGTAATATAGTGGGCCGCGCA" description="Search Results" featureGroup="LB" score="0.0"/><ns3:features begin="133" end="152" type="TGGCATACAGAAACCCCGTT" description="Search Results" featureGroup="crRNA_kDNA" score="0.0"/></ns3:JSeq><ns3:JSeq colour="-1" start="1" end="741" id="sq1229"><ns3:features begin="188" end="207" type="CCGTGCACAATTAGGGGTTG" description="Search Results" featureGroup="B1C" score="0.0"/><ns3:features begin="254" end="271" type="GAAACTGGCCTCTAAGGC" description="Search Results" featureGroup="B3C" score="0.0"/><ns3:features begin="208" end="229" type="GTGTAATATAGTGGGCCGCGCA" description="Search Results" featureGroup="LB" score="0.0"/><ns3:features begin="133" end="152" type="TGGCATACAGAAACCCCGTT" description="Search Results" featureGroup="crRNA_kDNA" score="0.0"/></ns3:JSeq><ns3:JSeq colour="-1" start="1" end="752" id="sq1231"><ns3:features begin="141" end="162" type="AGAAACCCCGTTCAAAAATCCC" description="Search Results" featureGroup="RevCom_LF" score="0.0"/><ns3:features begin="188" end="207" type="CCGTGCACAATTAGGGGTTG" description="Search Results" featureGroup="B1C" score="0.0"/><ns3:features begin="208" end="229" type="GTGTAATATAGTGGGCCGCGCA" description="Search Results" featureGroup="LB" score="0.0"/><ns3:features begin="133" end="152" type="TGGCATACAGAAACCCCGTT" description="Search Results" featureGroup="crRNA_kDNA" score="0.0"/></ns3:JSeq><ns3:JSeq colour="-1" start="1" end="742" id="sq1233"><ns3:features begin="188" end="207" type="CCGTGCACAATTAGGGGTTG" description="Search Results" featureGroup="B1C" score="0.0"/><ns3:features begin="208" end="229" type="GTGTAATATAGTGGGCCGCGCA" description="Search Results" featureGroup="LB" score="0.0"/><ns3:features begin="133" end="152" type="TGGCATACAGAAACCCCGTT" description="Search Results" featureGroup="crRNA_kDNA" score="0.0"/></ns3:JSeq><ns3:JSeq colour="-1" start="1" end="750" id="sq1235"><ns3:features begin="188" end="207" type="CCGTGCACAATTAGGGGTTG" description="Search Results" featureGroup="B1C" score="0.0"/><ns3:features begin="208" end="229" type="GTGTAATATAGTGGGCCGCGCA" description="Search Results" featureGroup="LB" score="0.0"/><ns3:features begin="133" end="152" type="TGGCATACAGAAACCCCGTT" description="Search Results" featureGroup="crRNA_kDNA" score="0.0"/></ns3:JSeq><ns3:JSeq colour="-1" start="1" end="740" id="sq1237"><ns3:features begin="141" end="162" type="AGAAACCCCGTTCAAAAATCCC" description="Search Results" featureGroup="RevCom_LF" score="0.0"/><ns3:features begin="188" end="207" type="CCGTGCACAATTAGGGGTTG" description="Search Results" featureGroup="B1C" score="0.0"/><ns3:features begin="208" end="229" type="GTGTAATATAGTGGGCCGCGCA" description="Search Results" featureGroup="LB" score="0.0"/><ns3:features begin="133" end="152" type="TGGCATACAGAAACCCCGTT" description="Search Results" featureGroup="crRNA_kDNA" score="0.0"/></ns3:JSeq><ns3:JSeq colour="-1" start="1" end="751" id="sq1239"><ns3:features begin="141" end="162" type="AGAAACCCCGTTCAAAAATCCC" description="Search Results" featureGroup="RevCom_LF" score="0.0"/><ns3:features begin="188" end="207" type="CCGTGCACAATTAGGGGTTG" description="Search Results" featureGroup="B1C" score="0.0"/><ns3:features begin="208" end="229" type="GTGTAATATAGTGGGCCGCGCA" description="Search Results" featureGroup="LB" score="0.0"/><ns3:features begin="133" end="152" type="TGGCATACAGAAACCCCGTT" description="Search Results" featureGroup="crRNA_kDNA" score="0.0"/></ns3:JSeq><ns3:JSeq colour="-1" start="1" end="740" id="sq1241"><ns3:features begin="188" end="207" type="CCGTGCACAATTAGGGGTTG" description="Search Results" featureGroup="B1C" score="0.0"/><ns3:features begin="133" end="152" type="TGGCATACAGAAACCCCGTT" description="Search Results" featureGroup="crRNA_kDNA" score="0.0"/></ns3:JSeq><ns3:JSeq colour="-1" start="1" end="739" id="sq1243"><ns3:features begin="188" end="207" type="CCGTGCACAATTAGGGGTTG" description="Search Results" featureGroup="B1C" score="0.0"/><ns3:features begin="208" end="229" type="GTGTAATATAGTGGGCCGCGCA" description="Search Results" featureGroup="LB" score="0.0"/><ns3:features begin="133" end="152" type="TGGCATACAGAAACCCCGTT" description="Search Results" featureGroup="crRNA_kDNA" score="0.0"/></ns3:JSeq><ns3:JSeq colour="-1" start="1" end="749" id="sq1245"><ns3:features begin="188" end="207" type="CCGTGCACAATTAGGGGTTG" description="Search Results" featureGroup="B1C" score="0.0"/><ns3:features begin="208" end="229" type="GTGTAATATAGTGGGCCGCGCA" description="Search Results" featureGroup="LB" score="0.0"/></ns3:JSeq><ns3:JSeq colour="-1" start="1" end="750" id="sq1247"><ns3:features begin="188" end="207" type="CCGTGCACAATTAGGGGTTG" description="Search Results" featureGroup="B1C" score="0.0"/><ns3:features begin="208" end="229" type="GTGTAATATAGTGGGCCGCGCA" description="Search Results" featureGroup="LB" score="0.0"/><ns3:features begin="133" end="152" type="TGGCATACAGAAACCCCGTT" description="Search Results" featureGroup="crRNA_kDNA" score="0.0"/></ns3:JSeq><ns3:JSeq colour="-1" start="1" end="747" id="sq1249"><ns3:features begin="141" end="162" type="AGAAACCCCGTTCAAAAATCCC" description="Search Results" featureGroup="RevCom_LF" score="0.0"/><ns3:features begin="188" end="207" type="CCGTGCACAATTAGGGGTTG" description="Search Results" featureGroup="B1C" score="0.0"/><ns3:features begin="208" end="229" type="GTGTAATATAGTGGGCCGCGCA" description="Search Results" featureGroup="LB" score="0.0"/><ns3:features begin="133" end="152" type="TGGCATACAGAAACCCCGTT" description="Search Results" featureGroup="crRNA_kDNA" score="0.0"/></ns3:JSeq><ns3:JSeq colour="-1" start="1" end="750" id="sq1251"><ns3:features begin="141" end="162" type="AGAAACCCCGTTCAAAAATCCC" description="Search Results" featureGroup="RevCom_LF" score="0.0"/><ns3:features begin="188" end="207" type="CCGTGCACAATTAGGGGTTG" description="Search Results" featureGroup="B1C" score="0.0"/><ns3:features begin="208" end="229" type="GTGTAATATAGTGGGCCGCGCA" description="Search Results" featureGroup="LB" score="0.0"/><ns3:features begin="133" end="152" type="TGGCATACAGAAACCCCGTT" description="Search Results" featureGroup="crRNA_kDNA" score="0.0"/></ns3:JSeq><ns3:JSeq colour="-1" start="1" end="738" id="sq1253"><ns3:features begin="188" end="207" type="CCGTGCACAATTAGGGGTTG" description="Search Results" featureGroup="B1C" score="0.0"/><ns3:features begin="208" end="229" type="GTGTAATATAGTGGGCCGCGCA" description="Search Results" featureGroup="LB" score="0.0"/><ns3:features begin="133" end="152" type="TGGCATACAGAAACCCCGTT" description="Search Results" featureGroup="crRNA_kDNA" score="0.0"/></ns3:JSeq><ns3:JSeq colour="-1" start="1" end="761" id="sq1255"><ns3:features begin="188" end="207" type="CCGTGCACAATTAGGGGTTG" description="Search Results" featureGroup="B1C" score="0.0"/><ns3:features begin="208" end="229" type="GTGTAATATAGTGGGCCGCGCA" description="Search Results" featureGroup="LB" score="0.0"/><ns3:features begin="133" end="152" type="TGGCATACAGAAACCCCGTT" description="Search Results" featureGroup="crRNA_kDNA" score="0.0"/></ns3:JSeq><ns3:JSeq colour="-1" start="1" end="740" id="sq1257"><ns3:features begin="141" end="162" type="AGAAACCCCGTTCAAAAATCCC" description="Search Results" featureGroup="RevCom_LF" score="0.0"/><ns3:features begin="188" end="207" type="CCGTGCACAATTAGGGGTTG" description="Search Results" featureGroup="B1C" score="0.0"/><ns3:features begin="254" end="271" type="GAAACTGGCCTCTAAGGC" description="Search Results" featureGroup="B3C" score="0.0"/><ns3:features begin="208" end="229" type="GTGTAATATAGTGGGCCGCGCA" description="Search Results" featureGroup="LB" score="0.0"/><ns3:features begin="133" end="152" type="TGGCATACAGAAACCCCGTT" description="Search Results" featureGroup="crRNA_kDNA" score="0.0"/></ns3:JSeq><ns3:JSeq colour="-1" start="1" end="757" id="sq1259"><ns3:features begin="188" end="207" type="CCGTGCACAATTAGGGGTTG" description="Search Results" featureGroup="B1C" score="0.0"/><ns3:features begin="208" end="229" type="GTGTAATATAGTGGGCCGCGCA" description="Search Results" featureGroup="LB" score="0.0"/><ns3:features begin="133" end="152" type="TGGCATACAGAAACCCCGTT" description="Search Results" featureGroup="crRNA_kDNA" score="0.0"/></ns3:JSeq><ns3:JSeq colour="-1" start="1" end="739" id="sq1261"><ns3:features begin="188" end="207" type="CCGTGCACAATTAGGGGTTG" description="Search Results" featureGroup="B1C" score="0.0"/><ns3:features begin="133" end="152" type="TGGCATACAGAAACCCCGTT" description="Search Results" featureGroup="crRNA_kDNA" score="0.0"/></ns3:JSeq><ns3:JSeq colour="-1" start="1" end="748" id="sq1263"><ns3:features begin="141" end="162" type="AGAAACCCCGTTCAAAAATCCC" description="Search Results" featureGroup="RevCom_LF" score="0.0"/><ns3:features begin="188" end="207" type="CCGTGCACAATTAGGGGTTG" description="Search Results" featureGroup="B1C" score="0.0"/><ns3:features begin="208" end="229" type="GTGTAATATAGTGGGCCGCGCA" description="Search Results" featureGroup="LB" score="0.0"/><ns3:features begin="133" end="152" type="TGGCATACAGAAACCCCGTT" description="Search Results" featureGroup="crRNA_kDNA" score="0.0"/></ns3:JSeq><ns3:JSeq colour="-1" start="1" end="739" id="sq1265"><ns3:features begin="188" end="207" type="CCGTGCACAATTAGGGGTTG" description="Search Results" featureGroup="B1C" score="0.0"/><ns3:features begin="208" end="229" type="GTGTAATATAGTGGGCCGCGCA" description="Search Results" featureGroup="LB" score="0.0"/><ns3:features begin="133" end="152" type="TGGCATACAGAAACCCCGTT" description="Search Results" featureGroup="crRNA_kDNA" score="0.0"/></ns3:JSeq><ns3:JSeq colour="-1" start="1" end="752" id="sq1267"><ns3:features begin="163" end="184" type="CCAAAATTCGCGTTTTTTGGCC" description="Search Results" featureGroup="F1" score="0.0"/><ns3:features begin="188" end="207" type="CCGTGCACAATTAGGGGTTG" description="Search Results" featureGroup="B1C" score="0.0"/><ns3:features begin="133" end="152" type="TGGCATACAGAAACCCCGTT" description="Search Results" featureGroup="crRNA_kDNA" score="0.0"/></ns3:JSeq><ns3:JSeq colour="-1" start="1" end="750" id="sq1269"><ns3:features begin="188" end="207" type="CCGTGCACAATTAGGGGTTG" description="Search Results" featureGroup="B1C" score="0.0"/><ns3:features begin="208" end="229" type="GTGTAATATAGTGGGCCGCGCA" description="Search Results" featureGroup="LB" score="0.0"/><ns3:features begin="133" end="152" type="TGGCATACAGAAACCCCGTT" description="Search Results" featureGroup="crRNA_kDNA" score="0.0"/></ns3:JSeq><ns3:JSeq colour="-1" start="1" end="739" id="sq1271"><ns3:features begin="188" end="207" type="CCGTGCACAATTAGGGGTTG" description="Search Results" featureGroup="B1C" score="0.0"/><ns3:features begin="208" end="229" type="GTGTAATATAGTGGGCCGCGCA" description="Search Results" featureGroup="LB" score="0.0"/><ns3:features begin="133" end="152" type="TGGCATACAGAAACCCCGTT" description="Search Results" featureGroup="crRNA_kDNA" score="0.0"/></ns3:JSeq><ns3:JSeq colour="-1" start="1" end="742" id="sq1273"><ns3:features begin="141" end="162" type="AGAAACCCCGTTCAAAAATCCC" description="Search Results" featureGroup="RevCom_LF" score="0.0"/><ns3:features begin="188" end="207" type="CCGTGCACAATTAGGGGTTG" description="Search Results" featureGroup="B1C" score="0.0"/><ns3:features begin="208" end="229" type="GTGTAATATAGTGGGCCGCGCA" description="Search Results" featureGroup="LB" score="0.0"/><ns3:features begin="133" end="152" type="TGGCATACAGAAACCCCGTT" description="Search Results" featureGroup="crRNA_kDNA" score="0.0"/></ns3:JSeq><ns3:JSeq colour="-1" start="1" end="740" id="sq1275"><ns3:features begin="188" end="207" type="CCGTGCACAATTAGGGGTTG" description="Search Results" featureGroup="B1C" score="0.0"/><ns3:features begin="133" end="152" type="TGGCATACAGAAACCCCGTT" description="Search Results" featureGroup="crRNA_kDNA" score="0.0"/></ns3:JSeq><ns3:JSeq colour="-1" start="1" end="757" id="sq1277"><ns3:features begin="188" end="207" type="CCGTGCACAATTAGGGGTTG" description="Search Results" featureGroup="B1C" score="0.0"/><ns3:features begin="208" end="229" type="GTGTAATATAGTGGGCCGCGCA" description="Search Results" featureGroup="LB" score="0.0"/><ns3:features begin="133" end="152" type="TGGCATACAGAAACCCCGTT" description="Search Results" featureGroup="crRNA_kDNA" score="0.0"/></ns3:JSeq><ns3:JSeq colour="-1" start="1" end="739" id="sq1279"><ns3:features begin="188" end="207" type="CCGTGCACAATTAGGGGTTG" description="Search Results" featureGroup="B1C" score="0.0"/><ns3:features begin="208" end="229" type="GTGTAATATAGTGGGCCGCGCA" description="Search Results" featureGroup="LB" score="0.0"/><ns3:features begin="132" end="151" type="TGGCATACAGAAACCCCGTT" description="Search Results" featureGroup="crRNA_kDNA" score="0.0"/></ns3:JSeq><ns3:JSeq colour="-1" start="1" end="749" id="sq1281"><ns3:features begin="188" end="207" type="CCGTGCACAATTAGGGGTTG" description="Search Results" featureGroup="B1C" score="0.0"/><ns3:features begin="208" end="229" type="GTGTAATATAGTGGGCCGCGCA" description="Search Results" featureGroup="LB" score="0.0"/><ns3:features begin="133" end="152" type="TGGCATACAGAAACCCCGTT" description="Search Results" featureGroup="crRNA_kDNA" score="0.0"/></ns3:JSeq><ns3:JSeq colour="-1" start="1" end="740" id="sq1283"><ns3:features begin="141" end="162" type="AGAAACCCCGTTCAAAAATCCC" description="Search Results" featureGroup="RevCom_LF" score="0.0"/><ns3:features begin="188" end="207" type="CCGTGCACAATTAGGGGTTG" description="Search Results" featureGroup="B1C" score="0.0"/><ns3:features begin="133" end="152" type="TGGCATACAGAAACCCCGTT" description="Search Results" featureGroup="crRNA_kDNA" score="0.0"/></ns3:JSeq><ns3:JSeq colour="-1" start="1" end="740" id="sq1285"><ns3:features begin="188" end="207" type="CCGTGCACAATTAGGGGTTG" description="Search Results" featureGroup="B1C" score="0.0"/><ns3:features begin="208" end="229" type="GTGTAATATAGTGGGCCGCGCA" description="Search Results" featureGroup="LB" score="0.0"/><ns3:features begin="133" end="152" type="TGGCATACAGAAACCCCGTT" description="Search Results" featureGroup="crRNA_kDNA" score="0.0"/></ns3:JSeq><ns3:JSeq colour="-1" start="1" end="750" id="sq1287"><ns3:features begin="141" end="162" type="AGAAACCCCGTTCAAAAATCCC" description="Search Results" featureGroup="RevCom_LF" score="0.0"/><ns3:features begin="163" end="184" type="CCAAAATTCGCGTTTTTTGGCC" description="Search Results" featureGroup="F1" score="0.0"/><ns3:features begin="188" end="207" type="CCGTGCACAATTAGGGGTTG" description="Search Results" featureGroup="B1C" score="0.0"/><ns3:features begin="254" end="271" type="GAAACTGGCCTCTAAGGC" description="Search Results" featureGroup="B3C" score="0.0"/><ns3:features begin="133" end="152" type="TGGCATACAGAAACCCCGTT" description="Search Results" featureGroup="crRNA_kDNA" score="0.0"/></ns3:JSeq><ns3:JSeq colour="-1" start="1" end="747" id="sq1289"><ns3:features begin="188" end="207" type="CCGTGCACAATTAGGGGTTG" description="Search Results" featureGroup="B1C" score="0.0"/><ns3:features begin="208" end="229" type="GTGTAATATAGTGGGCCGCGCA" description="Search Results" featureGroup="LB" score="0.0"/><ns3:features begin="133" end="152" type="TGGCATACAGAAACCCCGTT" description="Search Results" featureGroup="crRNA_kDNA" score="0.0"/></ns3:JSeq><ns3:JSeq colour="-1" start="1" end="750" id="sq1291"><ns3:features begin="188" end="207" type="CCGTGCACAATTAGGGGTTG" description="Search Results" featureGroup="B1C" score="0.0"/><ns3:features begin="208" end="229" type="GTGTAATATAGTGGGCCGCGCA" description="Search Results" featureGroup="LB" score="0.0"/><ns3:features begin="133" end="152" type="TGGCATACAGAAACCCCGTT" description="Search Results" featureGroup="crRNA_kDNA" score="0.0"/></ns3:JSeq><ns3:JSeq colour="-1" start="1" end="738" id="sq1293"><ns3:features begin="188" end="207" type="CCGTGCACAATTAGGGGTTG" description="Search Results" featureGroup="B1C" score="0.0"/><ns3:features begin="133" end="152" type="TGGCATACAGAAACCCCGTT" description="Search Results" featureGroup="crRNA_kDNA" score="0.0"/></ns3:JSeq><ns3:JSeq colour="-1" start="1" end="742" id="sq1295"><ns3:features begin="141" end="162" type="AGAAACCCCGTTCAAAAATCCC" description="Search Results" featureGroup="RevCom_LF" score="0.0"/><ns3:features begin="188" end="207" type="CCGTGCACAATTAGGGGTTG" description="Search Results" featureGroup="B1C" score="0.0"/><ns3:features begin="133" end="152" type="TGGCATACAGAAACCCCGTT" description="Search Results" featureGroup="crRNA_kDNA" score="0.0"/></ns3:JSeq><ns3:JSeq colour="-1" start="1" end="749" id="sq1297"><ns3:features begin="188" end="207" type="CCGTGCACAATTAGGGGTTG" description="Search Results" featureGroup="B1C" score="0.0"/><ns3:features begin="208" end="229" type="GTGTAATATAGTGGGCCGCGCA" description="Search Results" featureGroup="LB" score="0.0"/><ns3:features begin="133" end="152" type="TGGCATACAGAAACCCCGTT" description="Search Results" featureGroup="crRNA_kDNA" score="0.0"/></ns3:JSeq><ns3:JSeq colour="-1" start="1" end="761" id="sq1299"><ns3:features begin="141" end="162" type="AGAAACCCCGTTCAAAAATCCC" description="Search Results" featureGroup="RevCom_LF" score="0.0"/><ns3:features begin="188" end="207" type="CCGTGCACAATTAGGGGTTG" description="Search Results" featureGroup="B1C" score="0.0"/><ns3:features begin="208" end="229" type="GTGTAATATAGTGGGCCGCGCA" description="Search Results" featureGroup="LB" score="0.0"/><ns3:features begin="133" end="152" type="TGGCATACAGAAACCCCGTT" description="Search Results" featureGroup="crRNA_kDNA" score="0.0"/></ns3:JSeq><ns3:JSeq colour="-1" start="1" end="747" id="sq1301"><ns3:features begin="188" end="207" type="CCGTGCACAATTAGGGGTTG" description="Search Results" featureGroup="B1C" score="0.0"/><ns3:features begin="208" end="229" type="GTGTAATATAGTGGGCCGCGCA" description="Search Results" featureGroup="LB" score="0.0"/><ns3:features begin="134" end="153" type="TGGCATACAGAAACCCCGTT" description="Search Results" featureGroup="crRNA_kDNA" score="0.0"/></ns3:JSeq><ns3:JSeq colour="-1" start="1" end="740" id="sq1303"><ns3:features begin="188" end="207" type="CCGTGCACAATTAGGGGTTG" description="Search Results" featureGroup="B1C" score="0.0"/><ns3:features begin="208" end="229" type="GTGTAATATAGTGGGCCGCGCA" description="Search Results" featureGroup="LB" score="0.0"/></ns3:JSeq><ns3:JSeq colour="-1" start="1" end="741" id="sq1305"><ns3:features begin="188" end="207" type="CCGTGCACAATTAGGGGTTG" description="Search Results" featureGroup="B1C" score="0.0"/><ns3:features begin="208" end="229" type="GTGTAATATAGTGGGCCGCGCA" description="Search Results" featureGroup="LB" score="0.0"/><ns3:features begin="133" end="152" type="TGGCATACAGAAACCCCGTT" description="Search Results" featureGroup="crRNA_kDNA" score="0.0"/></ns3:JSeq><ns3:JSeq colour="-1" start="1" end="750" id="sq1307"><ns3:features begin="188" end="207" type="CCGTGCACAATTAGGGGTTG" description="Search Results" featureGroup="B1C" score="0.0"/><ns3:features begin="208" end="229" type="GTGTAATATAGTGGGCCGCGCA" description="Search Results" featureGroup="LB" score="0.0"/><ns3:features begin="133" end="152" type="TGGCATACAGAAACCCCGTT" description="Search Results" featureGroup="crRNA_kDNA" score="0.0"/></ns3:JSeq><ns3:JSeq colour="-1" start="1" end="740" id="sq1309"><ns3:features begin="188" end="207" type="CCGTGCACAATTAGGGGTTG" description="Search Results" featureGroup="B1C" score="0.0"/><ns3:features begin="208" end="229" type="GTGTAATATAGTGGGCCGCGCA" description="Search Results" featureGroup="LB" score="0.0"/><ns3:features begin="133" end="152" type="TGGCATACAGAAACCCCGTT" description="Search Results" featureGroup="crRNA_kDNA" score="0.0"/></ns3:JSeq><ns3:JSeq colour="-1" start="1" end="749" id="sq1311"><ns3:features begin="188" end="207" type="CCGTGCACAATTAGGGGTTG" description="Search Results" featureGroup="B1C" score="0.0"/><ns3:features begin="208" end="229" type="GTGTAATATAGTGGGCCGCGCA" description="Search Results" featureGroup="LB" score="0.0"/><ns3:features begin="133" end="152" type="TGGCATACAGAAACCCCGTT" description="Search Results" featureGroup="crRNA_kDNA" score="0.0"/></ns3:JSeq><ns3:JSeq colour="-1" start="1" end="742" id="sq1313"><ns3:features begin="188" end="207" type="CCGTGCACAATTAGGGGTTG" description="Search Results" featureGroup="B1C" score="0.0"/><ns3:features begin="208" end="229" type="GTGTAATATAGTGGGCCGCGCA" description="Search Results" featureGroup="LB" score="0.0"/><ns3:features begin="133" end="152" type="TGGCATACAGAAACCCCGTT" description="Search Results" featureGroup="crRNA_kDNA" score="0.0"/></ns3:JSeq><ns3:JSeq colour="-1" start="1" end="748" id="sq1315"><ns3:features begin="141" end="162" type="AGAAACCCCGTTCAAAAATCCC" description="Search Results" featureGroup="RevCom_LF" score="0.0"/><ns3:features begin="188" end="207" type="CCGTGCACAATTAGGGGTTG" description="Search Results" featureGroup="B1C" score="0.0"/><ns3:features begin="208" end="229" type="GTGTAATATAGTGGGCCGCGCA" description="Search Results" featureGroup="LB" score="0.0"/><ns3:features begin="133" end="152" type="TGGCATACAGAAACCCCGTT" description="Search Results" featureGroup="crRNA_kDNA" score="0.0"/></ns3:JSeq><ns3:JSeq colour="-1" start="1" end="739" id="sq1317"><ns3:features begin="141" end="162" type="AGAAACCCCGTTCAAAAATCCC" description="Search Results" featureGroup="RevCom_LF" score="0.0"/><ns3:features begin="188" end="207" type="CCGTGCACAATTAGGGGTTG" description="Search Results" featureGroup="B1C" score="0.0"/><ns3:features begin="133" end="152" type="TGGCATACAGAAACCCCGTT" description="Search Results" featureGroup="crRNA_kDNA" score="0.0"/></ns3:JSeq><ns3:JSeq colour="-1" start="1" end="748" id="sq1319"><ns3:features begin="188" end="207" type="CCGTGCACAATTAGGGGTTG" description="Search Results" featureGroup="B1C" score="0.0"/><ns3:features begin="208" end="229" type="GTGTAATATAGTGGGCCGCGCA" description="Search Results" featureGroup="LB" score="0.0"/><ns3:features begin="133" end="152" type="TGGCATACAGAAACCCCGTT" description="Search Results" featureGroup="crRNA_kDNA" score="0.0"/></ns3:JSeq><ns3:JSeq colour="-1" start="1" end="760" id="sq1321"><ns3:features begin="141" end="162" type="AGAAACCCCGTTCAAAAATCCC" description="Search Results" featureGroup="RevCom_LF" score="0.0"/><ns3:features begin="163" end="184" type="CCAAAATTCGCGTTTTTTGGCC" description="Search Results" featureGroup="F1" score="0.0"/><ns3:features begin="188" end="207" type="CCGTGCACAATTAGGGGTTG" description="Search Results" featureGroup="B1C" score="0.0"/><ns3:features begin="208" end="229" type="GTGTAATATAGTGGGCCGCGCA" description="Search Results" featureGroup="LB" score="0.0"/><ns3:features begin="133" end="152" type="TGGCATACAGAAACCCCGTT" description="Search Results" featureGroup="crRNA_kDNA" score="0.0"/></ns3:JSeq><ns3:JSeq colour="-1" start="1" end="740" id="sq1323"><ns3:features begin="141" end="162" type="AGAAACCCCGTTCAAAAATCCC" description="Search Results" featureGroup="RevCom_LF" score="0.0"/><ns3:features begin="188" end="207" type="CCGTGCACAATTAGGGGTTG" description="Search Results" featureGroup="B1C" score="0.0"/><ns3:features begin="208" end="229" type="GTGTAATATAGTGGGCCGCGCA" description="Search Results" featureGroup="LB" score="0.0"/><ns3:features begin="133" end="152" type="TGGCATACAGAAACCCCGTT" description="Search Results" featureGroup="crRNA_kDNA" score="0.0"/></ns3:JSeq><ns3:JSeq colour="-1" start="1" end="748" id="sq1325"><ns3:features begin="188" end="207" type="CCGTGCACAATTAGGGGTTG" description="Search Results" featureGroup="B1C" score="0.0"/><ns3:features begin="133" end="152" type="TGGCATACAGAAACCCCGTT" description="Search Results" featureGroup="crRNA_kDNA" score="0.0"/></ns3:JSeq><ns3:JSeq colour="-1" start="1" end="749" id="sq1327"><ns3:features begin="188" end="207" type="CCGTGCACAATTAGGGGTTG" description="Search Results" featureGroup="B1C" score="0.0"/><ns3:features begin="133" end="152" type="TGGCATACAGAAACCCCGTT" description="Search Results" featureGroup="crRNA_kDNA" score="0.0"/></ns3:JSeq><ns3:JSeq colour="-1" start="1" end="741" id="sq1329"><ns3:features begin="141" end="162" type="AGAAACCCCGTTCAAAAATCCC" description="Search Results" featureGroup="RevCom_LF" score="0.0"/><ns3:features begin="163" end="184" type="CCAAAATTCGCGTTTTTTGGCC" description="Search Results" featureGroup="F1" score="0.0"/><ns3:features begin="188" end="207" type="CCGTGCACAATTAGGGGTTG" description="Search Results" featureGroup="B1C" score="0.0"/><ns3:features begin="208" end="229" type="GTGTAATATAGTGGGCCGCGCA" description="Search Results" featureGroup="LB" score="0.0"/><ns3:features begin="117" end="135" type="TGCGAAAACCGAAAAATGG" description="Search Results" featureGroup="F2" score="0.0"/><ns3:features begin="133" end="152" type="TGGCATACAGAAACCCCGTT" description="Search Results" featureGroup="crRNA_kDNA" score="0.0"/></ns3:JSeq><ns3:JSeq colour="-1" start="1" end="749" id="sq1331"><ns3:features begin="188" end="207" type="CCGTGCACAATTAGGGGTTG" description="Search Results" featureGroup="B1C" score="0.0"/><ns3:features begin="208" end="229" type="GTGTAATATAGTGGGCCGCGCA" description="Search Results" featureGroup="LB" score="0.0"/><ns3:features begin="133" end="152" type="TGGCATACAGAAACCCCGTT" description="Search Results" featureGroup="crRNA_kDNA" score="0.0"/></ns3:JSeq><ns3:JSeq colour="-1" start="1" end="741" id="sq1333"><ns3:features begin="188" end="207" type="CCGTGCACAATTAGGGGTTG" description="Search Results" featureGroup="B1C" score="0.0"/><ns3:features begin="208" end="229" type="GTGTAATATAGTGGGCCGCGCA" description="Search Results" featureGroup="LB" score="0.0"/><ns3:features begin="133" end="152" type="TGGCATACAGAAACCCCGTT" description="Search Results" featureGroup="crRNA_kDNA" score="0.0"/></ns3:JSeq><ns3:JSeq colour="-1" start="1" end="739" id="sq1335"><ns3:features begin="188" end="207" type="CCGTGCACAATTAGGGGTTG" description="Search Results" featureGroup="B1C" score="0.0"/><ns3:features begin="208" end="229" type="GTGTAATATAGTGGGCCGCGCA" description="Search Results" featureGroup="LB" score="0.0"/><ns3:features begin="133" end="152" type="TGGCATACAGAAACCCCGTT" description="Search Results" featureGroup="crRNA_kDNA" score="0.0"/></ns3:JSeq><ns3:JSeq colour="-1" start="1" end="739" id="sq1337"><ns3:features begin="188" end="207" type="CCGTGCACAATTAGGGGTTG" description="Search Results" featureGroup="B1C" score="0.0"/><ns3:features begin="208" end="229" type="GTGTAATATAGTGGGCCGCGCA" description="Search Results" featureGroup="LB" score="0.0"/><ns3:features begin="133" end="152" type="TGGCATACAGAAACCCCGTT" description="Search Results" featureGroup="crRNA_kDNA" score="0.0"/></ns3:JSeq><ns3:JSeq colour="-1" start="1" end="738" id="sq1339"><ns3:features begin="141" end="162" type="AGAAACCCCGTTCAAAAATCCC" description="Search Results" featureGroup="RevCom_LF" score="0.0"/><ns3:features begin="163" end="184" type="CCAAAATTCGCGTTTTTTGGCC" description="Search Results" featureGroup="F1" score="0.0"/><ns3:features begin="188" end="207" type="CCGTGCACAATTAGGGGTTG" description="Search Results" featureGroup="B1C" score="0.0"/><ns3:features begin="208" end="229" type="GTGTAATATAGTGGGCCGCGCA" description="Search Results" featureGroup="LB" score="0.0"/><ns3:features begin="133" end="152" type="TGGCATACAGAAACCCCGTT" description="Search Results" featureGroup="crRNA_kDNA" score="0.0"/></ns3:JSeq><ns3:JSeq colour="-1" start="1" end="753" id="sq1341"><ns3:features begin="141" end="162" type="AGAAACCCCGTTCAAAAATCCC" description="Search Results" featureGroup="RevCom_LF" score="0.0"/><ns3:features begin="163" end="184" type="CCAAAATTCGCGTTTTTTGGCC" description="Search Results" featureGroup="F1" score="0.0"/><ns3:features begin="188" end="207" type="CCGTGCACAATTAGGGGTTG" description="Search Results" featureGroup="B1C" score="0.0"/><ns3:features begin="254" end="271" type="GAAACTGGCCTCTAAGGC" description="Search Results" featureGroup="B3C" score="0.0"/><ns3:features begin="208" end="229" type="GTGTAATATAGTGGGCCGCGCA" description="Search Results" featureGroup="LB" score="0.0"/><ns3:features begin="133" end="152" type="TGGCATACAGAAACCCCGTT" description="Search Results" featureGroup="crRNA_kDNA" score="0.0"/></ns3:JSeq><ns3:JSeq colour="-1" start="1" end="739" id="sq1343"><ns3:features begin="188" end="207" type="CCGTGCACAATTAGGGGTTG" description="Search Results" featureGroup="B1C" score="0.0"/><ns3:features begin="208" end="229" type="GTGTAATATAGTGGGCCGCGCA" description="Search Results" featureGroup="LB" score="0.0"/><ns3:features begin="133" end="152" type="TGGCATACAGAAACCCCGTT" description="Search Results" featureGroup="crRNA_kDNA" score="0.0"/></ns3:JSeq><ns3:JSeq colour="-1" start="1" end="742" id="sq1345"><ns3:features begin="188" end="207" type="CCGTGCACAATTAGGGGTTG" description="Search Results" featureGroup="B1C" score="0.0"/><ns3:features begin="208" end="229" type="GTGTAATATAGTGGGCCGCGCA" description="Search Results" featureGroup="LB" score="0.0"/><ns3:features begin="133" end="152" type="TGGCATACAGAAACCCCGTT" description="Search Results" featureGroup="crRNA_kDNA" score="0.0"/></ns3:JSeq><ns3:JSeq colour="-1" start="1" end="740" id="sq1347"><ns3:features begin="188" end="207" type="CCGTGCACAATTAGGGGTTG" description="Search Results" featureGroup="B1C" score="0.0"/><ns3:features begin="208" end="229" type="GTGTAATATAGTGGGCCGCGCA" description="Search Results" featureGroup="LB" score="0.0"/><ns3:features begin="133" end="152" type="TGGCATACAGAAACCCCGTT" description="Search Results" featureGroup="crRNA_kDNA" score="0.0"/></ns3:JSeq><ns3:JSeq colour="-1" start="1" end="748" id="sq1349"><ns3:features begin="188" end="207" type="CCGTGCACAATTAGGGGTTG" description="Search Results" featureGroup="B1C" score="0.0"/><ns3:features begin="208" end="229" type="GTGTAATATAGTGGGCCGCGCA" description="Search Results" featureGroup="LB" score="0.0"/><ns3:features begin="133" end="152" type="TGGCATACAGAAACCCCGTT" description="Search Results" featureGroup="crRNA_kDNA" score="0.0"/></ns3:JSeq><ns3:JSeq colour="-1" start="1" end="739" id="sq1351"><ns3:features begin="141" end="162" type="AGAAACCCCGTTCAAAAATCCC" description="Search Results" featureGroup="RevCom_LF" score="0.0"/><ns3:features begin="188" end="207" type="CCGTGCACAATTAGGGGTTG" description="Search Results" featureGroup="B1C" score="0.0"/><ns3:features begin="208" end="229" type="GTGTAATATAGTGGGCCGCGCA" description="Search Results" featureGroup="LB" score="0.0"/><ns3:features begin="133" end="152" type="TGGCATACAGAAACCCCGTT" description="Search Results" featureGroup="crRNA_kDNA" score="0.0"/></ns3:JSeq><ns3:JSeq colour="-1" start="1" end="742" id="sq1353"><ns3:features begin="188" end="207" type="CCGTGCACAATTAGGGGTTG" description="Search Results" featureGroup="B1C" score="0.0"/><ns3:features begin="208" end="229" type="GTGTAATATAGTGGGCCGCGCA" description="Search Results" featureGroup="LB" score="0.0"/><ns3:features begin="133" end="152" type="TGGCATACAGAAACCCCGTT" description="Search Results" featureGroup="crRNA_kDNA" score="0.0"/></ns3:JSeq><ns3:JSeq colour="-1" start="1" end="737" id="sq1355"><ns3:features begin="188" end="207" type="CCGTGCACAATTAGGGGTTG" description="Search Results" featureGroup="B1C" score="0.0"/><ns3:features begin="208" end="229" type="GTGTAATATAGTGGGCCGCGCA" description="Search Results" featureGroup="LB" score="0.0"/><ns3:features begin="133" end="152" type="TGGCATACAGAAACCCCGTT" description="Search Results" featureGroup="crRNA_kDNA" score="0.0"/></ns3:JSeq><ns3:JSeq colour="-1" start="1" end="746" id="sq1357"><ns3:features begin="188" end="207" type="CCGTGCACAATTAGGGGTTG" description="Search Results" featureGroup="B1C" score="0.0"/><ns3:features begin="208" end="229" type="GTGTAATATAGTGGGCCGCGCA" description="Search Results" featureGroup="LB" score="0.0"/><ns3:features begin="133" end="152" type="TGGCATACAGAAACCCCGTT" description="Search Results" featureGroup="crRNA_kDNA" score="0.0"/></ns3:JSeq><ns3:JSeq colour="-1" start="1" end="750" id="sq1359"><ns3:features begin="188" end="207" type="CCGTGCACAATTAGGGGTTG" description="Search Results" featureGroup="B1C" score="0.0"/><ns3:features begin="208" end="229" type="GTGTAATATAGTGGGCCGCGCA" description="Search Results" featureGroup="LB" score="0.0"/><ns3:features begin="133" end="152" type="TGGCATACAGAAACCCCGTT" description="Search Results" featureGroup="crRNA_kDNA" score="0.0"/></ns3:JSeq><ns3:JSeq colour="-1" start="1" end="751" id="sq1361"><ns3:features begin="188" end="207" type="CCGTGCACAATTAGGGGTTG" description="Search Results" featureGroup="B1C" score="0.0"/><ns3:features begin="208" end="229" type="GTGTAATATAGTGGGCCGCGCA" description="Search Results" featureGroup="LB" score="0.0"/><ns3:features begin="133" end="152" type="TGGCATACAGAAACCCCGTT" description="Search Results" featureGroup="crRNA_kDNA" score="0.0"/></ns3:JSeq><ns3:JSeq colour="-1" start="1" end="741" id="sq1363"><ns3:features begin="188" end="207" type="CCGTGCACAATTAGGGGTTG" description="Search Results" featureGroup="B1C" score="0.0"/><ns3:features begin="133" end="152" type="TGGCATACAGAAACCCCGTT" description="Search Results" featureGroup="crRNA_kDNA" score="0.0"/></ns3:JSeq><ns3:JSeq colour="-1" start="1" end="741" id="sq1365"><ns3:features begin="141" end="162" type="AGAAACCCCGTTCAAAAATCCC" description="Search Results" featureGroup="RevCom_LF" score="0.0"/><ns3:features begin="188" end="207" type="CCGTGCACAATTAGGGGTTG" description="Search Results" featureGroup="B1C" score="0.0"/><ns3:features begin="208" end="229" type="GTGTAATATAGTGGGCCGCGCA" description="Search Results" featureGroup="LB" score="0.0"/><ns3:features begin="133" end="152" type="TGGCATACAGAAACCCCGTT" description="Search Results" featureGroup="crRNA_kDNA" score="0.0"/></ns3:JSeq><ns3:JSeq colour="-1" start="1" end="740" id="sq1367"><ns3:features begin="188" end="207" type="CCGTGCACAATTAGGGGTTG" description="Search Results" featureGroup="B1C" score="0.0"/><ns3:features begin="208" end="229" type="GTGTAATATAGTGGGCCGCGCA" description="Search Results" featureGroup="LB" score="0.0"/><ns3:features begin="133" end="152" type="TGGCATACAGAAACCCCGTT" description="Search Results" featureGroup="crRNA_kDNA" score="0.0"/></ns3:JSeq><ns3:JSeq colour="-1" start="1" end="751" id="sq1369"><ns3:features begin="141" end="162" type="AGAAACCCCGTTCAAAAATCCC" description="Search Results" featureGroup="RevCom_LF" score="0.0"/><ns3:features begin="188" end="207" type="CCGTGCACAATTAGGGGTTG" description="Search Results" featureGroup="B1C" score="0.0"/><ns3:features begin="208" end="229" type="GTGTAATATAGTGGGCCGCGCA" description="Search Results" featureGroup="LB" score="0.0"/><ns3:features begin="133" end="152" type="TGGCATACAGAAACCCCGTT" description="Search Results" featureGroup="crRNA_kDNA" score="0.0"/></ns3:JSeq><ns3:JSeq colour="-1" start="1" end="750" id="sq1371"><ns3:features begin="188" end="207" type="CCGTGCACAATTAGGGGTTG" description="Search Results" featureGroup="B1C" score="0.0"/><ns3:features begin="208" end="229" type="GTGTAATATAGTGGGCCGCGCA" description="Search Results" featureGroup="LB" score="0.0"/><ns3:features begin="133" end="152" type="TGGCATACAGAAACCCCGTT" description="Search Results" featureGroup="crRNA_kDNA" score="0.0"/></ns3:JSeq><ns3:JSeq colour="-1" start="1" end="749" id="sq1373"><ns3:features begin="142" end="163" type="AGAAACCCCGTTCAAAAATCCC" description="Search Results" featureGroup="RevCom_LF" score="0.0"/><ns3:features begin="188" end="207" type="CCGTGCACAATTAGGGGTTG" description="Search Results" featureGroup="B1C" score="0.0"/><ns3:features begin="208" end="229" type="GTGTAATATAGTGGGCCGCGCA" description="Search Results" featureGroup="LB" score="0.0"/><ns3:features begin="118" end="136" type="TGCGAAAACCGAAAAATGG" description="Search Results" featureGroup="F2" score="0.0"/><ns3:features begin="134" end="153" type="TGGCATACAGAAACCCCGTT" description="Search Results" featureGroup="crRNA_kDNA" score="0.0"/></ns3:JSeq><ns3:JSeq colour="-1" start="1" end="742" id="sq1375"><ns3:features begin="188" end="207" type="CCGTGCACAATTAGGGGTTG" description="Search Results" featureGroup="B1C" score="0.0"/><ns3:features begin="208" end="229" type="GTGTAATATAGTGGGCCGCGCA" description="Search Results" featureGroup="LB" score="0.0"/><ns3:features begin="133" end="152" type="TGGCATACAGAAACCCCGTT" description="Search Results" featureGroup="crRNA_kDNA" score="0.0"/></ns3:JSeq><ns3:JSeq colour="-1" start="1" end="746" id="sq1377"><ns3:features begin="141" end="162" type="AGAAACCCCGTTCAAAAATCCC" description="Search Results" featureGroup="RevCom_LF" score="0.0"/><ns3:features begin="188" end="207" type="CCGTGCACAATTAGGGGTTG" description="Search Results" featureGroup="B1C" score="0.0"/><ns3:features begin="133" end="152" type="TGGCATACAGAAACCCCGTT" description="Search Results" featureGroup="crRNA_kDNA" score="0.0"/></ns3:JSeq><ns3:JSeq colour="-1" start="1" end="738" id="sq1379"><ns3:features begin="188" end="207" type="CCGTGCACAATTAGGGGTTG" description="Search Results" featureGroup="B1C" score="0.0"/><ns3:features begin="208" end="229" type="GTGTAATATAGTGGGCCGCGCA" description="Search Results" featureGroup="LB" score="0.0"/><ns3:features begin="133" end="152" type="TGGCATACAGAAACCCCGTT" description="Search Results" featureGroup="crRNA_kDNA" score="0.0"/></ns3:JSeq><ns3:JSeq colour="-1" start="1" end="750" id="sq1381"><ns3:features begin="188" end="207" type="CCGTGCACAATTAGGGGTTG" description="Search Results" featureGroup="B1C" score="0.0"/><ns3:features begin="208" end="229" type="GTGTAATATAGTGGGCCGCGCA" description="Search Results" featureGroup="LB" score="0.0"/><ns3:features begin="133" end="152" type="TGGCATACAGAAACCCCGTT" description="Search Results" featureGroup="crRNA_kDNA" score="0.0"/></ns3:JSeq><ns3:JSeq colour="-1" start="1" end="750" id="sq1383"><ns3:features begin="188" end="207" type="CCGTGCACAATTAGGGGTTG" description="Search Results" featureGroup="B1C" score="0.0"/><ns3:features begin="208" end="229" type="GTGTAATATAGTGGGCCGCGCA" description="Search Results" featureGroup="LB" score="0.0"/><ns3:features begin="133" end="152" type="TGGCATACAGAAACCCCGTT" description="Search Results" featureGroup="crRNA_kDNA" score="0.0"/></ns3:JSeq><ns3:JSeq colour="-1" start="1" end="741" id="sq1385"><ns3:features begin="163" end="184" type="CCAAAATTCGCGTTTTTTGGCC" description="Search Results" featureGroup="F1" score="0.0"/><ns3:features begin="188" end="207" type="CCGTGCACAATTAGGGGTTG" description="Search Results" featureGroup="B1C" score="0.0"/><ns3:features begin="208" end="229" type="GTGTAATATAGTGGGCCGCGCA" description="Search Results" featureGroup="LB" score="0.0"/><ns3:features begin="133" end="152" type="TGGCATACAGAAACCCCGTT" description="Search Results" featureGroup="crRNA_kDNA" score="0.0"/></ns3:JSeq><ns3:JSeq colour="-1" start="1" end="759" id="sq1387"><ns3:features begin="188" end="207" type="CCGTGCACAATTAGGGGTTG" description="Search Results" featureGroup="B1C" score="0.0"/><ns3:features begin="208" end="229" type="GTGTAATATAGTGGGCCGCGCA" description="Search Results" featureGroup="LB" score="0.0"/><ns3:features begin="133" end="152" type="TGGCATACAGAAACCCCGTT" description="Search Results" featureGroup="crRNA_kDNA" score="0.0"/></ns3:JSeq><ns3:JSeq colour="-1" start="1" end="749" id="sq1389"><ns3:features begin="141" end="162" type="AGAAACCCCGTTCAAAAATCCC" description="Search Results" featureGroup="RevCom_LF" score="0.0"/><ns3:features begin="188" end="207" type="CCGTGCACAATTAGGGGTTG" description="Search Results" featureGroup="B1C" score="0.0"/><ns3:features begin="208" end="229" type="GTGTAATATAGTGGGCCGCGCA" description="Search Results" featureGroup="LB" score="0.0"/><ns3:features begin="133" end="152" type="TGGCATACAGAAACCCCGTT" description="Search Results" featureGroup="crRNA_kDNA" score="0.0"/></ns3:JSeq><ns3:JSeq colour="-1" start="1" end="739" id="sq1391"><ns3:features begin="163" end="184" type="CCAAAATTCGCGTTTTTTGGCC" description="Search Results" featureGroup="F1" score="0.0"/><ns3:features begin="188" end="207" type="CCGTGCACAATTAGGGGTTG" description="Search Results" featureGroup="B1C" score="0.0"/><ns3:features begin="208" end="229" type="GTGTAATATAGTGGGCCGCGCA" description="Search Results" featureGroup="LB" score="0.0"/><ns3:features begin="133" end="152" type="TGGCATACAGAAACCCCGTT" description="Search Results" featureGroup="crRNA_kDNA" score="0.0"/></ns3:JSeq><ns3:JSeq colour="-1" start="1" end="738" id="sq1393"><ns3:features begin="188" end="207" type="CCGTGCACAATTAGGGGTTG" description="Search Results" featureGroup="B1C" score="0.0"/><ns3:features begin="208" end="229" type="GTGTAATATAGTGGGCCGCGCA" description="Search Results" featureGroup="LB" score="0.0"/><ns3:features begin="133" end="152" type="TGGCATACAGAAACCCCGTT" description="Search Results" featureGroup="crRNA_kDNA" score="0.0"/></ns3:JSeq><ns3:JSeq colour="-1" start="1" end="751" id="sq1395"><ns3:features begin="188" end="207" type="CCGTGCACAATTAGGGGTTG" description="Search Results" featureGroup="B1C" score="0.0"/><ns3:features begin="208" end="229" type="GTGTAATATAGTGGGCCGCGCA" description="Search Results" featureGroup="LB" score="0.0"/><ns3:features begin="133" end="152" type="TGGCATACAGAAACCCCGTT" description="Search Results" featureGroup="crRNA_kDNA" score="0.0"/></ns3:JSeq><ns3:JSeq colour="-1" start="1" end="740" id="sq1397"><ns3:features begin="188" end="207" type="CCGTGCACAATTAGGGGTTG" description="Search Results" featureGroup="B1C" score="0.0"/><ns3:features begin="208" end="229" type="GTGTAATATAGTGGGCCGCGCA" description="Search Results" featureGroup="LB" score="0.0"/><ns3:features begin="133" end="152" type="TGGCATACAGAAACCCCGTT" description="Search Results" featureGroup="crRNA_kDNA" score="0.0"/></ns3:JSeq><ns3:JSeq colour="-1" start="1" end="741" id="sq1399"><ns3:features begin="188" end="207" type="CCGTGCACAATTAGGGGTTG" description="Search Results" featureGroup="B1C" score="0.0"/><ns3:features begin="133" end="152" type="TGGCATACAGAAACCCCGTT" description="Search Results" featureGroup="crRNA_kDNA" score="0.0"/></ns3:JSeq><ns3:JSeq colour="-1" start="1" end="750" id="sq1401"><ns3:features begin="188" end="207" type="CCGTGCACAATTAGGGGTTG" description="Search Results" featureGroup="B1C" score="0.0"/><ns3:features begin="133" end="152" type="TGGCATACAGAAACCCCGTT" description="Search Results" featureGroup="crRNA_kDNA" score="0.0"/></ns3:JSeq><ns3:JSeq colour="-1" start="1" end="740" id="sq1403"><ns3:features begin="188" end="207" type="CCGTGCACAATTAGGGGTTG" description="Search Results" featureGroup="B1C" score="0.0"/><ns3:features begin="208" end="229" type="GTGTAATATAGTGGGCCGCGCA" description="Search Results" featureGroup="LB" score="0.0"/><ns3:features begin="133" end="152" type="TGGCATACAGAAACCCCGTT" description="Search Results" featureGroup="crRNA_kDNA" score="0.0"/></ns3:JSeq><ns3:JSeq colour="-1" start="1" end="747" id="sq1405"><ns3:features begin="141" end="162" type="AGAAACCCCGTTCAAAAATCCC" description="Search Results" featureGroup="RevCom_LF" score="0.0"/><ns3:features begin="163" end="184" type="CCAAAATTCGCGTTTTTTGGCC" description="Search Results" featureGroup="F1" score="0.0"/><ns3:features begin="188" end="207" type="CCGTGCACAATTAGGGGTTG" description="Search Results" featureGroup="B1C" score="0.0"/><ns3:features begin="208" end="229" type="GTGTAATATAGTGGGCCGCGCA" description="Search Results" featureGroup="LB" score="0.0"/><ns3:features begin="133" end="152" type="TGGCATACAGAAACCCCGTT" description="Search Results" featureGroup="crRNA_kDNA" score="0.0"/></ns3:JSeq><ns3:JSeq colour="-1" start="1" end="738" id="sq1407"><ns3:features begin="188" end="207" type="CCGTGCACAATTAGGGGTTG" description="Search Results" featureGroup="B1C" score="0.0"/><ns3:features begin="208" end="229" type="GTGTAATATAGTGGGCCGCGCA" description="Search Results" featureGroup="LB" score="0.0"/><ns3:features begin="133" end="152" type="TGGCATACAGAAACCCCGTT" description="Search Results" featureGroup="crRNA_kDNA" score="0.0"/></ns3:JSeq><ns3:JSeq colour="-1" start="1" end="709" id="sq1409"><ns3:features begin="163" end="184" type="CCAAAATTCGCGTTTTTTGGCC" description="Search Results" featureGroup="F1" score="0.0"/><ns3:features begin="188" end="207" type="CCGTGCACAATTAGGGGTTG" description="Search Results" featureGroup="B1C" score="0.0"/><ns3:features begin="133" end="152" type="TGGCATACAGAAACCCCGTT" description="Search Results" featureGroup="crRNA_kDNA" score="0.0"/></ns3:JSeq><ns3:JSeq colour="-1" start="1" end="744" id="sq1411"><ns3:features begin="188" end="207" type="CCGTGCACAATTAGGGGTTG" description="Search Results" featureGroup="B1C" score="0.0"/><ns3:features begin="208" end="229" type="GTGTAATATAGTGGGCCGCGCA" description="Search Results" featureGroup="LB" score="0.0"/><ns3:features begin="133" end="152" type="TGGCATACAGAAACCCCGTT" description="Search Results" featureGroup="crRNA_kDNA" score="0.0"/></ns3:JSeq><ns3:JSeq colour="-1" start="1" end="753" id="sq1413"><ns3:features begin="141" end="162" type="AGAAACCCCGTTCAAAAATCCC" description="Search Results" featureGroup="RevCom_LF" score="0.0"/><ns3:features begin="163" end="184" type="CCAAAATTCGCGTTTTTTGGCC" description="Search Results" featureGroup="F1" score="0.0"/><ns3:features begin="188" end="207" type="CCGTGCACAATTAGGGGTTG" description="Search Results" featureGroup="B1C" score="0.0"/><ns3:features begin="208" end="229" type="GTGTAATATAGTGGGCCGCGCA" description="Search Results" featureGroup="LB" score="0.0"/><ns3:features begin="133" end="152" type="TGGCATACAGAAACCCCGTT" description="Search Results" featureGroup="crRNA_kDNA" score="0.0"/></ns3:JSeq><ns3:JSeq colour="-1" start="1" end="739" id="sq1415"><ns3:features begin="188" end="207" type="CCGTGCACAATTAGGGGTTG" description="Search Results" featureGroup="B1C" score="0.0"/><ns3:features begin="133" end="152" type="TGGCATACAGAAACCCCGTT" description="Search Results" featureGroup="crRNA_kDNA" score="0.0"/></ns3:JSeq><ns3:JSeq colour="-1" start="1" end="751" id="sq1417"><ns3:features begin="188" end="207" type="CCGTGCACAATTAGGGGTTG" description="Search Results" featureGroup="B1C" score="0.0"/><ns3:features begin="208" end="229" type="GTGTAATATAGTGGGCCGCGCA" description="Search Results" featureGroup="LB" score="0.0"/><ns3:features begin="133" end="152" type="TGGCATACAGAAACCCCGTT" description="Search Results" featureGroup="crRNA_kDNA" score="0.0"/></ns3:JSeq><ns3:JSeq colour="-1" start="1" end="709" id="sq1419"><ns3:features begin="188" end="207" type="CCGTGCACAATTAGGGGTTG" description="Search Results" featureGroup="B1C" score="0.0"/><ns3:features begin="208" end="229" type="GTGTAATATAGTGGGCCGCGCA" description="Search Results" featureGroup="LB" score="0.0"/><ns3:features begin="133" end="152" type="TGGCATACAGAAACCCCGTT" description="Search Results" featureGroup="crRNA_kDNA" score="0.0"/></ns3:JSeq><ns3:JSeq colour="-1" start="1" end="733" id="sq1421"><ns3:features begin="188" end="207" type="CCGTGCACAATTAGGGGTTG" description="Search Results" featureGroup="B1C" score="0.0"/><ns3:features begin="208" end="229" type="GTGTAATATAGTGGGCCGCGCA" description="Search Results" featureGroup="LB" score="0.0"/><ns3:features begin="133" end="152" type="TGGCATACAGAAACCCCGTT" description="Search Results" featureGroup="crRNA_kDNA" score="0.0"/></ns3:JSeq><ns3:JSeq colour="-1" start="1" end="748" id="sq1423"><ns3:features begin="141" end="162" type="AGAAACCCCGTTCAAAAATCCC" description="Search Results" featureGroup="RevCom_LF" score="0.0"/><ns3:features begin="188" end="207" type="CCGTGCACAATTAGGGGTTG" description="Search Results" featureGroup="B1C" score="0.0"/><ns3:features begin="208" end="229" type="GTGTAATATAGTGGGCCGCGCA" description="Search Results" featureGroup="LB" score="0.0"/><ns3:features begin="133" end="152" type="TGGCATACAGAAACCCCGTT" description="Search Results" featureGroup="crRNA_kDNA" score="0.0"/></ns3:JSeq><ns3:JSeq colour="-1" start="1" end="739" id="sq1425"><ns3:features begin="188" end="207" type="CCGTGCACAATTAGGGGTTG" description="Search Results" featureGroup="B1C" score="0.0"/><ns3:features begin="208" end="229" type="GTGTAATATAGTGGGCCGCGCA" description="Search Results" featureGroup="LB" score="0.0"/><ns3:features begin="133" end="152" type="TGGCATACAGAAACCCCGTT" description="Search Results" featureGroup="crRNA_kDNA" score="0.0"/></ns3:JSeq><ns3:JSeq colour="-1" start="1" end="760" id="sq1427"><ns3:features begin="141" end="162" type="AGAAACCCCGTTCAAAAATCCC" description="Search Results" featureGroup="RevCom_LF" score="0.0"/><ns3:features begin="188" end="207" type="CCGTGCACAATTAGGGGTTG" description="Search Results" featureGroup="B1C" score="0.0"/><ns3:features begin="208" end="229" type="GTGTAATATAGTGGGCCGCGCA" description="Search Results" featureGroup="LB" score="0.0"/><ns3:features begin="133" end="152" type="TGGCATACAGAAACCCCGTT" description="Search Results" featureGroup="crRNA_kDNA" score="0.0"/></ns3:JSeq><ns3:JSeq colour="-1" start="1" end="740" id="sq1429"><ns3:features begin="188" end="207" type="CCGTGCACAATTAGGGGTTG" description="Search Results" featureGroup="B1C" score="0.0"/><ns3:features begin="254" end="271" type="GAAACTGGCCTCTAAGGC" description="Search Results" featureGroup="B3C" score="0.0"/><ns3:features begin="208" end="229" type="GTGTAATATAGTGGGCCGCGCA" description="Search Results" featureGroup="LB" score="0.0"/><ns3:features begin="133" end="152" type="TGGCATACAGAAACCCCGTT" description="Search Results" featureGroup="crRNA_kDNA" score="0.0"/></ns3:JSeq><ns3:JSeq colour="-1" start="1" end="750" id="sq1431"><ns3:features begin="141" end="162" type="AGAAACCCCGTTCAAAAATCCC" description="Search Results" featureGroup="RevCom_LF" score="0.0"/><ns3:features begin="188" end="207" type="CCGTGCACAATTAGGGGTTG" description="Search Results" featureGroup="B1C" score="0.0"/><ns3:features begin="208" end="229" type="GTGTAATATAGTGGGCCGCGCA" description="Search Results" featureGroup="LB" score="0.0"/><ns3:features begin="133" end="152" type="TGGCATACAGAAACCCCGTT" description="Search Results" featureGroup="crRNA_kDNA" score="0.0"/></ns3:JSeq><ns3:JSeq colour="-1" start="1" end="748" id="sq1433"><ns3:features begin="188" end="207" type="CCGTGCACAATTAGGGGTTG" description="Search Results" featureGroup="B1C" score="0.0"/><ns3:features begin="208" end="229" type="GTGTAATATAGTGGGCCGCGCA" description="Search Results" featureGroup="LB" score="0.0"/><ns3:features begin="133" end="152" type="TGGCATACAGAAACCCCGTT" description="Search Results" featureGroup="crRNA_kDNA" score="0.0"/></ns3:JSeq><ns3:JSeq colour="-1" start="1" end="757" id="sq1435"><ns3:features begin="141" end="162" type="AGAAACCCCGTTCAAAAATCCC" description="Search Results" featureGroup="RevCom_LF" score="0.0"/><ns3:features begin="188" end="207" type="CCGTGCACAATTAGGGGTTG" description="Search Results" featureGroup="B1C" score="0.0"/><ns3:features begin="208" end="229" type="GTGTAATATAGTGGGCCGCGCA" description="Search Results" featureGroup="LB" score="0.0"/><ns3:features begin="133" end="152" type="TGGCATACAGAAACCCCGTT" description="Search Results" featureGroup="crRNA_kDNA" score="0.0"/></ns3:JSeq><ns3:JSeq colour="-1" start="1" end="738" id="sq1437"><ns3:features begin="188" end="207" type="CCGTGCACAATTAGGGGTTG" description="Search Results" featureGroup="B1C" score="0.0"/><ns3:features begin="208" end="229" type="GTGTAATATAGTGGGCCGCGCA" description="Search Results" featureGroup="LB" score="0.0"/><ns3:features begin="133" end="152" type="TGGCATACAGAAACCCCGTT" description="Search Results" featureGroup="crRNA_kDNA" score="0.0"/></ns3:JSeq><ns3:JSeq colour="-1" start="1" end="744" id="sq1439"><ns3:features begin="188" end="207" type="CCGTGCACAATTAGGGGTTG" description="Search Results" featureGroup="B1C" score="0.0"/><ns3:features begin="208" end="229" type="GTGTAATATAGTGGGCCGCGCA" description="Search Results" featureGroup="LB" score="0.0"/><ns3:features begin="133" end="152" type="TGGCATACAGAAACCCCGTT" description="Search Results" featureGroup="crRNA_kDNA" score="0.0"/></ns3:JSeq><ns3:JSeq colour="-1" start="1" end="750" id="sq1441"><ns3:features begin="141" end="162" type="AGAAACCCCGTTCAAAAATCCC" description="Search Results" featureGroup="RevCom_LF" score="0.0"/><ns3:features begin="188" end="207" type="CCGTGCACAATTAGGGGTTG" description="Search Results" featureGroup="B1C" score="0.0"/><ns3:features begin="208" end="229" type="GTGTAATATAGTGGGCCGCGCA" description="Search Results" featureGroup="LB" score="0.0"/><ns3:features begin="133" end="152" type="TGGCATACAGAAACCCCGTT" description="Search Results" featureGroup="crRNA_kDNA" score="0.0"/></ns3:JSeq><ns3:JSeq colour="-1" start="1" end="748" id="sq1443"><ns3:features begin="188" end="207" type="CCGTGCACAATTAGGGGTTG" description="Search Results" featureGroup="B1C" score="0.0"/><ns3:features begin="208" end="229" type="GTGTAATATAGTGGGCCGCGCA" description="Search Results" featureGroup="LB" score="0.0"/><ns3:features begin="133" end="152" type="TGGCATACAGAAACCCCGTT" description="Search Results" featureGroup="crRNA_kDNA" score="0.0"/></ns3:JSeq><ns3:JSeq colour="-1" start="1" end="741" id="sq1445"><ns3:features begin="141" end="162" type="AGAAACCCCGTTCAAAAATCCC" description="Search Results" featureGroup="RevCom_LF" score="0.0"/><ns3:features begin="188" end="207" type="CCGTGCACAATTAGGGGTTG" description="Search Results" featureGroup="B1C" score="0.0"/><ns3:features begin="254" end="271" type="GAAACTGGCCTCTAAGGC" description="Search Results" featureGroup="B3C" score="0.0"/><ns3:features begin="208" end="229" type="GTGTAATATAGTGGGCCGCGCA" description="Search Results" featureGroup="LB" score="0.0"/><ns3:features begin="133" end="152" type="TGGCATACAGAAACCCCGTT" description="Search Results" featureGroup="crRNA_kDNA" score="0.0"/></ns3:JSeq><ns3:JSeq colour="-1" start="1" end="720" id="sq1447"><ns3:features begin="188" end="207" type="CCGTGCACAATTAGGGGTTG" description="Search Results" featureGroup="B1C" score="0.0"/><ns3:features begin="133" end="152" type="TGGCATACAGAAACCCCGTT" description="Search Results" featureGroup="crRNA_kDNA" score="0.0"/></ns3:JSeq><ns3:JSeq colour="-1" start="1" end="745" id="sq1449"><ns3:features begin="188" end="207" type="CCGTGCACAATTAGGGGTTG" description="Search Results" featureGroup="B1C" score="0.0"/><ns3:features begin="208" end="229" type="GTGTAATATAGTGGGCCGCGCA" description="Search Results" featureGroup="LB" score="0.0"/><ns3:features begin="133" end="152" type="TGGCATACAGAAACCCCGTT" description="Search Results" featureGroup="crRNA_kDNA" score="0.0"/></ns3:JSeq><ns3:JSeq colour="-1" start="1" end="742" id="sq1451"><ns3:features begin="141" end="162" type="AGAAACCCCGTTCAAAAATCCC" description="Search Results" featureGroup="RevCom_LF" score="0.0"/><ns3:features begin="188" end="207" type="CCGTGCACAATTAGGGGTTG" description="Search Results" featureGroup="B1C" score="0.0"/><ns3:features begin="208" end="229" type="GTGTAATATAGTGGGCCGCGCA" description="Search Results" featureGroup="LB" score="0.0"/><ns3:features begin="133" end="152" type="TGGCATACAGAAACCCCGTT" description="Search Results" featureGroup="crRNA_kDNA" score="0.0"/></ns3:JSeq><ns3:JSeq colour="-1" start="1" end="750" id="sq1453"><ns3:features begin="188" end="207" type="CCGTGCACAATTAGGGGTTG" description="Search Results" featureGroup="B1C" score="0.0"/><ns3:features begin="208" end="229" type="GTGTAATATAGTGGGCCGCGCA" description="Search Results" featureGroup="LB" score="0.0"/><ns3:features begin="133" end="152" type="TGGCATACAGAAACCCCGTT" description="Search Results" featureGroup="crRNA_kDNA" score="0.0"/></ns3:JSeq><ns3:JSeq colour="-1" start="1" end="750" id="sq1455"><ns3:features begin="141" end="162" type="AGAAACCCCGTTCAAAAATCCC" description="Search Results" featureGroup="RevCom_LF" score="0.0"/><ns3:features begin="188" end="207" type="CCGTGCACAATTAGGGGTTG" description="Search Results" featureGroup="B1C" score="0.0"/><ns3:features begin="208" end="229" type="GTGTAATATAGTGGGCCGCGCA" description="Search Results" featureGroup="LB" score="0.0"/><ns3:features begin="133" end="152" type="TGGCATACAGAAACCCCGTT" description="Search Results" featureGroup="crRNA_kDNA" score="0.0"/></ns3:JSeq><ns3:JSeq colour="-1" start="1" end="749" id="sq1457"><ns3:features begin="188" end="207" type="CCGTGCACAATTAGGGGTTG" description="Search Results" featureGroup="B1C" score="0.0"/><ns3:features begin="208" end="229" type="GTGTAATATAGTGGGCCGCGCA" description="Search Results" featureGroup="LB" score="0.0"/><ns3:features begin="133" end="152" type="TGGCATACAGAAACCCCGTT" description="Search Results" featureGroup="crRNA_kDNA" score="0.0"/></ns3:JSeq><ns3:JSeq colour="-1" start="1" end="740" id="sq1459"><ns3:features begin="141" end="162" type="AGAAACCCCGTTCAAAAATCCC" description="Search Results" featureGroup="RevCom_LF" score="0.0"/><ns3:features begin="188" end="207" type="CCGTGCACAATTAGGGGTTG" description="Search Results" featureGroup="B1C" score="0.0"/><ns3:features begin="208" end="229" type="GTGTAATATAGTGGGCCGCGCA" description="Search Results" featureGroup="LB" score="0.0"/><ns3:features begin="133" end="152" type="TGGCATACAGAAACCCCGTT" description="Search Results" featureGroup="crRNA_kDNA" score="0.0"/></ns3:JSeq><ns3:JSeq colour="-1" start="1" end="749" id="sq1461"><ns3:features begin="188" end="207" type="CCGTGCACAATTAGGGGTTG" description="Search Results" featureGroup="B1C" score="0.0"/><ns3:features begin="208" end="229" type="GTGTAATATAGTGGGCCGCGCA" description="Search Results" featureGroup="LB" score="0.0"/><ns3:features begin="133" end="152" type="TGGCATACAGAAACCCCGTT" description="Search Results" featureGroup="crRNA_kDNA" score="0.0"/></ns3:JSeq><ns3:JSeq colour="-1" start="1" end="748" id="sq1463"><ns3:features begin="188" end="207" type="CCGTGCACAATTAGGGGTTG" description="Search Results" featureGroup="B1C" score="0.0"/><ns3:features begin="208" end="229" type="GTGTAATATAGTGGGCCGCGCA" description="Search Results" featureGroup="LB" score="0.0"/><ns3:features begin="133" end="152" type="TGGCATACAGAAACCCCGTT" description="Search Results" featureGroup="crRNA_kDNA" score="0.0"/></ns3:JSeq><ns3:JSeq colour="-1" start="1" end="749" id="sq1465"><ns3:features begin="188" end="207" type="CCGTGCACAATTAGGGGTTG" description="Search Results" featureGroup="B1C" score="0.0"/><ns3:features begin="208" end="229" type="GTGTAATATAGTGGGCCGCGCA" description="Search Results" featureGroup="LB" score="0.0"/><ns3:features begin="133" end="152" type="TGGCATACAGAAACCCCGTT" description="Search Results" featureGroup="crRNA_kDNA" score="0.0"/></ns3:JSeq><ns3:JSeq colour="-1" start="1" end="623" id="sq1467"><ns3:features begin="373" end="392" type="CCGTGCACAATTAGGGGTTG" description="Search Results" featureGroup="B1C" score="0.0"/><ns3:features begin="315" end="334" type="TGGCATACAGAAACCCCGTT" description="Search Results" featureGroup="crRNA_kDNA" score="0.0"/></ns3:JSeq><ns3:JSeq colour="-1" start="1" end="739" id="sq1469"><ns3:features begin="8" end="29" type="GTGTAATATAGTGGGCCGCGCA" description="Search Results" featureGroup="LB" score="0.0"/><ns3:features begin="656" end="674" type="TGCGAAAACCGAAAAATGG" description="Search Results" featureGroup="F2" score="0.0"/><ns3:features begin="672" end="691" type="TGGCATACAGAAACCCCGTT" description="Search Results" featureGroup="crRNA_kDNA" score="0.0"/></ns3:JSeq><ns3:JSeq colour="-1" start="1" end="733" id="sq1471"><ns3:features begin="8" end="29" type="GTGTAATATAGTGGGCCGCGCA" description="Search Results" featureGroup="LB" score="0.0"/><ns3:features begin="650" end="668" type="TGCGAAAACCGAAAAATGG" description="Search Results" featureGroup="F2" score="0.0"/><ns3:features begin="666" end="685" type="TGGCATACAGAAACCCCGTT" description="Search Results" featureGroup="crRNA_kDNA" score="0.0"/></ns3:JSeq><ns3:JSeq colour="-1" start="1" end="734" id="sq1473"><ns3:features begin="8" end="29" type="GTGTAATATAGTGGGCCGCGCA" description="Search Results" featureGroup="LB" score="0.0"/><ns3:features begin="651" end="669" type="TGCGAAAACCGAAAAATGG" description="Search Results" featureGroup="F2" score="0.0"/><ns3:features begin="667" end="686" type="TGGCATACAGAAACCCCGTT" description="Search Results" featureGroup="crRNA_kDNA" score="0.0"/></ns3:JSeq><ns3:JSeq colour="-1" start="1" end="739" id="sq1475"><ns3:features begin="8" end="29" type="GTGTAATATAGTGGGCCGCGCA" description="Search Results" featureGroup="LB" score="0.0"/><ns3:features begin="672" end="691" type="TGGCATACAGAAACCCCGTT" description="Search Results" featureGroup="crRNA_kDNA" score="0.0"/></ns3:JSeq><ns3:JSeq colour="-1" start="1" end="747" id="sq1477"><ns3:features begin="8" end="29" type="GTGTAATATAGTGGGCCGCGCA" description="Search Results" featureGroup="LB" score="0.0"/><ns3:features begin="680" end="699" type="TGGCATACAGAAACCCCGTT" description="Search Results" featureGroup="crRNA_kDNA" score="0.0"/></ns3:JSeq><ns3:JSeq colour="-1" start="1" end="749" id="sq1479"><ns3:features begin="8" end="29" type="GTGTAATATAGTGGGCCGCGCA" description="Search Results" featureGroup="LB" score="0.0"/><ns3:features begin="666" end="684" type="TGCGAAAACCGAAAAATGG" description="Search Results" featureGroup="F2" score="0.0"/><ns3:features begin="682" end="701" type="TGGCATACAGAAACCCCGTT" description="Search Results" featureGroup="crRNA_kDNA" score="0.0"/></ns3:JSeq><ns3:JSeq colour="-1" start="1" end="732" id="sq1481"><ns3:features begin="8" end="29" type="GTGTAATATAGTGGGCCGCGCA" description="Search Results" featureGroup="LB" score="0.0"/><ns3:features begin="649" end="667" type="TGCGAAAACCGAAAAATGG" description="Search Results" featureGroup="F2" score="0.0"/><ns3:features begin="665" end="684" type="TGGCATACAGAAACCCCGTT" description="Search Results" featureGroup="crRNA_kDNA" score="0.0"/></ns3:JSeq><ns3:JSeq colour="-1" start="1" end="740" id="sq1483"><ns3:features begin="8" end="29" type="GTGTAATATAGTGGGCCGCGCA" description="Search Results" featureGroup="LB" score="0.0"/><ns3:features begin="672" end="691" type="TGGCATACAGAAACCCCGTT" description="Search Results" featureGroup="crRNA_kDNA" score="0.0"/></ns3:JSeq><ns3:JSeq colour="-1" start="1" end="749" id="sq1485"><ns3:features begin="712" end="733" type="CCAAAATTCGCGTTTTTTGGCC" description="Search Results" featureGroup="F1" score="0.0"/><ns3:features begin="8" end="29" type="GTGTAATATAGTGGGCCGCGCA" description="Search Results" featureGroup="LB" score="0.0"/><ns3:features begin="666" end="684" type="TGCGAAAACCGAAAAATGG" description="Search Results" featureGroup="F2" score="0.0"/><ns3:features begin="682" end="701" type="TGGCATACAGAAACCCCGTT" description="Search Results" featureGroup="crRNA_kDNA" score="0.0"/></ns3:JSeq><ns3:JSeq colour="-1" start="1" end="751" id="sq1487"><ns3:features begin="713" end="734" type="CCAAAATTCGCGTTTTTTGGCC" description="Search Results" featureGroup="F1" score="0.0"/><ns3:features begin="8" end="29" type="GTGTAATATAGTGGGCCGCGCA" description="Search Results" featureGroup="LB" score="0.0"/><ns3:features begin="683" end="702" type="TGGCATACAGAAACCCCGTT" description="Search Results" featureGroup="crRNA_kDNA" score="0.0"/></ns3:JSeq><ns3:JSeq colour="-1" start="1" end="740" id="sq1489"><ns3:features begin="8" end="29" type="GTGTAATATAGTGGGCCGCGCA" description="Search Results" featureGroup="LB" score="0.0"/><ns3:features begin="673" end="692" type="TGGCATACAGAAACCCCGTT" description="Search Results" featureGroup="crRNA_kDNA" score="0.0"/></ns3:JSeq><ns3:JSeq colour="-1" start="1" end="734" id="sq1491"><ns3:features begin="8" end="29" type="GTGTAATATAGTGGGCCGCGCA" description="Search Results" featureGroup="LB" score="0.0"/><ns3:features begin="651" end="669" type="TGCGAAAACCGAAAAATGG" description="Search Results" featureGroup="F2" score="0.0"/><ns3:features begin="667" end="686" type="TGGCATACAGAAACCCCGTT" description="Search Results" featureGroup="crRNA_kDNA" score="0.0"/></ns3:JSeq><ns3:JSeq colour="-1" start="1" end="742" id="sq1493"><ns3:features begin="8" end="29" type="GTGTAATATAGTGGGCCGCGCA" description="Search Results" featureGroup="LB" score="0.0"/><ns3:features begin="675" end="694" type="TGGCATACAGAAACCCCGTT" description="Search Results" featureGroup="crRNA_kDNA" score="0.0"/></ns3:JSeq><ns3:JSeq colour="-1" start="1" end="750" id="sq1495"><ns3:features begin="54" end="71" type="GAAACTGGCCTCTAAGGC" description="Search Results" featureGroup="B3C" score="0.0"/><ns3:features begin="8" end="29" type="GTGTAATATAGTGGGCCGCGCA" description="Search Results" featureGroup="LB" score="0.0"/><ns3:features begin="667" end="685" type="TGCGAAAACCGAAAAATGG" description="Search Results" featureGroup="F2" score="0.0"/><ns3:features begin="683" end="702" type="TGGCATACAGAAACCCCGTT" description="Search Results" featureGroup="crRNA_kDNA" score="0.0"/></ns3:JSeq><ns3:JSeq colour="-1" start="1" end="733" id="sq1497"><ns3:features begin="8" end="29" type="GTGTAATATAGTGGGCCGCGCA" description="Search Results" featureGroup="LB" score="0.0"/><ns3:features begin="649" end="667" type="TGCGAAAACCGAAAAATGG" description="Search Results" featureGroup="F2" score="0.0"/><ns3:features begin="665" end="684" type="TGGCATACAGAAACCCCGTT" description="Search Results" featureGroup="crRNA_kDNA" score="0.0"/></ns3:JSeq><ns3:JSeq colour="-1" start="1" end="749" id="sq1499"><ns3:features begin="8" end="29" type="GTGTAATATAGTGGGCCGCGCA" description="Search Results" featureGroup="LB" score="0.0"/><ns3:features begin="682" end="701" type="TGGCATACAGAAACCCCGTT" description="Search Results" featureGroup="crRNA_kDNA" score="0.0"/></ns3:JSeq><ns3:JSeq colour="-1" start="1" end="750" id="sq1501"><ns3:features begin="54" end="71" type="GAAACTGGCCTCTAAGGC" description="Search Results" featureGroup="B3C" score="0.0"/><ns3:features begin="8" end="29" type="GTGTAATATAGTGGGCCGCGCA" description="Search Results" featureGroup="LB" score="0.0"/><ns3:features begin="667" end="685" type="TGCGAAAACCGAAAAATGG" description="Search Results" featureGroup="F2" score="0.0"/><ns3:features begin="683" end="702" type="TGGCATACAGAAACCCCGTT" description="Search Results" featureGroup="crRNA_kDNA" score="0.0"/></ns3:JSeq><ns3:JSeq colour="-1" start="1" end="750" id="sq1503"><ns3:features begin="54" end="71" type="GAAACTGGCCTCTAAGGC" description="Search Results" featureGroup="B3C" score="0.0"/><ns3:features begin="8" end="29" type="GTGTAATATAGTGGGCCGCGCA" description="Search Results" featureGroup="LB" score="0.0"/><ns3:features begin="667" end="685" type="TGCGAAAACCGAAAAATGG" description="Search Results" featureGroup="F2" score="0.0"/><ns3:features begin="683" end="702" type="TGGCATACAGAAACCCCGTT" description="Search Results" featureGroup="crRNA_kDNA" score="0.0"/></ns3:JSeq><ns3:JSeq colour="-1" start="1" end="750" id="sq1505"><ns3:features begin="54" end="71" type="GAAACTGGCCTCTAAGGC" description="Search Results" featureGroup="B3C" score="0.0"/><ns3:features begin="8" end="29" type="GTGTAATATAGTGGGCCGCGCA" description="Search Results" featureGroup="LB" score="0.0"/><ns3:features begin="667" end="685" type="TGCGAAAACCGAAAAATGG" description="Search Results" featureGroup="F2" score="0.0"/><ns3:features begin="683" end="702" type="TGGCATACAGAAACCCCGTT" description="Search Results" featureGroup="crRNA_kDNA" score="0.0"/></ns3:JSeq><ns3:JSeq colour="-1" start="1" end="741" id="sq1507"><ns3:features begin="658" end="676" type="TGCGAAAACCGAAAAATGG" description="Search Results" featureGroup="F2" score="0.0"/><ns3:features begin="674" end="693" type="TGGCATACAGAAACCCCGTT" description="Search Results" featureGroup="crRNA_kDNA" score="0.0"/></ns3:JSeq><ns3:JSeq colour="-1" start="1" end="750" id="sq1509"><ns3:features begin="54" end="71" type="GAAACTGGCCTCTAAGGC" description="Search Results" featureGroup="B3C" score="0.0"/><ns3:features begin="8" end="29" type="GTGTAATATAGTGGGCCGCGCA" description="Search Results" featureGroup="LB" score="0.0"/><ns3:features begin="667" end="685" type="TGCGAAAACCGAAAAATGG" description="Search Results" featureGroup="F2" score="0.0"/><ns3:features begin="683" end="702" type="TGGCATACAGAAACCCCGTT" description="Search Results" featureGroup="crRNA_kDNA" score="0.0"/></ns3:JSeq><ns3:JSeq colour="-1" start="1" end="749" id="sq1511"/><ns3:JSeq colour="-1" start="1" end="749" id="sq1513"><ns3:features begin="188" end="207" type="CCGTGCACAATTAGGGGTTG" description="Search Results" featureGroup="B1C" score="0.0"/></ns3:JSeq><ns3:JSeq colour="-1" start="1" end="709" id="sq1515"><ns3:features begin="188" end="207" type="CCGTGCACAATTAGGGGTTG" description="Search Results" featureGroup="B1C" score="0.0"/></ns3:JSeq><ns3:JSeq colour="-1" start="1" end="739" id="sq1517"><ns3:features begin="188" end="207" type="CCGTGCACAATTAGGGGTTG" description="Search Results" featureGroup="B1C" score="0.0"/><ns3:features begin="133" end="152" type="TGGCATACAGAAACCCCGTT" description="Search Results" featureGroup="crRNA_kDNA" score="0.0"/></ns3:JSeq><ns3:JSeq colour="-1" start="1" end="740" id="sq1519"><ns3:features begin="188" end="207" type="CCGTGCACAATTAGGGGTTG" description="Search Results" featureGroup="B1C" score="0.0"/></ns3:JSeq><ns3:JSeq colour="-1" start="1" end="740" id="sq1521"><ns3:features begin="188" end="207" type="CCGTGCACAATTAGGGGTTG" description="Search Results" featureGroup="B1C" score="0.0"/></ns3:JSeq><ns3:JSeq colour="-1" start="1" end="750" id="sq1523"><ns3:features begin="188" end="207" type="CCGTGCACAATTAGGGGTTG" description="Search Results" featureGroup="B1C" score="0.0"/></ns3:JSeq><ns3:JSeq colour="-1" start="1" end="740" id="sq1525"><ns3:features begin="188" end="207" type="CCGTGCACAATTAGGGGTTG" description="Search Results" featureGroup="B1C" score="0.0"/></ns3:JSeq><ns3:JSeq colour="-1" start="1" end="739" id="sq1527"><ns3:features begin="188" end="207" type="CCGTGCACAATTAGGGGTTG" description="Search Results" featureGroup="B1C" score="0.0"/></ns3:JSeq><ns3:JSeq colour="-1" start="1" end="748" id="sq1529"><ns3:features begin="163" end="184" type="CCAAAATTCGCGTTTTTTGGCC" description="Search Results" featureGroup="F1" score="0.0"/><ns3:features begin="188" end="207" type="CCGTGCACAATTAGGGGTTG" description="Search Results" featureGroup="B1C" score="0.0"/></ns3:JSeq><ns3:JSeq colour="-1" start="1" end="743" id="sq1531"><ns3:features begin="163" end="184" type="CCAAAATTCGCGTTTTTTGGCC" description="Search Results" featureGroup="F1" score="0.0"/><ns3:features begin="188" end="207" type="CCGTGCACAATTAGGGGTTG" description="Search Results" featureGroup="B1C" score="0.0"/></ns3:JSeq><ns3:JSeq colour="-1" start="1" end="742" id="sq1533"><ns3:features begin="188" end="207" type="CCGTGCACAATTAGGGGTTG" description="Search Results" featureGroup="B1C" score="0.0"/></ns3:JSeq><ns3:JSeq colour="-1" start="1" end="748" id="sq1535"><ns3:features begin="188" end="207" type="CCGTGCACAATTAGGGGTTG" description="Search Results" featureGroup="B1C" score="0.0"/></ns3:JSeq><ns3:JSeq colour="-1" start="1" end="749" id="sq1537"><ns3:features begin="188" end="207" type="CCGTGCACAATTAGGGGTTG" description="Search Results" featureGroup="B1C" score="0.0"/></ns3:JSeq><ns3:JSeq colour="-1" start="1" end="739" id="sq1539"><ns3:features begin="188" end="207" type="CCGTGCACAATTAGGGGTTG" description="Search Results" featureGroup="B1C" score="0.0"/><ns3:features begin="133" end="152" type="TGGCATACAGAAACCCCGTT" description="Search Results" featureGroup="crRNA_kDNA" score="0.0"/></ns3:JSeq><ns3:JSeq colour="-1" start="1" end="740" id="sq1541"><ns3:features begin="188" end="207" type="CCGTGCACAATTAGGGGTTG" description="Search Results" featureGroup="B1C" score="0.0"/><ns3:features begin="133" end="152" type="TGGCATACAGAAACCCCGTT" description="Search Results" featureGroup="crRNA_kDNA" score="0.0"/></ns3:JSeq><ns3:JSeq colour="-1" start="1" end="741" id="sq1543"><ns3:features begin="188" end="207" type="CCGTGCACAATTAGGGGTTG" description="Search Results" featureGroup="B1C" score="0.0"/></ns3:JSeq><ns3:JSeq colour="-1" start="1" end="750" id="sq1545"><ns3:features begin="188" end="207" type="CCGTGCACAATTAGGGGTTG" description="Search Results" featureGroup="B1C" score="0.0"/></ns3:JSeq><ns3:JSeq colour="-1" start="1" end="738" id="sq1547"><ns3:features begin="188" end="207" type="CCGTGCACAATTAGGGGTTG" description="Search Results" featureGroup="B1C" score="0.0"/></ns3:JSeq><ns3:JSeq colour="-1" start="1" end="741" id="sq1549"><ns3:features begin="188" end="207" type="CCGTGCACAATTAGGGGTTG" description="Search Results" featureGroup="B1C" score="0.0"/><ns3:features begin="133" end="152" type="TGGCATACAGAAACCCCGTT" description="Search Results" featureGroup="crRNA_kDNA" score="0.0"/></ns3:JSeq><ns3:JSeq colour="-1" start="1" end="810" id="sq1551"><ns3:features begin="188" end="207" type="CCGTGCACAATTAGGGGTTG" description="Search Results" featureGroup="B1C" score="0.0"/></ns3:JSeq><ns3:JSeq colour="-1" start="1" end="802" id="sq1553"><ns3:features begin="188" end="207" type="CCGTGCACAATTAGGGGTTG" description="Search Results" featureGroup="B1C" score="0.0"/></ns3:JSeq><ns3:JSeq colour="-1" start="1" end="809" id="sq1555"><ns3:features begin="188" end="207" type="CCGTGCACAATTAGGGGTTG" description="Search Results" featureGroup="B1C" score="0.0"/></ns3:JSeq><ns3:JSeq colour="-1" start="1" end="808" id="sq1557"><ns3:features begin="188" end="207" type="CCGTGCACAATTAGGGGTTG" description="Search Results" featureGroup="B1C" score="0.0"/></ns3:JSeq><ns3:JSeq colour="-1" start="1" end="808" id="sq1559"><ns3:features begin="163" end="184" type="CCAAAATTCGCGTTTTTTGGCC" description="Search Results" featureGroup="F1" score="0.0"/><ns3:features begin="188" end="207" type="CCGTGCACAATTAGGGGTTG" description="Search Results" featureGroup="B1C" score="0.0"/></ns3:JSeq><ns3:JSeq colour="-1" start="1" end="820" id="sq1561"><ns3:features begin="188" end="207" type="CCGTGCACAATTAGGGGTTG" description="Search Results" featureGroup="B1C" score="0.0"/></ns3:JSeq><ns3:JSeq colour="-1" start="1" end="797" id="sq1563"><ns3:features begin="188" end="207" type="CCGTGCACAATTAGGGGTTG" description="Search Results" featureGroup="B1C" score="0.0"/></ns3:JSeq><ns3:JSeq colour="-1" start="1" end="780" id="sq1565"><ns3:features begin="188" end="207" type="CCGTGCACAATTAGGGGTTG" description="Search Results" featureGroup="B1C" score="0.0"/><ns3:features begin="248" end="267" type="CCGTGCACAATTAGGGGTTG" description="Search Results" featureGroup="B1C" score="0.0"/></ns3:JSeq><ns3:JSeq colour="-1" start="1" end="809" id="sq1567"><ns3:features begin="188" end="207" type="CCGTGCACAATTAGGGGTTG" description="Search Results" featureGroup="B1C" score="0.0"/></ns3:JSeq><ns3:JSeq colour="-1" start="1" end="802" id="sq1569"><ns3:features begin="188" end="207" type="CCGTGCACAATTAGGGGTTG" description="Search Results" featureGroup="B1C" score="0.0"/></ns3:JSeq><ns3:JSeq colour="-1" start="1" end="810" id="sq1571"><ns3:features begin="188" end="207" type="CCGTGCACAATTAGGGGTTG" description="Search Results" featureGroup="B1C" score="0.0"/></ns3:JSeq><ns3:JSeq colour="-1" start="1" end="810" id="sq1573"><ns3:features begin="188" end="207" type="CCGTGCACAATTAGGGGTTG" description="Search Results" featureGroup="B1C" score="0.0"/></ns3:JSeq><ns3:JSeq colour="-1" start="1" end="799" id="sq1575"><ns3:features begin="188" end="207" type="CCGTGCACAATTAGGGGTTG" description="Search Results" featureGroup="B1C" score="0.0"/></ns3:JSeq><ns3:JSeq colour="-1" start="1" end="810" id="sq1577"><ns3:features begin="188" end="207" type="CCGTGCACAATTAGGGGTTG" description="Search Results" featureGroup="B1C" score="0.0"/><ns3:features begin="248" end="267" type="CCGTGCACAATTAGGGGTTG" description="Search Results" featureGroup="B1C" score="0.0"/></ns3:JSeq><ns3:JSeq colour="-1" start="1" end="800" id="sq1579"><ns3:features begin="188" end="207" type="CCGTGCACAATTAGGGGTTG" description="Search Results" featureGroup="B1C" score="0.0"/><ns3:features begin="133" end="152" type="TGGCATACAGAAACCCCGTT" description="Search Results" featureGroup="crRNA_kDNA" score="0.0"/></ns3:JSeq><ns3:JSeq colour="-1" start="1" end="800" id="sq1581"><ns3:features begin="188" end="207" type="CCGTGCACAATTAGGGGTTG" description="Search Results" featureGroup="B1C" score="0.0"/></ns3:JSeq><ns3:JSeq colour="-1" start="1" end="809" id="sq1583"><ns3:features begin="163" end="184" type="CCAAAATTCGCGTTTTTTGGCC" description="Search Results" featureGroup="F1" score="0.0"/><ns3:features begin="188" end="207" type="CCGTGCACAATTAGGGGTTG" description="Search Results" featureGroup="B1C" score="0.0"/></ns3:JSeq><ns3:JSeq colour="-1" start="1" end="799" id="sq1585"><ns3:features begin="188" end="207" type="CCGTGCACAATTAGGGGTTG" description="Search Results" featureGroup="B1C" score="0.0"/></ns3:JSeq><ns3:JSeq colour="-1" start="1" end="799" id="sq1587"><ns3:features begin="188" end="207" type="CCGTGCACAATTAGGGGTTG" description="Search Results" featureGroup="B1C" score="0.0"/><ns3:features begin="133" end="152" type="TGGCATACAGAAACCCCGTT" description="Search Results" featureGroup="crRNA_kDNA" score="0.0"/></ns3:JSeq><ns3:JSeq colour="-1" start="1" end="811" id="sq1589"><ns3:features begin="188" end="207" type="CCGTGCACAATTAGGGGTTG" description="Search Results" featureGroup="B1C" score="0.0"/></ns3:JSeq><ns3:JSeq colour="-1" start="1" end="808" id="sq1591"><ns3:features begin="188" end="207" type="CCGTGCACAATTAGGGGTTG" description="Search Results" featureGroup="B1C" score="0.0"/></ns3:JSeq><ns3:JSeq colour="-1" start="1" end="801" id="sq1593"><ns3:features begin="188" end="207" type="CCGTGCACAATTAGGGGTTG" description="Search Results" featureGroup="B1C" score="0.0"/></ns3:JSeq><ns3:JSeq colour="-1" start="1" end="801" id="sq1595"><ns3:features begin="163" end="184" type="CCAAAATTCGCGTTTTTTGGCC" description="Search Results" featureGroup="F1" score="0.0"/><ns3:features begin="188" end="207" type="CCGTGCACAATTAGGGGTTG" description="Search Results" featureGroup="B1C" score="0.0"/></ns3:JSeq><ns3:JSeq colour="-1" start="1" end="810" id="sq1597"><ns3:features begin="188" end="207" type="CCGTGCACAATTAGGGGTTG" description="Search Results" featureGroup="B1C" score="0.0"/></ns3:JSeq><ns3:JSeq colour="-1" start="1" end="810" id="sq1599"><ns3:features begin="188" end="207" type="CCGTGCACAATTAGGGGTTG" description="Search Results" featureGroup="B1C" score="0.0"/></ns3:JSeq><ns3:JSeq colour="-1" start="1" end="803" id="sq1601"><ns3:features begin="163" end="184" type="CCAAAATTCGCGTTTTTTGGCC" description="Search Results" featureGroup="F1" score="0.0"/><ns3:features begin="188" end="207" type="CCGTGCACAATTAGGGGTTG" description="Search Results" featureGroup="B1C" score="0.0"/></ns3:JSeq><ns3:JSeq colour="-1" start="1" end="810" id="sq1603"><ns3:features begin="188" end="207" type="CCGTGCACAATTAGGGGTTG" description="Search Results" featureGroup="B1C" score="0.0"/></ns3:JSeq><ns3:JSeq colour="-1" start="1" end="799" id="sq1605"><ns3:features begin="188" end="207" type="CCGTGCACAATTAGGGGTTG" description="Search Results" featureGroup="B1C" score="0.0"/></ns3:JSeq><ns3:JSeq colour="-1" start="1" end="799" id="sq1607"><ns3:features begin="188" end="207" type="CCGTGCACAATTAGGGGTTG" description="Search Results" featureGroup="B1C" score="0.0"/></ns3:JSeq><ns3:JSeq colour="-1" start="1" end="800" id="sq1609"><ns3:features begin="188" end="207" type="CCGTGCACAATTAGGGGTTG" description="Search Results" featureGroup="B1C" score="0.0"/><ns3:features begin="248" end="267" type="CCGTGCACAATTAGGGGTTG" description="Search Results" featureGroup="B1C" score="0.0"/></ns3:JSeq><ns3:JSeq colour="-1" start="1" end="800" id="sq1611"><ns3:features begin="163" end="184" type="CCAAAATTCGCGTTTTTTGGCC" description="Search Results" featureGroup="F1" score="0.0"/><ns3:features begin="188" end="207" type="CCGTGCACAATTAGGGGTTG" description="Search Results" featureGroup="B1C" score="0.0"/></ns3:JSeq><ns3:JSeq colour="-1" start="1" end="800" id="sq1613"><ns3:features begin="188" end="207" type="CCGTGCACAATTAGGGGTTG" description="Search Results" featureGroup="B1C" score="0.0"/></ns3:JSeq><ns3:JSeq colour="-1" start="1" end="801" id="sq1615"><ns3:features begin="188" end="207" type="CCGTGCACAATTAGGGGTTG" description="Search Results" featureGroup="B1C" score="0.0"/><ns3:features begin="254" end="271" type="GAAACTGGCCTCTAAGGC" description="Search Results" featureGroup="B3C" score="0.0"/></ns3:JSeq><ns3:JSeq colour="-1" start="1" end="798" id="sq1617"><ns3:features begin="188" end="207" type="CCGTGCACAATTAGGGGTTG" description="Search Results" featureGroup="B1C" score="0.0"/></ns3:JSeq><ns3:JSeq colour="-1" start="1" end="809" id="sq1619"><ns3:features begin="188" end="207" type="CCGTGCACAATTAGGGGTTG" description="Search Results" featureGroup="B1C" score="0.0"/></ns3:JSeq><ns3:JSeq colour="-1" start="1" end="810" id="sq1621"><ns3:features begin="188" end="207" type="CCGTGCACAATTAGGGGTTG" description="Search Results" featureGroup="B1C" score="0.0"/></ns3:JSeq><ns3:JSeq colour="-1" start="1" end="801" id="sq1623"><ns3:features begin="188" end="207" type="CCGTGCACAATTAGGGGTTG" description="Search Results" featureGroup="B1C" score="0.0"/></ns3:JSeq><ns3:JSeq colour="-1" start="1" end="769" id="sq1625"><ns3:features begin="188" end="207" type="CCGTGCACAATTAGGGGTTG" description="Search Results" featureGroup="B1C" score="0.0"/></ns3:JSeq><ns3:JSeq colour="-1" start="1" end="808" id="sq1627"><ns3:features begin="163" end="184" type="CCAAAATTCGCGTTTTTTGGCC" description="Search Results" featureGroup="F1" score="0.0"/><ns3:features begin="188" end="207" type="CCGTGCACAATTAGGGGTTG" description="Search Results" featureGroup="B1C" score="0.0"/></ns3:JSeq><ns3:JSeq colour="-1" start="1" end="800" id="sq1629"><ns3:features begin="188" end="207" type="CCGTGCACAATTAGGGGTTG" description="Search Results" featureGroup="B1C" score="0.0"/></ns3:JSeq><ns3:JSeq colour="-1" start="1" end="803" id="sq1631"><ns3:features begin="188" end="207" type="CCGTGCACAATTAGGGGTTG" description="Search Results" featureGroup="B1C" score="0.0"/><ns3:features begin="133" end="152" type="TGGCATACAGAAACCCCGTT" description="Search Results" featureGroup="crRNA_kDNA" score="0.0"/></ns3:JSeq><ns3:JSeq colour="-1" start="1" end="799" id="sq1633"><ns3:features begin="188" end="207" type="CCGTGCACAATTAGGGGTTG" description="Search Results" featureGroup="B1C" score="0.0"/></ns3:JSeq><ns3:JSeq colour="-1" start="1" end="808" id="sq1635"><ns3:features begin="188" end="207" type="CCGTGCACAATTAGGGGTTG" description="Search Results" featureGroup="B1C" score="0.0"/><ns3:features begin="248" end="267" type="CCGTGCACAATTAGGGGTTG" description="Search Results" featureGroup="B1C" score="0.0"/><ns3:features begin="133" end="152" type="TGGCATACAGAAACCCCGTT" description="Search Results" featureGroup="crRNA_kDNA" score="0.0"/></ns3:JSeq><ns3:JSeq colour="-1" start="1" end="798" id="sq1637"><ns3:features begin="188" end="207" type="CCGTGCACAATTAGGGGTTG" description="Search Results" featureGroup="B1C" score="0.0"/></ns3:JSeq><ns3:JSeq colour="-1" start="1" end="800" id="sq1639"><ns3:features begin="188" end="207" type="CCGTGCACAATTAGGGGTTG" description="Search Results" featureGroup="B1C" score="0.0"/></ns3:JSeq><ns3:JSeq colour="-1" start="1" end="790" id="sq1641"><ns3:features begin="188" end="207" type="CCGTGCACAATTAGGGGTTG" description="Search Results" featureGroup="B1C" score="0.0"/><ns3:features begin="133" end="152" type="TGGCATACAGAAACCCCGTT" description="Search Results" featureGroup="crRNA_kDNA" score="0.0"/></ns3:JSeq><ns3:JSeq colour="-1" start="1" end="800" id="sq1643"><ns3:features begin="188" end="207" type="CCGTGCACAATTAGGGGTTG" description="Search Results" featureGroup="B1C" score="0.0"/></ns3:JSeq><ns3:JSeq colour="-1" start="1" end="810" id="sq1645"><ns3:features begin="188" end="207" type="CCGTGCACAATTAGGGGTTG" description="Search Results" featureGroup="B1C" score="0.0"/></ns3:JSeq><ns3:JSeq colour="-1" start="1" end="800" id="sq1647"><ns3:features begin="188" end="207" type="CCGTGCACAATTAGGGGTTG" description="Search Results" featureGroup="B1C" score="0.0"/></ns3:JSeq><ns3:JSeq colour="-1" start="1" end="808" id="sq1649"><ns3:features begin="188" end="207" type="CCGTGCACAATTAGGGGTTG" description="Search Results" featureGroup="B1C" score="0.0"/></ns3:JSeq><ns3:JSeq colour="-1" start="1" end="801" id="sq1651"><ns3:features begin="188" end="207" type="CCGTGCACAATTAGGGGTTG" description="Search Results" featureGroup="B1C" score="0.0"/><ns3:features begin="133" end="152" type="TGGCATACAGAAACCCCGTT" description="Search Results" featureGroup="crRNA_kDNA" score="0.0"/></ns3:JSeq><ns3:JSeq colour="-1" start="1" end="807" id="sq1653"><ns3:features begin="188" end="207" type="CCGTGCACAATTAGGGGTTG" description="Search Results" featureGroup="B1C" score="0.0"/></ns3:JSeq><ns3:JSeq colour="-1" start="1" end="800" id="sq1655"><ns3:features begin="188" end="207" type="CCGTGCACAATTAGGGGTTG" description="Search Results" featureGroup="B1C" score="0.0"/></ns3:JSeq><ns3:JSeq colour="-1" start="1" end="809" id="sq1657"><ns3:features begin="188" end="207" type="CCGTGCACAATTAGGGGTTG" description="Search Results" featureGroup="B1C" score="0.0"/></ns3:JSeq><ns3:JSeq colour="-1" start="1" end="809" id="sq1659"><ns3:features begin="188" end="207" type="CCGTGCACAATTAGGGGTTG" description="Search Results" featureGroup="B1C" score="0.0"/></ns3:JSeq><ns3:JSeq colour="-1" start="1" end="811" id="sq1661"><ns3:features begin="163" end="184" type="CCAAAATTCGCGTTTTTTGGCC" description="Search Results" featureGroup="F1" score="0.0"/><ns3:features begin="188" end="207" type="CCGTGCACAATTAGGGGTTG" description="Search Results" featureGroup="B1C" score="0.0"/></ns3:JSeq><ns3:JSeq colour="-1" start="1" end="800" id="sq1663"><ns3:features begin="188" end="207" type="CCGTGCACAATTAGGGGTTG" description="Search Results" featureGroup="B1C" score="0.0"/></ns3:JSeq><ns3:JSeq colour="-1" start="1" end="800" id="sq1665"><ns3:features begin="188" end="207" type="CCGTGCACAATTAGGGGTTG" description="Search Results" featureGroup="B1C" score="0.0"/><ns3:features begin="133" end="152" type="TGGCATACAGAAACCCCGTT" description="Search Results" featureGroup="crRNA_kDNA" score="0.0"/></ns3:JSeq><ns3:JSeq colour="-1" start="1" end="800" id="sq1667"><ns3:features begin="188" end="207" type="CCGTGCACAATTAGGGGTTG" description="Search Results" featureGroup="B1C" score="0.0"/></ns3:JSeq><ns3:JSeq colour="-1" start="1" end="802" id="sq1669"><ns3:features begin="163" end="184" type="CCAAAATTCGCGTTTTTTGGCC" description="Search Results" featureGroup="F1" score="0.0"/><ns3:features begin="188" end="207" type="CCGTGCACAATTAGGGGTTG" description="Search Results" featureGroup="B1C" score="0.0"/></ns3:JSeq><ns3:JSeq colour="-1" start="1" end="799" id="sq1671"><ns3:features begin="188" end="207" type="CCGTGCACAATTAGGGGTTG" description="Search Results" featureGroup="B1C" score="0.0"/><ns3:features begin="133" end="152" type="TGGCATACAGAAACCCCGTT" description="Search Results" featureGroup="crRNA_kDNA" score="0.0"/></ns3:JSeq><ns3:JSeq colour="-1" start="1" end="801" id="sq1673"><ns3:features begin="188" end="207" type="CCGTGCACAATTAGGGGTTG" description="Search Results" featureGroup="B1C" score="0.0"/></ns3:JSeq><ns3:JSeq colour="-1" start="1" end="812" id="sq1675"><ns3:features begin="188" end="207" type="CCGTGCACAATTAGGGGTTG" description="Search Results" featureGroup="B1C" score="0.0"/></ns3:JSeq><ns3:JSeq colour="-1" start="1" end="801" id="sq1677"><ns3:features begin="188" end="207" type="CCGTGCACAATTAGGGGTTG" description="Search Results" featureGroup="B1C" score="0.0"/></ns3:JSeq><ns3:JSeq colour="-1" start="1" end="812" id="sq1679"><ns3:features begin="188" end="207" type="CCGTGCACAATTAGGGGTTG" description="Search Results" featureGroup="B1C" score="0.0"/><ns3:features begin="248" end="267" type="CCGTGCACAATTAGGGGTTG" description="Search Results" featureGroup="B1C" score="0.0"/></ns3:JSeq><ns3:JSeq colour="-1" start="1" end="802" id="sq1681"><ns3:features begin="163" end="184" type="CCAAAATTCGCGTTTTTTGGCC" description="Search Results" featureGroup="F1" score="0.0"/><ns3:features begin="188" end="207" type="CCGTGCACAATTAGGGGTTG" description="Search Results" featureGroup="B1C" score="0.0"/></ns3:JSeq><ns3:JSeq colour="-1" start="1" end="800" id="sq1683"><ns3:features begin="188" end="207" type="CCGTGCACAATTAGGGGTTG" description="Search Results" featureGroup="B1C" score="0.0"/></ns3:JSeq><ns3:JSeq colour="-1" start="1" end="811" id="sq1685"><ns3:features begin="188" end="207" type="CCGTGCACAATTAGGGGTTG" description="Search Results" featureGroup="B1C" score="0.0"/></ns3:JSeq><ns3:JSeq colour="-1" start="1" end="819" id="sq1687"><ns3:features begin="188" end="207" type="CCGTGCACAATTAGGGGTTG" description="Search Results" featureGroup="B1C" score="0.0"/></ns3:JSeq><ns3:JSeq colour="-1" start="1" end="799" id="sq1689"><ns3:features begin="188" end="207" type="CCGTGCACAATTAGGGGTTG" description="Search Results" featureGroup="B1C" score="0.0"/></ns3:JSeq><ns3:JSeq colour="-1" start="1" end="811" id="sq1691"><ns3:features begin="163" end="184" type="CCAAAATTCGCGTTTTTTGGCC" description="Search Results" featureGroup="F1" score="0.0"/><ns3:features begin="188" end="207" type="CCGTGCACAATTAGGGGTTG" description="Search Results" featureGroup="B1C" score="0.0"/></ns3:JSeq><ns3:JSeq colour="-1" start="1" end="779" id="sq1693"><ns3:features begin="188" end="207" type="CCGTGCACAATTAGGGGTTG" description="Search Results" featureGroup="B1C" score="0.0"/></ns3:JSeq><ns3:JSeq colour="-1" start="1" end="739" id="sq1695"><ns3:features begin="188" end="207" type="CCGTGCACAATTAGGGGTTG" description="Search Results" featureGroup="B1C" score="0.0"/></ns3:JSeq><ns3:JSeq colour="-1" start="1" end="740" id="sq1697"><ns3:features begin="188" end="207" type="CCGTGCACAATTAGGGGTTG" description="Search Results" featureGroup="B1C" score="0.0"/></ns3:JSeq><ns3:JSeq colour="-1" start="1" end="750" id="sq1699"><ns3:features begin="188" end="207" type="CCGTGCACAATTAGGGGTTG" description="Search Results" featureGroup="B1C" score="0.0"/></ns3:JSeq><ns3:JSeq colour="-1" start="1" end="740" id="sq1701"><ns3:features begin="188" end="207" type="CCGTGCACAATTAGGGGTTG" description="Search Results" featureGroup="B1C" score="0.0"/></ns3:JSeq><ns3:JSeq colour="-1" start="1" end="709" id="sq1703"><ns3:features begin="188" end="207" type="CCGTGCACAATTAGGGGTTG" description="Search Results" featureGroup="B1C" score="0.0"/></ns3:JSeq><ns3:JSeq colour="-1" start="1" end="709" id="sq1705"><ns3:features begin="188" end="207" type="CCGTGCACAATTAGGGGTTG" description="Search Results" featureGroup="B1C" score="0.0"/><ns3:features begin="133" end="152" type="TGGCATACAGAAACCCCGTT" description="Search Results" featureGroup="crRNA_kDNA" score="0.0"/></ns3:JSeq><ns3:JSeq colour="-1" start="1" end="751" id="sq1707"><ns3:features begin="188" end="207" type="CCGTGCACAATTAGGGGTTG" description="Search Results" featureGroup="B1C" score="0.0"/></ns3:JSeq><ns3:JSeq colour="-1" start="1" end="750" id="sq1709"><ns3:features begin="188" end="207" type="CCGTGCACAATTAGGGGTTG" description="Search Results" featureGroup="B1C" score="0.0"/></ns3:JSeq><ns3:JSeq colour="-1" start="1" end="749" id="sq1711"><ns3:features begin="188" end="207" type="CCGTGCACAATTAGGGGTTG" description="Search Results" featureGroup="B1C" score="0.0"/></ns3:JSeq><ns3:JSeq colour="-1" start="1" end="739" id="sq1713"><ns3:features begin="188" end="207" type="CCGTGCACAATTAGGGGTTG" description="Search Results" featureGroup="B1C" score="0.0"/></ns3:JSeq><ns3:JSeq colour="-1" start="1" end="739" id="sq1715"><ns3:features begin="188" end="207" type="CCGTGCACAATTAGGGGTTG" description="Search Results" featureGroup="B1C" score="0.0"/></ns3:JSeq><ns3:JSeq colour="-1" start="1" end="751" id="sq1717"><ns3:features begin="163" end="184" type="CCAAAATTCGCGTTTTTTGGCC" description="Search Results" featureGroup="F1" score="0.0"/><ns3:features begin="188" end="207" type="CCGTGCACAATTAGGGGTTG" description="Search Results" featureGroup="B1C" score="0.0"/></ns3:JSeq><ns3:JSeq colour="-1" start="1" end="743" id="sq1719"><ns3:features begin="188" end="207" type="CCGTGCACAATTAGGGGTTG" description="Search Results" featureGroup="B1C" score="0.0"/></ns3:JSeq><ns3:JSeq colour="-1" start="1" end="739" id="sq1721"><ns3:features begin="188" end="207" type="CCGTGCACAATTAGGGGTTG" description="Search Results" featureGroup="B1C" score="0.0"/></ns3:JSeq><ns3:JSeq colour="-1" start="1" end="740" id="sq1723"><ns3:features begin="188" end="207" type="CCGTGCACAATTAGGGGTTG" description="Search Results" featureGroup="B1C" score="0.0"/></ns3:JSeq><ns3:JSeq colour="-1" start="1" end="752" id="sq1725"><ns3:features begin="163" end="184" type="CCAAAATTCGCGTTTTTTGGCC" description="Search Results" featureGroup="F1" score="0.0"/><ns3:features begin="188" end="207" type="CCGTGCACAATTAGGGGTTG" description="Search Results" featureGroup="B1C" score="0.0"/></ns3:JSeq><ns3:JSeq colour="-1" start="1" end="740" id="sq1727"><ns3:features begin="188" end="207" type="CCGTGCACAATTAGGGGTTG" description="Search Results" featureGroup="B1C" score="0.0"/></ns3:JSeq><ns3:JSeq colour="-1" start="1" end="750" id="sq1729"><ns3:features begin="188" end="207" type="CCGTGCACAATTAGGGGTTG" description="Search Results" featureGroup="B1C" score="0.0"/></ns3:JSeq><ns3:JSeq colour="-1" start="1" end="742" id="sq1731"><ns3:features begin="188" end="207" type="CCGTGCACAATTAGGGGTTG" description="Search Results" featureGroup="B1C" score="0.0"/></ns3:JSeq><ns3:JSeq colour="-1" start="1" end="743" id="sq1733"><ns3:features begin="188" end="207" type="CCGTGCACAATTAGGGGTTG" description="Search Results" featureGroup="B1C" score="0.0"/></ns3:JSeq><ns3:JSeq colour="-1" start="1" end="750" id="sq1735"><ns3:features begin="188" end="207" type="CCGTGCACAATTAGGGGTTG" description="Search Results" featureGroup="B1C" score="0.0"/></ns3:JSeq><ns3:JSeq colour="-1" start="1" end="739" id="sq1737"><ns3:features begin="188" end="207" type="CCGTGCACAATTAGGGGTTG" description="Search Results" featureGroup="B1C" score="0.0"/></ns3:JSeq><ns3:JSeq colour="-1" start="1" end="740" id="sq1739"><ns3:features begin="188" end="207" type="CCGTGCACAATTAGGGGTTG" description="Search Results" featureGroup="B1C" score="0.0"/></ns3:JSeq><ns3:JSeq colour="-1" start="1" end="741" id="sq1741"><ns3:features begin="188" end="207" type="CCGTGCACAATTAGGGGTTG" description="Search Results" featureGroup="B1C" score="0.0"/></ns3:JSeq><ns3:JSeq colour="-1" start="1" end="721" id="sq1743"><ns3:features begin="188" end="207" type="CCGTGCACAATTAGGGGTTG" description="Search Results" featureGroup="B1C" score="0.0"/></ns3:JSeq><ns3:JSeq colour="-1" start="1" end="750" id="sq1745"><ns3:features begin="188" end="207" type="CCGTGCACAATTAGGGGTTG" description="Search Results" featureGroup="B1C" score="0.0"/></ns3:JSeq><ns3:JSeq colour="-1" start="1" end="750" id="sq1747"><ns3:features begin="163" end="184" type="CCAAAATTCGCGTTTTTTGGCC" description="Search Results" featureGroup="F1" score="0.0"/><ns3:features begin="188" end="207" type="CCGTGCACAATTAGGGGTTG" description="Search Results" featureGroup="B1C" score="0.0"/></ns3:JSeq><ns3:JSeq colour="-1" start="1" end="740" id="sq1749"><ns3:features begin="163" end="184" type="CCAAAATTCGCGTTTTTTGGCC" description="Search Results" featureGroup="F1" score="0.0"/><ns3:features begin="188" end="207" type="CCGTGCACAATTAGGGGTTG" description="Search Results" featureGroup="B1C" score="0.0"/></ns3:JSeq><ns3:JSeq colour="-1" start="1" end="740" id="sq1751"><ns3:features begin="188" end="207" type="CCGTGCACAATTAGGGGTTG" description="Search Results" featureGroup="B1C" score="0.0"/></ns3:JSeq><ns3:JSeq colour="-1" start="1" end="739" id="sq1753"><ns3:features begin="188" end="207" type="CCGTGCACAATTAGGGGTTG" description="Search Results" featureGroup="B1C" score="0.0"/></ns3:JSeq><ns3:JSeq colour="-1" start="1" end="749" id="sq1755"><ns3:features begin="188" end="207" type="CCGTGCACAATTAGGGGTTG" description="Search Results" featureGroup="B1C" score="0.0"/></ns3:JSeq><ns3:JSeq colour="-1" start="1" end="739" id="sq1757"><ns3:features begin="163" end="184" type="CCAAAATTCGCGTTTTTTGGCC" description="Search Results" featureGroup="F1" score="0.0"/><ns3:features begin="188" end="207" type="CCGTGCACAATTAGGGGTTG" description="Search Results" featureGroup="B1C" score="0.0"/></ns3:JSeq><ns3:JSeq colour="-1" start="1" end="748" id="sq1759"><ns3:features begin="188" end="207" type="CCGTGCACAATTAGGGGTTG" description="Search Results" featureGroup="B1C" score="0.0"/></ns3:JSeq><ns3:JSeq colour="-1" start="1" end="738" id="sq1761"><ns3:features begin="163" end="184" type="CCAAAATTCGCGTTTTTTGGCC" description="Search Results" featureGroup="F1" score="0.0"/><ns3:features begin="188" end="207" type="CCGTGCACAATTAGGGGTTG" description="Search Results" featureGroup="B1C" score="0.0"/></ns3:JSeq><ns3:JSeq colour="-1" start="1" end="740" id="sq1763"><ns3:features begin="188" end="207" type="CCGTGCACAATTAGGGGTTG" description="Search Results" featureGroup="B1C" score="0.0"/></ns3:JSeq><ns3:JSeq colour="-1" start="1" end="741" id="sq1765"><ns3:features begin="188" end="207" type="CCGTGCACAATTAGGGGTTG" description="Search Results" featureGroup="B1C" score="0.0"/></ns3:JSeq><ns3:JSeq colour="-1" start="1" end="740" id="sq1767"><ns3:features begin="188" end="207" type="CCGTGCACAATTAGGGGTTG" description="Search Results" featureGroup="B1C" score="0.0"/></ns3:JSeq><ns3:JSeq colour="-1" start="1" end="741" id="sq1769"><ns3:features begin="163" end="184" type="CCAAAATTCGCGTTTTTTGGCC" description="Search Results" featureGroup="F1" score="0.0"/><ns3:features begin="188" end="207" type="CCGTGCACAATTAGGGGTTG" description="Search Results" featureGroup="B1C" score="0.0"/></ns3:JSeq><ns3:JSeq colour="-1" start="1" end="744" id="sq1771"><ns3:features begin="677" end="696" type="TGGCATACAGAAACCCCGTT" description="Search Results" featureGroup="crRNA_kDNA" score="0.0"/></ns3:JSeq><ns3:JSeq colour="-1" start="1" end="744" id="sq1773"/><ns3:JSeq colour="-1" start="1" end="744" id="sq1775"/><ns3:JSeq colour="-1" start="1" end="746" id="sq1777"><ns3:features begin="678" end="697" type="TGGCATACAGAAACCCCGTT" description="Search Results" featureGroup="crRNA_kDNA" score="0.0"/></ns3:JSeq><ns3:JSeq colour="-1" start="1" end="744" id="sq1779"><ns3:features begin="679" end="698" type="TGGCATACAGAAACCCCGTT" description="Search Results" featureGroup="crRNA_kDNA" score="0.0"/></ns3:JSeq><ns3:JSeq colour="-1" start="1" end="746" id="sq1781"><ns3:features begin="680" end="699" type="TGGCATACAGAAACCCCGTT" description="Search Results" featureGroup="crRNA_kDNA" score="0.0"/></ns3:JSeq><ns3:JSeq colour="-1" start="1" end="744" id="sq1783"><ns3:features begin="8" end="29" type="GTGTAATATAGTGGGCCGCGCA" description="Search Results" featureGroup="LB" score="0.0"/><ns3:features begin="677" end="696" type="TGGCATACAGAAACCCCGTT" description="Search Results" featureGroup="crRNA_kDNA" score="0.0"/></ns3:JSeq><ns3:JSeq colour="-1" start="1" end="743" id="sq1785"/><ns3:JSeq colour="-1" start="1" end="753" id="sq1787"><ns3:features begin="690" end="709" type="TGGCATACAGAAACCCCGTT" description="Search Results" featureGroup="crRNA_kDNA" score="0.0"/></ns3:JSeq><ns3:JSeq colour="-1" start="1" end="754" id="sq1789"/><ns3:JSeq colour="-1" start="1" end="752" id="sq1791"><ns3:features begin="686" end="705" type="TGGCATACAGAAACCCCGTT" description="Search Results" featureGroup="crRNA_kDNA" score="0.0"/></ns3:JSeq><ns3:JSeq colour="-1" start="1" end="749" id="sq1793"><ns3:features begin="133" end="152" type="TGGCATACAGAAACCCCGTT" description="Search Results" featureGroup="crRNA_kDNA" score="0.0"/></ns3:JSeq><ns3:JSeq colour="-1" start="1" end="749" id="sq1795"><ns3:features begin="141" end="162" type="AGAAACCCCGTTCAAAAATCCC" description="Search Results" featureGroup="RevCom_LF" score="0.0"/><ns3:features begin="133" end="152" type="TGGCATACAGAAACCCCGTT" description="Search Results" featureGroup="crRNA_kDNA" score="0.0"/></ns3:JSeq><ns3:JSeq colour="-1" start="1" end="759" id="sq1797"><ns3:features begin="133" end="152" type="TGGCATACAGAAACCCCGTT" description="Search Results" featureGroup="crRNA_kDNA" score="0.0"/></ns3:JSeq><ns3:JSeq colour="-1" start="1" end="741" id="sq1799"><ns3:features begin="133" end="152" type="TGGCATACAGAAACCCCGTT" description="Search Results" featureGroup="crRNA_kDNA" score="0.0"/></ns3:JSeq><ns3:JSeq colour="-1" start="1" end="738" id="sq1801"><ns3:features begin="254" end="271" type="GAAACTGGCCTCTAAGGC" description="Search Results" featureGroup="B3C" score="0.0"/><ns3:features begin="133" end="152" type="TGGCATACAGAAACCCCGTT" description="Search Results" featureGroup="crRNA_kDNA" score="0.0"/></ns3:JSeq><ns3:JSeq colour="-1" start="1" end="747" id="sq1803"><ns3:features begin="133" end="152" type="TGGCATACAGAAACCCCGTT" description="Search Results" featureGroup="crRNA_kDNA" score="0.0"/></ns3:JSeq><ns3:JSeq colour="-1" start="1" end="758" id="sq1805"><ns3:features begin="134" end="153" type="TGGCATACAGAAACCCCGTT" description="Search Results" featureGroup="crRNA_kDNA" score="0.0"/></ns3:JSeq><ns3:JSeq colour="-1" start="1" end="745" id="sq1807"><ns3:features begin="133" end="152" type="TGGCATACAGAAACCCCGTT" description="Search Results" featureGroup="crRNA_kDNA" score="0.0"/></ns3:JSeq><ns3:JSeq colour="-1" start="1" end="751" id="sq1809"><ns3:features begin="133" end="152" type="TGGCATACAGAAACCCCGTT" description="Search Results" featureGroup="crRNA_kDNA" score="0.0"/></ns3:JSeq><ns3:JSeq colour="-1" start="1" end="759" id="sq1811"><ns3:features begin="133" end="152" type="TGGCATACAGAAACCCCGTT" description="Search Results" featureGroup="crRNA_kDNA" score="0.0"/></ns3:JSeq><ns3:JSeq colour="-1" start="1" end="740" id="sq1813"><ns3:features begin="133" end="152" type="TGGCATACAGAAACCCCGTT" description="Search Results" featureGroup="crRNA_kDNA" score="0.0"/></ns3:JSeq><ns3:JSeq colour="-1" start="1" end="751" id="sq1815"><ns3:features begin="133" end="152" type="TGGCATACAGAAACCCCGTT" description="Search Results" featureGroup="crRNA_kDNA" score="0.0"/></ns3:JSeq><ns3:JSeq colour="-1" start="1" end="738" id="sq1817"><ns3:features begin="133" end="152" type="TGGCATACAGAAACCCCGTT" description="Search Results" featureGroup="crRNA_kDNA" score="0.0"/></ns3:JSeq><ns3:JSeq colour="-1" start="1" end="750" id="sq1819"><ns3:features begin="134" end="153" type="TGGCATACAGAAACCCCGTT" description="Search Results" featureGroup="crRNA_kDNA" score="0.0"/></ns3:JSeq><ns3:JSeq colour="-1" start="1" end="749" id="sq1821"><ns3:features begin="133" end="152" type="TGGCATACAGAAACCCCGTT" description="Search Results" featureGroup="crRNA_kDNA" score="0.0"/></ns3:JSeq><ns3:JSeq colour="-1" start="1" end="740" id="sq1823"><ns3:features begin="133" end="152" type="TGGCATACAGAAACCCCGTT" description="Search Results" featureGroup="crRNA_kDNA" score="0.0"/></ns3:JSeq><ns3:JSeq colour="-1" start="1" end="751" id="sq1825"><ns3:features begin="255" end="272" type="GAAACTGGCCTCTAAGGC" description="Search Results" featureGroup="B3C" score="0.0"/><ns3:features begin="133" end="152" type="TGGCATACAGAAACCCCGTT" description="Search Results" featureGroup="crRNA_kDNA" score="0.0"/></ns3:JSeq><ns3:JSeq colour="-1" start="1" end="751" id="sq1827"><ns3:features begin="133" end="152" type="TGGCATACAGAAACCCCGTT" description="Search Results" featureGroup="crRNA_kDNA" score="0.0"/></ns3:JSeq><ns3:JSeq colour="-1" start="1" end="740" id="sq1829"><ns3:features begin="134" end="153" type="TGGCATACAGAAACCCCGTT" description="Search Results" featureGroup="crRNA_kDNA" score="0.0"/></ns3:JSeq><ns3:JSeq colour="-1" start="1" end="738" id="sq1831"/><ns3:JSeq colour="-1" start="1" end="757" id="sq1833"><ns3:features begin="133" end="152" type="TGGCATACAGAAACCCCGTT" description="Search Results" featureGroup="crRNA_kDNA" score="0.0"/></ns3:JSeq><ns3:JSeq colour="-1" start="1" end="751" id="sq1835"/><ns3:JSeq colour="-1" start="1" end="741" id="sq1837"><ns3:features begin="133" end="152" type="TGGCATACAGAAACCCCGTT" description="Search Results" featureGroup="crRNA_kDNA" score="0.0"/></ns3:JSeq><ns3:JSeq colour="-1" start="1" end="760" id="sq1839"><ns3:features begin="208" end="229" type="GTGTAATATAGTGGGCCGCGCA" description="Search Results" featureGroup="LB" score="0.0"/><ns3:features begin="133" end="152" type="TGGCATACAGAAACCCCGTT" description="Search Results" featureGroup="crRNA_kDNA" score="0.0"/></ns3:JSeq><ns3:JSeq colour="-1" start="1" end="741" id="sq1841"><ns3:features begin="133" end="152" type="TGGCATACAGAAACCCCGTT" description="Search Results" featureGroup="crRNA_kDNA" score="0.0"/></ns3:JSeq><ns3:JSeq colour="-1" start="1" end="740" id="sq1843"><ns3:features begin="133" end="152" type="TGGCATACAGAAACCCCGTT" description="Search Results" featureGroup="crRNA_kDNA" score="0.0"/></ns3:JSeq><ns3:JSeq colour="-1" start="1" end="745" id="sq1845"><ns3:features begin="133" end="152" type="TGGCATACAGAAACCCCGTT" description="Search Results" featureGroup="crRNA_kDNA" score="0.0"/></ns3:JSeq><ns3:JSeq colour="-1" start="1" end="741" id="sq1847"><ns3:features begin="133" end="152" type="TGGCATACAGAAACCCCGTT" description="Search Results" featureGroup="crRNA_kDNA" score="0.0"/></ns3:JSeq><ns3:JSeq colour="-1" start="1" end="761" id="sq1849"><ns3:features begin="133" end="152" type="TGGCATACAGAAACCCCGTT" description="Search Results" featureGroup="crRNA_kDNA" score="0.0"/></ns3:JSeq><ns3:JSeq colour="-1" start="1" end="761" id="sq1851"/><ns3:JSeq colour="-1" start="1" end="755" id="sq1853"><ns3:features begin="133" end="152" type="TGGCATACAGAAACCCCGTT" description="Search Results" featureGroup="crRNA_kDNA" score="0.0"/></ns3:JSeq><ns3:JSeq colour="-1" start="1" end="741" id="sq1855"><ns3:features begin="254" end="271" type="GAAACTGGCCTCTAAGGC" description="Search Results" featureGroup="B3C" score="0.0"/><ns3:features begin="133" end="152" type="TGGCATACAGAAACCCCGTT" description="Search Results" featureGroup="crRNA_kDNA" score="0.0"/></ns3:JSeq><ns3:JSeq colour="-1" start="1" end="741" id="sq1857"><ns3:features begin="133" end="152" type="TGGCATACAGAAACCCCGTT" description="Search Results" featureGroup="crRNA_kDNA" score="0.0"/></ns3:JSeq><ns3:JSeq colour="-1" start="1" end="758" id="sq1859"><ns3:features begin="134" end="153" type="TGGCATACAGAAACCCCGTT" description="Search Results" featureGroup="crRNA_kDNA" score="0.0"/></ns3:JSeq><ns3:JSeq colour="-1" start="1" end="741" id="sq1861"><ns3:features begin="134" end="153" type="TGGCATACAGAAACCCCGTT" description="Search Results" featureGroup="crRNA_kDNA" score="0.0"/></ns3:JSeq><ns3:JSeq colour="-1" start="1" end="739" id="sq1863"><ns3:features begin="134" end="153" type="TGGCATACAGAAACCCCGTT" description="Search Results" featureGroup="crRNA_kDNA" score="0.0"/></ns3:JSeq><ns3:JSeq colour="-1" start="1" end="739" id="sq1865"><ns3:features begin="133" end="152" type="TGGCATACAGAAACCCCGTT" description="Search Results" featureGroup="crRNA_kDNA" score="0.0"/></ns3:JSeq><ns3:JSeq colour="-1" start="1" end="741" id="sq1867"><ns3:features begin="133" end="152" type="TGGCATACAGAAACCCCGTT" description="Search Results" featureGroup="crRNA_kDNA" score="0.0"/></ns3:JSeq><ns3:JSeq colour="-1" start="1" end="750" id="sq1869"><ns3:features begin="133" end="152" type="TGGCATACAGAAACCCCGTT" description="Search Results" featureGroup="crRNA_kDNA" score="0.0"/></ns3:JSeq><ns3:JSeq colour="-1" start="1" end="749" id="sq1871"><ns3:features begin="133" end="152" type="TGGCATACAGAAACCCCGTT" description="Search Results" featureGroup="crRNA_kDNA" score="0.0"/></ns3:JSeq><ns3:JSeq colour="-1" start="1" end="741" id="sq1873"><ns3:features begin="133" end="152" type="TGGCATACAGAAACCCCGTT" description="Search Results" featureGroup="crRNA_kDNA" score="0.0"/></ns3:JSeq><ns3:JSeq colour="-1" start="1" end="740" id="sq1875"><ns3:features begin="133" end="152" type="TGGCATACAGAAACCCCGTT" description="Search Results" featureGroup="crRNA_kDNA" score="0.0"/></ns3:JSeq><ns3:JSeq colour="-1" start="1" end="750" id="sq1877"><ns3:features begin="133" end="152" type="TGGCATACAGAAACCCCGTT" description="Search Results" featureGroup="crRNA_kDNA" score="0.0"/></ns3:JSeq><ns3:JSeq colour="-1" start="1" end="760" id="sq1879"/><ns3:JSeq colour="-1" start="1" end="750" id="sq1881"><ns3:features begin="134" end="153" type="TGGCATACAGAAACCCCGTT" description="Search Results" featureGroup="crRNA_kDNA" score="0.0"/></ns3:JSeq><ns3:JSeq colour="-1" start="1" end="749" id="sq1883"><ns3:features begin="133" end="152" type="TGGCATACAGAAACCCCGTT" description="Search Results" featureGroup="crRNA_kDNA" score="0.0"/></ns3:JSeq><ns3:JSeq colour="-1" start="1" end="759" id="sq1885"/><ns3:JSeq colour="-1" start="1" end="749" id="sq1887"><ns3:features begin="133" end="152" type="TGGCATACAGAAACCCCGTT" description="Search Results" featureGroup="crRNA_kDNA" score="0.0"/></ns3:JSeq><ns3:JSeq colour="-1" start="1" end="740" id="sq1889"><ns3:features begin="133" end="152" type="TGGCATACAGAAACCCCGTT" description="Search Results" featureGroup="crRNA_kDNA" score="0.0"/></ns3:JSeq><ns3:JSeq colour="-1" start="1" end="741" id="sq1891"><ns3:features begin="133" end="152" type="TGGCATACAGAAACCCCGTT" description="Search Results" featureGroup="crRNA_kDNA" score="0.0"/></ns3:JSeq><ns3:JSeq colour="-1" start="1" end="741" id="sq1893"><ns3:features begin="208" end="229" type="GTGTAATATAGTGGGCCGCGCA" description="Search Results" featureGroup="LB" score="0.0"/><ns3:features begin="133" end="152" type="TGGCATACAGAAACCCCGTT" description="Search Results" featureGroup="crRNA_kDNA" score="0.0"/></ns3:JSeq><ns3:JSeq colour="-1" start="1" end="752" id="sq1895"><ns3:features begin="133" end="152" type="TGGCATACAGAAACCCCGTT" description="Search Results" featureGroup="crRNA_kDNA" score="0.0"/></ns3:JSeq><ns3:JSeq colour="-1" start="1" end="760" id="sq1897"><ns3:features begin="133" end="152" type="TGGCATACAGAAACCCCGTT" description="Search Results" featureGroup="crRNA_kDNA" score="0.0"/></ns3:JSeq><ns3:JSeq colour="-1" start="1" end="750" id="sq1899"/><ns3:JSeq colour="-1" start="1" end="755" id="sq1901"><ns3:features begin="141" end="162" type="AGAAACCCCGTTCAAAAATCCC" description="Search Results" featureGroup="RevCom_LF" score="0.0"/><ns3:features begin="133" end="152" type="TGGCATACAGAAACCCCGTT" description="Search Results" featureGroup="crRNA_kDNA" score="0.0"/></ns3:JSeq><ns3:JSeq colour="-1" start="1" end="739" id="sq1903"><ns3:features begin="133" end="152" type="TGGCATACAGAAACCCCGTT" description="Search Results" featureGroup="crRNA_kDNA" score="0.0"/></ns3:JSeq><ns3:JSeq colour="-1" start="1" end="740" id="sq1905"><ns3:features begin="134" end="153" type="TGGCATACAGAAACCCCGTT" description="Search Results" featureGroup="crRNA_kDNA" score="0.0"/></ns3:JSeq><ns3:JSeq colour="-1" start="1" end="750" id="sq1907"><ns3:features begin="133" end="152" type="TGGCATACAGAAACCCCGTT" description="Search Results" featureGroup="crRNA_kDNA" score="0.0"/></ns3:JSeq><ns3:JSeq colour="-1" start="1" end="739" id="sq1909"><ns3:features begin="133" end="152" type="TGGCATACAGAAACCCCGTT" description="Search Results" featureGroup="crRNA_kDNA" score="0.0"/></ns3:JSeq><ns3:JSeq colour="-1" start="1" end="741" id="sq1911"><ns3:features begin="133" end="152" type="TGGCATACAGAAACCCCGTT" description="Search Results" featureGroup="crRNA_kDNA" score="0.0"/></ns3:JSeq><ns3:JSeq colour="-1" start="1" end="742" id="sq1913"><ns3:features begin="133" end="152" type="TGGCATACAGAAACCCCGTT" description="Search Results" featureGroup="crRNA_kDNA" score="0.0"/></ns3:JSeq><ns3:JSeq colour="-1" start="1" end="748" id="sq1915"><ns3:features begin="133" end="152" type="TGGCATACAGAAACCCCGTT" description="Search Results" featureGroup="crRNA_kDNA" score="0.0"/></ns3:JSeq><ns3:JSeq colour="-1" start="1" end="741" id="sq1917"><ns3:features begin="208" end="229" type="GTGTAATATAGTGGGCCGCGCA" description="Search Results" featureGroup="LB" score="0.0"/><ns3:features begin="133" end="152" type="TGGCATACAGAAACCCCGTT" description="Search Results" featureGroup="crRNA_kDNA" score="0.0"/></ns3:JSeq><ns3:JSeq colour="-1" start="1" end="752" id="sq1919"><ns3:features begin="133" end="152" type="TGGCATACAGAAACCCCGTT" description="Search Results" featureGroup="crRNA_kDNA" score="0.0"/></ns3:JSeq><ns3:JSeq colour="-1" start="1" end="740" id="sq1921"><ns3:features begin="254" end="271" type="GAAACTGGCCTCTAAGGC" description="Search Results" featureGroup="B3C" score="0.0"/><ns3:features begin="133" end="152" type="TGGCATACAGAAACCCCGTT" description="Search Results" featureGroup="crRNA_kDNA" score="0.0"/></ns3:JSeq><ns3:JSeq colour="-1" start="1" end="753" id="sq1923"><ns3:features begin="133" end="152" type="TGGCATACAGAAACCCCGTT" description="Search Results" featureGroup="crRNA_kDNA" score="0.0"/></ns3:JSeq><ns3:JSeq colour="-1" start="1" end="750" id="sq1925"><ns3:features begin="133" end="152" type="TGGCATACAGAAACCCCGTT" description="Search Results" featureGroup="crRNA_kDNA" score="0.0"/></ns3:JSeq><ns3:JSeq colour="-1" start="1" end="749" id="sq1927"><ns3:features begin="133" end="152" type="TGGCATACAGAAACCCCGTT" description="Search Results" featureGroup="crRNA_kDNA" score="0.0"/></ns3:JSeq><ns3:JSeq colour="-1" start="1" end="750" id="sq1929"><ns3:features begin="141" end="162" type="AGAAACCCCGTTCAAAAATCCC" description="Search Results" featureGroup="RevCom_LF" score="0.0"/><ns3:features begin="133" end="152" type="TGGCATACAGAAACCCCGTT" description="Search Results" featureGroup="crRNA_kDNA" score="0.0"/></ns3:JSeq><ns3:JSeq colour="-1" start="1" end="751" id="sq1931"><ns3:features begin="133" end="152" type="TGGCATACAGAAACCCCGTT" description="Search Results" featureGroup="crRNA_kDNA" score="0.0"/></ns3:JSeq><ns3:JSeq colour="-1" start="1" end="747" id="sq1933"><ns3:features begin="133" end="152" type="TGGCATACAGAAACCCCGTT" description="Search Results" featureGroup="crRNA_kDNA" score="0.0"/></ns3:JSeq><ns3:JSeq colour="-1" start="1" end="748" id="sq1935"><ns3:features begin="133" end="152" type="TGGCATACAGAAACCCCGTT" description="Search Results" featureGroup="crRNA_kDNA" score="0.0"/></ns3:JSeq><ns3:JSeq colour="-1" start="1" end="749" id="sq1937"/><ns3:JSeq colour="-1" start="1" end="738" id="sq1939"><ns3:features begin="133" end="152" type="TGGCATACAGAAACCCCGTT" description="Search Results" featureGroup="crRNA_kDNA" score="0.0"/></ns3:JSeq><ns3:JSeq colour="-1" start="1" end="739" id="sq1941"><ns3:features begin="133" end="152" type="TGGCATACAGAAACCCCGTT" description="Search Results" featureGroup="crRNA_kDNA" score="0.0"/></ns3:JSeq><ns3:JSeq colour="-1" start="1" end="741" id="sq1943"><ns3:features begin="134" end="153" type="TGGCATACAGAAACCCCGTT" description="Search Results" featureGroup="crRNA_kDNA" score="0.0"/></ns3:JSeq><ns3:JSeq colour="-1" start="1" end="737" id="sq1945"><ns3:features begin="133" end="152" type="TGGCATACAGAAACCCCGTT" description="Search Results" featureGroup="crRNA_kDNA" score="0.0"/></ns3:JSeq><ns3:JSeq colour="-1" start="1" end="749" id="sq1947"/><ns3:JSeq colour="-1" start="1" end="751" id="sq1949"><ns3:features begin="133" end="152" type="TGGCATACAGAAACCCCGTT" description="Search Results" featureGroup="crRNA_kDNA" score="0.0"/></ns3:JSeq><ns3:JSeq colour="-1" start="1" end="739" id="sq1951"/><ns3:JSeq colour="-1" start="1" end="748" id="sq1953"><ns3:features begin="134" end="153" type="TGGCATACAGAAACCCCGTT" description="Search Results" featureGroup="crRNA_kDNA" score="0.0"/></ns3:JSeq><ns3:JSeq colour="-1" start="1" end="749" id="sq1955"><ns3:features begin="133" end="152" type="TGGCATACAGAAACCCCGTT" description="Search Results" featureGroup="crRNA_kDNA" score="0.0"/></ns3:JSeq><ns3:JSeq colour="-1" start="1" end="740" id="sq1957"><ns3:features begin="133" end="152" type="TGGCATACAGAAACCCCGTT" description="Search Results" featureGroup="crRNA_kDNA" score="0.0"/></ns3:JSeq><ns3:JSeq colour="-1" start="1" end="759" id="sq1959"><ns3:features begin="133" end="152" type="TGGCATACAGAAACCCCGTT" description="Search Results" featureGroup="crRNA_kDNA" score="0.0"/></ns3:JSeq><ns3:JSeq colour="-1" start="1" end="742" id="sq1961"><ns3:features begin="254" end="271" type="GAAACTGGCCTCTAAGGC" description="Search Results" featureGroup="B3C" score="0.0"/><ns3:features begin="133" end="152" type="TGGCATACAGAAACCCCGTT" description="Search Results" featureGroup="crRNA_kDNA" score="0.0"/></ns3:JSeq><ns3:JSeq colour="-1" start="1" end="757" id="sq1963"/><ns3:JSeq colour="-1" start="1" end="750" id="sq1965"><ns3:features begin="133" end="152" type="TGGCATACAGAAACCCCGTT" description="Search Results" featureGroup="crRNA_kDNA" score="0.0"/></ns3:JSeq><ns3:JSeq colour="-1" start="1" end="760" id="sq1967"><ns3:features begin="134" end="153" type="TGGCATACAGAAACCCCGTT" description="Search Results" featureGroup="crRNA_kDNA" score="0.0"/></ns3:JSeq><ns3:JSeq colour="-1" start="1" end="751" id="sq1969"><ns3:features begin="133" end="152" type="TGGCATACAGAAACCCCGTT" description="Search Results" featureGroup="crRNA_kDNA" score="0.0"/></ns3:JSeq><ns3:JSeq colour="-1" start="1" end="753" id="sq1971"/><ns3:JSeq colour="-1" start="1" end="747" id="sq1973"><ns3:features begin="134" end="153" type="TGGCATACAGAAACCCCGTT" description="Search Results" featureGroup="crRNA_kDNA" score="0.0"/></ns3:JSeq><ns3:JSeq colour="-1" start="1" end="738" id="sq1975"><ns3:features begin="134" end="153" type="TGGCATACAGAAACCCCGTT" description="Search Results" featureGroup="crRNA_kDNA" score="0.0"/></ns3:JSeq><ns3:JSeq colour="-1" start="1" end="741" id="sq1977"><ns3:features begin="208" end="229" type="GTGTAATATAGTGGGCCGCGCA" description="Search Results" featureGroup="LB" score="0.0"/><ns3:features begin="133" end="152" type="TGGCATACAGAAACCCCGTT" description="Search Results" featureGroup="crRNA_kDNA" score="0.0"/></ns3:JSeq><ns3:JSeq colour="-1" start="1" end="739" id="sq1979"><ns3:features begin="133" end="152" type="TGGCATACAGAAACCCCGTT" description="Search Results" featureGroup="crRNA_kDNA" score="0.0"/></ns3:JSeq><ns3:JSeq colour="-1" start="1" end="749" id="sq1981"><ns3:features begin="141" end="162" type="AGAAACCCCGTTCAAAAATCCC" description="Search Results" featureGroup="RevCom_LF" score="0.0"/><ns3:features begin="133" end="152" type="TGGCATACAGAAACCCCGTT" description="Search Results" featureGroup="crRNA_kDNA" score="0.0"/></ns3:JSeq><ns3:JSeq colour="-1" start="1" end="751" id="sq1983"><ns3:features begin="133" end="152" type="TGGCATACAGAAACCCCGTT" description="Search Results" featureGroup="crRNA_kDNA" score="0.0"/></ns3:JSeq><ns3:JSeq colour="-1" start="1" end="743" id="sq1985"><ns3:features begin="133" end="152" type="TGGCATACAGAAACCCCGTT" description="Search Results" featureGroup="crRNA_kDNA" score="0.0"/></ns3:JSeq><ns3:JSeq colour="-1" start="1" end="740" id="sq1987"><ns3:features begin="134" end="153" type="TGGCATACAGAAACCCCGTT" description="Search Results" featureGroup="crRNA_kDNA" score="0.0"/></ns3:JSeq><ns3:JSeq colour="-1" start="1" end="751" id="sq1989"><ns3:features begin="133" end="152" type="TGGCATACAGAAACCCCGTT" description="Search Results" featureGroup="crRNA_kDNA" score="0.0"/></ns3:JSeq><ns3:JSeq colour="-1" start="1" end="800" id="sq1991"><ns3:features begin="133" end="152" type="TGGCATACAGAAACCCCGTT" description="Search Results" featureGroup="crRNA_kDNA" score="0.0"/></ns3:JSeq><ns3:JSeq colour="-1" start="1" end="800" id="sq1993"><ns3:features begin="73" end="92" type="TGGCATACAGAAACCCCGTT" description="Search Results" featureGroup="crRNA_kDNA" score="0.0"/><ns3:features begin="133" end="152" type="TGGCATACAGAAACCCCGTT" description="Search Results" featureGroup="crRNA_kDNA" score="0.0"/></ns3:JSeq><ns3:JSeq colour="-1" start="1" end="801" id="sq1995"><ns3:features begin="208" end="229" type="GTGTAATATAGTGGGCCGCGCA" description="Search Results" featureGroup="LB" score="0.0"/><ns3:features begin="268" end="289" type="GTGTAATATAGTGGGCCGCGCA" description="Search Results" featureGroup="LB" score="0.0"/><ns3:features begin="133" end="152" type="TGGCATACAGAAACCCCGTT" description="Search Results" featureGroup="crRNA_kDNA" score="0.0"/></ns3:JSeq><ns3:JSeq colour="-1" start="1" end="801" id="sq1997"><ns3:features begin="133" end="152" type="TGGCATACAGAAACCCCGTT" description="Search Results" featureGroup="crRNA_kDNA" score="0.0"/></ns3:JSeq><ns3:JSeq colour="-1" start="1" end="800" id="sq1999"><ns3:features begin="134" end="153" type="TGGCATACAGAAACCCCGTT" description="Search Results" featureGroup="crRNA_kDNA" score="0.0"/></ns3:JSeq><ns3:JSeq colour="-1" start="1" end="810" id="sq2001"><ns3:features begin="133" end="152" type="TGGCATACAGAAACCCCGTT" description="Search Results" featureGroup="crRNA_kDNA" score="0.0"/></ns3:JSeq><ns3:JSeq colour="-1" start="1" end="802" id="sq2003"><ns3:features begin="254" end="271" type="GAAACTGGCCTCTAAGGC" description="Search Results" featureGroup="B3C" score="0.0"/><ns3:features begin="133" end="152" type="TGGCATACAGAAACCCCGTT" description="Search Results" featureGroup="crRNA_kDNA" score="0.0"/></ns3:JSeq><ns3:JSeq colour="-1" start="1" end="798" id="sq2005"><ns3:features begin="74" end="93" type="TGGCATACAGAAACCCCGTT" description="Search Results" featureGroup="crRNA_kDNA" score="0.0"/><ns3:features begin="134" end="153" type="TGGCATACAGAAACCCCGTT" description="Search Results" featureGroup="crRNA_kDNA" score="0.0"/></ns3:JSeq><ns3:JSeq colour="-1" start="1" end="800" id="sq2007"><ns3:features begin="208" end="229" type="GTGTAATATAGTGGGCCGCGCA" description="Search Results" featureGroup="LB" score="0.0"/><ns3:features begin="133" end="152" type="TGGCATACAGAAACCCCGTT" description="Search Results" featureGroup="crRNA_kDNA" score="0.0"/></ns3:JSeq><ns3:JSeq colour="-1" start="1" end="809" id="sq2009"><ns3:features begin="133" end="152" type="TGGCATACAGAAACCCCGTT" description="Search Results" featureGroup="crRNA_kDNA" score="0.0"/></ns3:JSeq><ns3:JSeq colour="-1" start="1" end="800" id="sq2011"><ns3:features begin="133" end="152" type="TGGCATACAGAAACCCCGTT" description="Search Results" featureGroup="crRNA_kDNA" score="0.0"/></ns3:JSeq><ns3:JSeq colour="-1" start="1" end="813" id="sq2013"><ns3:features begin="133" end="152" type="TGGCATACAGAAACCCCGTT" description="Search Results" featureGroup="crRNA_kDNA" score="0.0"/></ns3:JSeq><ns3:JSeq colour="-1" start="1" end="799" id="sq2015"/><ns3:JSeq colour="-1" start="1" end="810" id="sq2017"><ns3:features begin="73" end="92" type="TGGCATACAGAAACCCCGTT" description="Search Results" featureGroup="crRNA_kDNA" score="0.0"/><ns3:features begin="133" end="152" type="TGGCATACAGAAACCCCGTT" description="Search Results" featureGroup="crRNA_kDNA" score="0.0"/></ns3:JSeq><ns3:JSeq colour="-1" start="1" end="807" id="sq2019"><ns3:features begin="73" end="92" type="TGGCATACAGAAACCCCGTT" description="Search Results" featureGroup="crRNA_kDNA" score="0.0"/><ns3:features begin="133" end="152" type="TGGCATACAGAAACCCCGTT" description="Search Results" featureGroup="crRNA_kDNA" score="0.0"/></ns3:JSeq><ns3:JSeq colour="-1" start="1" end="811" id="sq2021"><ns3:features begin="133" end="152" type="TGGCATACAGAAACCCCGTT" description="Search Results" featureGroup="crRNA_kDNA" score="0.0"/></ns3:JSeq><ns3:JSeq colour="-1" start="1" end="798" id="sq2023"><ns3:features begin="133" end="152" type="TGGCATACAGAAACCCCGTT" description="Search Results" featureGroup="crRNA_kDNA" score="0.0"/></ns3:JSeq><ns3:JSeq colour="-1" start="1" end="801" id="sq2025"><ns3:features begin="133" end="152" type="TGGCATACAGAAACCCCGTT" description="Search Results" featureGroup="crRNA_kDNA" score="0.0"/></ns3:JSeq><ns3:JSeq colour="-1" start="1" end="800" id="sq2027"><ns3:features begin="134" end="153" type="TGGCATACAGAAACCCCGTT" description="Search Results" featureGroup="crRNA_kDNA" score="0.0"/></ns3:JSeq><ns3:JSeq colour="-1" start="1" end="810" id="sq2029"><ns3:features begin="133" end="152" type="TGGCATACAGAAACCCCGTT" description="Search Results" featureGroup="crRNA_kDNA" score="0.0"/></ns3:JSeq><ns3:JSeq colour="-1" start="1" end="800" id="sq2031"><ns3:features begin="73" end="92" type="TGGCATACAGAAACCCCGTT" description="Search Results" featureGroup="crRNA_kDNA" score="0.0"/><ns3:features begin="133" end="152" type="TGGCATACAGAAACCCCGTT" description="Search Results" featureGroup="crRNA_kDNA" score="0.0"/></ns3:JSeq><ns3:JSeq colour="-1" start="1" end="797" id="sq2033"><ns3:features begin="133" end="152" type="TGGCATACAGAAACCCCGTT" description="Search Results" featureGroup="crRNA_kDNA" score="0.0"/></ns3:JSeq><ns3:JSeq colour="-1" start="1" end="799" id="sq2035"><ns3:features begin="133" end="152" type="TGGCATACAGAAACCCCGTT" description="Search Results" featureGroup="crRNA_kDNA" score="0.0"/></ns3:JSeq><ns3:JSeq colour="-1" start="1" end="800" id="sq2037"><ns3:features begin="133" end="152" type="TGGCATACAGAAACCCCGTT" description="Search Results" featureGroup="crRNA_kDNA" score="0.0"/></ns3:JSeq><ns3:JSeq colour="-1" start="1" end="810" id="sq2039"><ns3:features begin="133" end="152" type="TGGCATACAGAAACCCCGTT" description="Search Results" featureGroup="crRNA_kDNA" score="0.0"/></ns3:JSeq><ns3:JSeq colour="-1" start="1" end="811" id="sq2041"><ns3:features begin="133" end="152" type="TGGCATACAGAAACCCCGTT" description="Search Results" featureGroup="crRNA_kDNA" score="0.0"/></ns3:JSeq><ns3:JSeq colour="-1" start="1" end="813" id="sq2043"/><ns3:JSeq colour="-1" start="1" end="798" id="sq2045"><ns3:features begin="74" end="93" type="TGGCATACAGAAACCCCGTT" description="Search Results" featureGroup="crRNA_kDNA" score="0.0"/><ns3:features begin="134" end="153" type="TGGCATACAGAAACCCCGTT" description="Search Results" featureGroup="crRNA_kDNA" score="0.0"/></ns3:JSeq><ns3:JSeq colour="-1" start="1" end="801" id="sq2047"><ns3:features begin="208" end="229" type="GTGTAATATAGTGGGCCGCGCA" description="Search Results" featureGroup="LB" score="0.0"/><ns3:features begin="133" end="152" type="TGGCATACAGAAACCCCGTT" description="Search Results" featureGroup="crRNA_kDNA" score="0.0"/></ns3:JSeq><ns3:JSeq colour="-1" start="1" end="811" id="sq2049"/><ns3:JSeq colour="-1" start="1" end="811" id="sq2051"><ns3:features begin="133" end="152" type="TGGCATACAGAAACCCCGTT" description="Search Results" featureGroup="crRNA_kDNA" score="0.0"/></ns3:JSeq><ns3:JSeq colour="-1" start="1" end="800" id="sq2053"><ns3:features begin="133" end="152" type="TGGCATACAGAAACCCCGTT" description="Search Results" featureGroup="crRNA_kDNA" score="0.0"/></ns3:JSeq><ns3:JSeq colour="-1" start="1" end="803" id="sq2055"><ns3:features begin="133" end="152" type="TGGCATACAGAAACCCCGTT" description="Search Results" featureGroup="crRNA_kDNA" score="0.0"/></ns3:JSeq><ns3:JSeq colour="-1" start="1" end="800" id="sq2057"><ns3:features begin="254" end="271" type="GAAACTGGCCTCTAAGGC" description="Search Results" featureGroup="B3C" score="0.0"/><ns3:features begin="133" end="152" type="TGGCATACAGAAACCCCGTT" description="Search Results" featureGroup="crRNA_kDNA" score="0.0"/></ns3:JSeq><ns3:JSeq colour="-1" start="1" end="801" id="sq2059"><ns3:features begin="208" end="229" type="GTGTAATATAGTGGGCCGCGCA" description="Search Results" featureGroup="LB" score="0.0"/><ns3:features begin="133" end="152" type="TGGCATACAGAAACCCCGTT" description="Search Results" featureGroup="crRNA_kDNA" score="0.0"/></ns3:JSeq><ns3:JSeq colour="-1" start="1" end="818" id="sq2061"><ns3:features begin="134" end="153" type="TGGCATACAGAAACCCCGTT" description="Search Results" featureGroup="crRNA_kDNA" score="0.0"/></ns3:JSeq><ns3:JSeq colour="-1" start="1" end="830" id="sq2063"/><ns3:JSeq colour="-1" start="1" end="809" id="sq2065"><ns3:features begin="141" end="162" type="AGAAACCCCGTTCAAAAATCCC" description="Search Results" featureGroup="RevCom_LF" score="0.0"/><ns3:features begin="133" end="152" type="TGGCATACAGAAACCCCGTT" description="Search Results" featureGroup="crRNA_kDNA" score="0.0"/></ns3:JSeq><ns3:JSeq colour="-1" start="1" end="811" id="sq2067"><ns3:features begin="133" end="152" type="TGGCATACAGAAACCCCGTT" description="Search Results" featureGroup="crRNA_kDNA" score="0.0"/></ns3:JSeq><ns3:JSeq colour="-1" start="1" end="811" id="sq2069"><ns3:features begin="133" end="152" type="TGGCATACAGAAACCCCGTT" description="Search Results" featureGroup="crRNA_kDNA" score="0.0"/></ns3:JSeq><ns3:JSeq colour="-1" start="1" end="809" id="sq2071"><ns3:features begin="133" end="152" type="TGGCATACAGAAACCCCGTT" description="Search Results" featureGroup="crRNA_kDNA" score="0.0"/></ns3:JSeq><ns3:JSeq colour="-1" start="1" end="811" id="sq2073"><ns3:features begin="255" end="272" type="GAAACTGGCCTCTAAGGC" description="Search Results" featureGroup="B3C" score="0.0"/><ns3:features begin="133" end="152" type="TGGCATACAGAAACCCCGTT" description="Search Results" featureGroup="crRNA_kDNA" score="0.0"/></ns3:JSeq><ns3:JSeq colour="-1" start="1" end="801" id="sq2075"><ns3:features begin="254" end="271" type="GAAACTGGCCTCTAAGGC" description="Search Results" featureGroup="B3C" score="0.0"/><ns3:features begin="133" end="152" type="TGGCATACAGAAACCCCGTT" description="Search Results" featureGroup="crRNA_kDNA" score="0.0"/></ns3:JSeq><ns3:JSeq colour="-1" start="1" end="810" id="sq2077"><ns3:features begin="74" end="93" type="TGGCATACAGAAACCCCGTT" description="Search Results" featureGroup="crRNA_kDNA" score="0.0"/><ns3:features begin="134" end="153" type="TGGCATACAGAAACCCCGTT" description="Search Results" featureGroup="crRNA_kDNA" score="0.0"/></ns3:JSeq><ns3:JSeq colour="-1" start="1" end="817" id="sq2079"><ns3:features begin="133" end="152" type="TGGCATACAGAAACCCCGTT" description="Search Results" featureGroup="crRNA_kDNA" score="0.0"/></ns3:JSeq><ns3:JSeq colour="-1" start="1" end="811" id="sq2081"/><ns3:JSeq colour="-1" start="1" end="801" id="sq2083"><ns3:features begin="133" end="152" type="TGGCATACAGAAACCCCGTT" description="Search Results" featureGroup="crRNA_kDNA" score="0.0"/></ns3:JSeq><ns3:JSeq colour="-1" start="1" end="799" id="sq2085"><ns3:features begin="133" end="152" type="TGGCATACAGAAACCCCGTT" description="Search Results" featureGroup="crRNA_kDNA" score="0.0"/></ns3:JSeq><ns3:JSeq colour="-1" start="1" end="805" id="sq2087"><ns3:features begin="133" end="152" type="TGGCATACAGAAACCCCGTT" description="Search Results" featureGroup="crRNA_kDNA" score="0.0"/></ns3:JSeq><ns3:JSeq colour="-1" start="1" end="801" id="sq2089"><ns3:features begin="133" end="152" type="TGGCATACAGAAACCCCGTT" description="Search Results" featureGroup="crRNA_kDNA" score="0.0"/></ns3:JSeq><ns3:JSeq colour="-1" start="1" end="821" id="sq2091"/><ns3:JSeq colour="-1" start="1" end="800" id="sq2093"><ns3:features begin="134" end="153" type="TGGCATACAGAAACCCCGTT" description="Search Results" featureGroup="crRNA_kDNA" score="0.0"/></ns3:JSeq><ns3:JSeq colour="-1" start="1" end="808" id="sq2095"><ns3:features begin="133" end="152" type="TGGCATACAGAAACCCCGTT" description="Search Results" featureGroup="crRNA_kDNA" score="0.0"/></ns3:JSeq><ns3:JSeq colour="-1" start="1" end="800" id="sq2097"><ns3:features begin="73" end="92" type="TGGCATACAGAAACCCCGTT" description="Search Results" featureGroup="crRNA_kDNA" score="0.0"/></ns3:JSeq><ns3:JSeq colour="-1" start="1" end="799" id="sq2099"><ns3:features begin="133" end="152" type="TGGCATACAGAAACCCCGTT" description="Search Results" featureGroup="crRNA_kDNA" score="0.0"/></ns3:JSeq><ns3:JSeq colour="-1" start="1" end="800" id="sq2101"><ns3:features begin="133" end="152" type="TGGCATACAGAAACCCCGTT" description="Search Results" featureGroup="crRNA_kDNA" score="0.0"/></ns3:JSeq><ns3:JSeq colour="-1" start="1" end="801" id="sq2103"><ns3:features begin="73" end="92" type="TGGCATACAGAAACCCCGTT" description="Search Results" featureGroup="crRNA_kDNA" score="0.0"/><ns3:features begin="133" end="152" type="TGGCATACAGAAACCCCGTT" description="Search Results" featureGroup="crRNA_kDNA" score="0.0"/></ns3:JSeq><ns3:JSeq colour="-1" start="1" end="810" id="sq2105"><ns3:features begin="133" end="152" type="TGGCATACAGAAACCCCGTT" description="Search Results" featureGroup="crRNA_kDNA" score="0.0"/></ns3:JSeq><ns3:JSeq colour="-1" start="1" end="810" id="sq2107"><ns3:features begin="133" end="152" type="TGGCATACAGAAACCCCGTT" description="Search Results" featureGroup="crRNA_kDNA" score="0.0"/></ns3:JSeq><ns3:JSeq colour="-1" start="1" end="809" id="sq2109"><ns3:features begin="133" end="152" type="TGGCATACAGAAACCCCGTT" description="Search Results" featureGroup="crRNA_kDNA" score="0.0"/></ns3:JSeq><ns3:JSeq colour="-1" start="1" end="808" id="sq2111"><ns3:features begin="133" end="152" type="TGGCATACAGAAACCCCGTT" description="Search Results" featureGroup="crRNA_kDNA" score="0.0"/></ns3:JSeq><ns3:JSeq colour="-1" start="1" end="801" id="sq2113"><ns3:features begin="73" end="92" type="TGGCATACAGAAACCCCGTT" description="Search Results" featureGroup="crRNA_kDNA" score="0.0"/><ns3:features begin="133" end="152" type="TGGCATACAGAAACCCCGTT" description="Search Results" featureGroup="crRNA_kDNA" score="0.0"/></ns3:JSeq><ns3:JSeq colour="-1" start="1" end="799" id="sq2115"><ns3:features begin="133" end="152" type="TGGCATACAGAAACCCCGTT" description="Search Results" featureGroup="crRNA_kDNA" score="0.0"/></ns3:JSeq><ns3:JSeq colour="-1" start="1" end="805" id="sq2117"><ns3:features begin="133" end="152" type="TGGCATACAGAAACCCCGTT" description="Search Results" featureGroup="crRNA_kDNA" score="0.0"/></ns3:JSeq><ns3:JSeq colour="-1" start="1" end="809" id="sq2119"><ns3:features begin="133" end="152" type="TGGCATACAGAAACCCCGTT" description="Search Results" featureGroup="crRNA_kDNA" score="0.0"/></ns3:JSeq><ns3:JGroup start="152" end="155" name="JGroup:50084497" outlineColour="-65536" displayBoxes="true" displayText="true" colourText="false" textCol1="-16777216" textCol2="-1" textColThreshold="0" showUnconserved="false" ignoreGapsinConsensus="true" showConsensusHistogram="true" showSequenceLogo="true" normaliseSequenceLogo="false"><ns3:seq>sq11</ns3:seq><ns3:seq>sq13</ns3:seq><ns3:seq>sq15</ns3:seq><ns3:seq>sq17</ns3:seq><ns3:seq>sq19</ns3:seq><ns3:seq>sq21</ns3:seq><ns3:seq>sq23</ns3:seq><ns3:seq>sq25</ns3:seq><ns3:seq>sq27</ns3:seq><ns3:seq>sq29</ns3:seq><ns3:seq>sq31</ns3:seq><ns3:seq>sq33</ns3:seq><ns3:seq>sq35</ns3:seq><ns3:seq>sq37</ns3:seq><ns3:seq>sq39</ns3:seq><ns3:seq>sq41</ns3:seq><ns3:seq>sq43</ns3:seq><ns3:seq>sq45</ns3:seq><ns3:seq>sq47</ns3:seq><ns3:seq>sq49</ns3:seq><ns3:seq>sq51</ns3:seq><ns3:seq>sq53</ns3:seq><ns3:seq>sq55</ns3:seq><ns3:seq>sq57</ns3:seq><ns3:seq>sq59</ns3:seq><ns3:seq>sq61</ns3:seq><ns3:seq>sq63</ns3:seq><ns3:seq>sq65</ns3:seq><ns3:seq>sq67</ns3:seq><ns3:seq>sq69</ns3:seq><ns3:seq>sq71</ns3:seq><ns3:seq>sq73</ns3:seq><ns3:seq>sq75</ns3:seq><ns3:seq>sq77</ns3:seq><ns3:seq>sq79</ns3:seq><ns3:seq>sq81</ns3:seq><ns3:seq>sq83</ns3:seq><ns3:seq>sq85</ns3:seq><ns3:seq>sq87</ns3:seq><ns3:seq>sq89</ns3:seq><ns3:seq>sq91</ns3:seq><ns3:seq>sq93</ns3:seq><ns3:seq>sq95</ns3:seq><ns3:seq>sq97</ns3:seq><ns3:seq>sq99</ns3:seq><ns3:seq>sq101</ns3:seq><ns3:seq>sq103</ns3:seq><ns3:seq>sq105</ns3:seq><ns3:seq>sq107</ns3:seq><ns3:seq>sq109</ns3:seq><ns3:seq>sq111</ns3:seq><ns3:seq>sq113</ns3:seq><ns3:seq>sq115</ns3:seq><ns3:seq>sq117</ns3:seq><ns3:seq>sq119</ns3:seq><ns3:seq>sq121</ns3:seq><ns3:seq>sq123</ns3:seq><ns3:seq>sq125</ns3:seq><ns3:seq>sq127</ns3:seq><ns3:seq>sq129</ns3:seq><ns3:seq>sq131</ns3:seq><ns3:seq>sq133</ns3:seq><ns3:seq>sq135</ns3:seq><ns3:seq>sq137</ns3:seq><ns3:seq>sq139</ns3:seq><ns3:seq>sq141</ns3:seq><ns3:seq>sq143</ns3:seq><ns3:seq>sq145</ns3:seq><ns3:seq>sq147</ns3:seq><ns3:seq>sq149</ns3:seq><ns3:seq>sq151</ns3:seq><ns3:seq>sq153</ns3:seq><ns3:seq>sq155</ns3:seq><ns3:seq>sq157</ns3:seq><ns3:seq>sq159</ns3:seq><ns3:seq>sq161</ns3:seq><ns3:seq>sq163</ns3:seq><ns3:seq>sq165</ns3:seq><ns3:seq>sq167</ns3:seq><ns3:seq>sq169</ns3:seq><ns3:seq>sq171</ns3:seq><ns3:seq>sq173</ns3:seq><ns3:seq>sq175</ns3:seq><ns3:seq>sq177</ns3:seq><ns3:seq>sq179</ns3:seq><ns3:seq>sq181</ns3:seq><ns3:seq>sq183</ns3:seq><ns3:seq>sq185</ns3:seq><ns3:seq>sq187</ns3:seq><ns3:seq>sq189</ns3:seq><ns3:seq>sq191</ns3:seq><ns3:seq>sq193</ns3:seq><ns3:seq>sq195</ns3:seq><ns3:seq>sq197</ns3:seq><ns3:seq>sq199</ns3:seq><ns3:seq>sq201</ns3:seq><ns3:seq>sq203</ns3:seq><ns3:seq>sq205</ns3:seq><ns3:seq>sq207</ns3:seq><ns3:seq>sq209</ns3:seq><ns3:seq>sq211</ns3:seq><ns3:seq>sq213</ns3:seq><ns3:seq>sq215</ns3:seq><ns3:seq>sq217</ns3:seq><ns3:seq>sq219</ns3:seq><ns3:seq>sq221</ns3:seq><ns3:seq>sq223</ns3:seq><ns3:seq>sq225</ns3:seq><ns3:seq>sq227</ns3:seq><ns3:seq>sq229</ns3:seq><ns3:seq>sq231</ns3:seq><ns3:seq>sq233</ns3:seq><ns3:seq>sq235</ns3:seq><ns3:seq>sq237</ns3:seq><ns3:seq>sq239</ns3:seq><ns3:seq>sq241</ns3:seq><ns3:seq>sq243</ns3:seq><ns3:seq>sq245</ns3:seq><ns3:seq>sq247</ns3:seq><ns3:seq>sq249</ns3:seq><ns3:seq>sq251</ns3:seq><ns3:seq>sq253</ns3:seq><ns3:seq>sq255</ns3:seq><ns3:seq>sq257</ns3:seq><ns3:seq>sq259</ns3:seq><ns3:seq>sq261</ns3:seq><ns3:seq>sq263</ns3:seq><ns3:seq>sq265</ns3:seq><ns3:seq>sq267</ns3:seq><ns3:seq>sq269</ns3:seq><ns3:seq>sq271</ns3:seq><ns3:seq>sq273</ns3:seq><ns3:seq>sq275</ns3:seq><ns3:seq>sq277</ns3:seq><ns3:seq>sq279</ns3:seq><ns3:seq>sq281</ns3:seq><ns3:seq>sq283</ns3:seq><ns3:seq>sq285</ns3:seq><ns3:seq>sq287</ns3:seq></ns3:JGroup><ns3:JGroup start="152" end="155" name="JGroup:935634300" outlineColour="-65536" displayBoxes="true" displayText="true" colourText="false" textCol1="-16777216" textCol2="-1" textColThreshold="0" showUnconserved="false" ignoreGapsinConsensus="true" showConsensusHistogram="true" showSequenceLogo="true" normaliseSequenceLogo="false"><ns3:seq>sq291</ns3:seq><ns3:seq>sq293</ns3:seq><ns3:seq>sq295</ns3:seq><ns3:seq>sq297</ns3:seq><ns3:seq>sq299</ns3:seq><ns3:seq>sq301</ns3:seq><ns3:seq>sq303</ns3:seq><ns3:seq>sq305</ns3:seq><ns3:seq>sq307</ns3:seq><ns3:seq>sq309</ns3:seq><ns3:seq>sq311</ns3:seq><ns3:seq>sq313</ns3:seq><ns3:seq>sq315</ns3:seq><ns3:seq>sq317</ns3:seq><ns3:seq>sq319</ns3:seq><ns3:seq>sq321</ns3:seq><ns3:seq>sq323</ns3:seq><ns3:seq>sq325</ns3:seq><ns3:seq>sq327</ns3:seq><ns3:seq>sq329</ns3:seq><ns3:seq>sq331</ns3:seq><ns3:seq>sq333</ns3:seq><ns3:seq>sq335</ns3:seq><ns3:seq>sq337</ns3:seq><ns3:seq>sq339</ns3:seq><ns3:seq>sq341</ns3:seq><ns3:seq>sq343</ns3:seq><ns3:seq>sq345</ns3:seq><ns3:seq>sq347</ns3:seq><ns3:seq>sq349</ns3:seq><ns3:seq>sq351</ns3:seq><ns3:seq>sq353</ns3:seq><ns3:seq>sq355</ns3:seq><ns3:seq>sq357</ns3:seq><ns3:seq>sq359</ns3:seq><ns3:seq>sq361</ns3:seq><ns3:seq>sq363</ns3:seq><ns3:seq>sq365</ns3:seq><ns3:seq>sq367</ns3:seq><ns3:seq>sq369</ns3:seq><ns3:seq>sq371</ns3:seq><ns3:seq>sq373</ns3:seq><ns3:seq>sq375</ns3:seq><ns3:seq>sq377</ns3:seq><ns3:seq>sq379</ns3:seq><ns3:seq>sq381</ns3:seq><ns3:seq>sq383</ns3:seq><ns3:seq>sq385</ns3:seq><ns3:seq>sq387</ns3:seq><ns3:seq>sq389</ns3:seq><ns3:seq>sq391</ns3:seq><ns3:seq>sq393</ns3:seq><ns3:seq>sq395</ns3:seq><ns3:seq>sq397</ns3:seq><ns3:seq>sq399</ns3:seq><ns3:seq>sq401</ns3:seq><ns3:seq>sq403</ns3:seq><ns3:seq>sq405</ns3:seq><ns3:seq>sq407</ns3:seq><ns3:seq>sq409</ns3:seq><ns3:seq>sq411</ns3:seq><ns3:seq>sq413</ns3:seq><ns3:seq>sq415</ns3:seq><ns3:seq>sq417</ns3:seq><ns3:seq>sq419</ns3:seq><ns3:seq>sq421</ns3:seq><ns3:seq>sq423</ns3:seq><ns3:seq>sq425</ns3:seq><ns3:seq>sq427</ns3:seq><ns3:seq>sq429</ns3:seq><ns3:seq>sq431</ns3:seq><ns3:seq>sq433</ns3:seq><ns3:seq>sq435</ns3:seq><ns3:seq>sq437</ns3:seq><ns3:seq>sq439</ns3:seq><ns3:seq>sq441</ns3:seq><ns3:seq>sq443</ns3:seq><ns3:seq>sq445</ns3:seq><ns3:seq>sq447</ns3:seq><ns3:seq>sq449</ns3:seq><ns3:seq>sq451</ns3:seq><ns3:seq>sq453</ns3:seq><ns3:seq>sq455</ns3:seq><ns3:seq>sq457</ns3:seq><ns3:seq>sq459</ns3:seq><ns3:seq>sq461</ns3:seq><ns3:seq>sq463</ns3:seq><ns3:seq>sq465</ns3:seq><ns3:seq>sq467</ns3:seq><ns3:seq>sq469</ns3:seq><ns3:seq>sq471</ns3:seq><ns3:seq>sq473</ns3:seq><ns3:seq>sq475</ns3:seq><ns3:seq>sq477</ns3:seq><ns3:seq>sq479</ns3:seq><ns3:seq>sq481</ns3:seq><ns3:seq>sq483</ns3:seq><ns3:seq>sq485</ns3:seq><ns3:seq>sq487</ns3:seq><ns3:seq>sq489</ns3:seq><ns3:seq>sq491</ns3:seq><ns3:seq>sq493</ns3:seq><ns3:seq>sq495</ns3:seq><ns3:seq>sq497</ns3:seq><ns3:seq>sq499</ns3:seq><ns3:seq>sq501</ns3:seq><ns3:seq>sq503</ns3:seq><ns3:seq>sq505</ns3:seq><ns3:seq>sq507</ns3:seq><ns3:seq>sq509</ns3:seq><ns3:seq>sq511</ns3:seq><ns3:seq>sq513</ns3:seq><ns3:seq>sq515</ns3:seq><ns3:seq>sq517</ns3:seq><ns3:seq>sq519</ns3:seq><ns3:seq>sq521</ns3:seq><ns3:seq>sq523</ns3:seq><ns3:seq>sq525</ns3:seq><ns3:seq>sq527</ns3:seq><ns3:seq>sq529</ns3:seq><ns3:seq>sq531</ns3:seq><ns3:seq>sq533</ns3:seq><ns3:seq>sq535</ns3:seq><ns3:seq>sq537</ns3:seq><ns3:seq>sq539</ns3:seq><ns3:seq>sq541</ns3:seq><ns3:seq>sq543</ns3:seq><ns3:seq>sq545</ns3:seq><ns3:seq>sq547</ns3:seq><ns3:seq>sq549</ns3:seq><ns3:seq>sq551</ns3:seq><ns3:seq>sq553</ns3:seq><ns3:seq>sq555</ns3:seq><ns3:seq>sq557</ns3:seq><ns3:seq>sq559</ns3:seq><ns3:seq>sq561</ns3:seq><ns3:seq>sq563</ns3:seq><ns3:seq>sq565</ns3:seq><ns3:seq>sq567</ns3:seq><ns3:seq>sq569</ns3:seq><ns3:seq>sq571</ns3:seq><ns3:seq>sq573</ns3:seq><ns3:seq>sq575</ns3:seq><ns3:seq>sq577</ns3:seq><ns3:seq>sq579</ns3:seq><ns3:seq>sq581</ns3:seq><ns3:seq>sq583</ns3:seq><ns3:seq>sq585</ns3:seq><ns3:seq>sq587</ns3:seq><ns3:seq>sq589</ns3:seq><ns3:seq>sq591</ns3:seq><ns3:seq>sq593</ns3:seq><ns3:seq>sq595</ns3:seq><ns3:seq>sq597</ns3:seq><ns3:seq>sq599</ns3:seq><ns3:seq>sq601</ns3:seq><ns3:seq>sq603</ns3:seq><ns3:seq>sq605</ns3:seq><ns3:seq>sq607</ns3:seq><ns3:seq>sq609</ns3:seq><ns3:seq>sq611</ns3:seq><ns3:seq>sq613</ns3:seq><ns3:seq>sq615</ns3:seq><ns3:seq>sq617</ns3:seq><ns3:seq>sq619</ns3:seq><ns3:seq>sq621</ns3:seq><ns3:seq>sq623</ns3:seq><ns3:seq>sq625</ns3:seq><ns3:seq>sq627</ns3:seq><ns3:seq>sq629</ns3:seq><ns3:seq>sq631</ns3:seq><ns3:seq>sq633</ns3:seq><ns3:seq>sq635</ns3:seq><ns3:seq>sq637</ns3:seq><ns3:seq>sq639</ns3:seq><ns3:seq>sq641</ns3:seq><ns3:seq>sq643</ns3:seq><ns3:seq>sq645</ns3:seq><ns3:seq>sq647</ns3:seq><ns3:seq>sq649</ns3:seq><ns3:seq>sq651</ns3:seq><ns3:seq>sq653</ns3:seq><ns3:seq>sq655</ns3:seq><ns3:seq>sq657</ns3:seq><ns3:seq>sq659</ns3:seq><ns3:seq>sq661</ns3:seq><ns3:seq>sq663</ns3:seq><ns3:seq>sq665</ns3:seq><ns3:seq>sq667</ns3:seq><ns3:seq>sq669</ns3:seq><ns3:seq>sq671</ns3:seq><ns3:seq>sq673</ns3:seq><ns3:seq>sq675</ns3:seq><ns3:seq>sq677</ns3:seq><ns3:seq>sq679</ns3:seq><ns3:seq>sq681</ns3:seq><ns3:seq>sq683</ns3:seq><ns3:seq>sq685</ns3:seq><ns3:seq>sq687</ns3:seq><ns3:seq>sq689</ns3:seq><ns3:seq>sq691</ns3:seq><ns3:seq>sq693</ns3:seq><ns3:seq>sq695</ns3:seq><ns3:seq>sq697</ns3:seq><ns3:seq>sq699</ns3:seq><ns3:seq>sq701</ns3:seq><ns3:seq>sq703</ns3:seq><ns3:seq>sq705</ns3:seq><ns3:seq>sq707</ns3:seq><ns3:seq>sq709</ns3:seq><ns3:seq>sq711</ns3:seq><ns3:seq>sq713</ns3:seq><ns3:seq>sq715</ns3:seq><ns3:seq>sq717</ns3:seq><ns3:seq>sq719</ns3:seq><ns3:seq>sq721</ns3:seq><ns3:seq>sq723</ns3:seq><ns3:seq>sq725</ns3:seq><ns3:seq>sq727</ns3:seq><ns3:seq>sq729</ns3:seq><ns3:seq>sq731</ns3:seq><ns3:seq>sq733</ns3:seq><ns3:seq>sq735</ns3:seq><ns3:seq>sq737</ns3:seq><ns3:seq>sq739</ns3:seq><ns3:seq>sq741</ns3:seq><ns3:seq>sq743</ns3:seq><ns3:seq>sq745</ns3:seq><ns3:seq>sq747</ns3:seq><ns3:seq>sq749</ns3:seq><ns3:seq>sq751</ns3:seq><ns3:seq>sq753</ns3:seq><ns3:seq>sq755</ns3:seq><ns3:seq>sq757</ns3:seq><ns3:seq>sq759</ns3:seq><ns3:seq>sq761</ns3:seq><ns3:seq>sq763</ns3:seq><ns3:seq>sq765</ns3:seq><ns3:seq>sq767</ns3:seq><ns3:seq>sq769</ns3:seq><ns3:seq>sq771</ns3:seq><ns3:seq>sq773</ns3:seq><ns3:seq>sq775</ns3:seq><ns3:seq>sq777</ns3:seq><ns3:seq>sq779</ns3:seq><ns3:seq>sq781</ns3:seq><ns3:seq>sq783</ns3:seq><ns3:seq>sq785</ns3:seq><ns3:seq>sq787</ns3:seq><ns3:seq>sq789</ns3:seq><ns3:seq>sq791</ns3:seq><ns3:seq>sq793</ns3:seq><ns3:seq>sq795</ns3:seq><ns3:seq>sq797</ns3:seq><ns3:seq>sq799</ns3:seq><ns3:seq>sq801</ns3:seq><ns3:seq>sq803</ns3:seq><ns3:seq>sq805</ns3:seq><ns3:seq>sq807</ns3:seq><ns3:seq>sq809</ns3:seq><ns3:seq>sq811</ns3:seq><ns3:seq>sq813</ns3:seq><ns3:seq>sq815</ns3:seq><ns3:seq>sq817</ns3:seq><ns3:seq>sq819</ns3:seq><ns3:seq>sq821</ns3:seq><ns3:seq>sq823</ns3:seq><ns3:seq>sq825</ns3:seq><ns3:seq>sq827</ns3:seq><ns3:seq>sq829</ns3:seq><ns3:seq>sq831</ns3:seq><ns3:seq>sq833</ns3:seq><ns3:seq>sq835</ns3:seq><ns3:seq>sq837</ns3:seq><ns3:seq>sq839</ns3:seq><ns3:seq>sq841</ns3:seq><ns3:seq>sq843</ns3:seq><ns3:seq>sq845</ns3:seq><ns3:seq>sq847</ns3:seq><ns3:seq>sq849</ns3:seq><ns3:seq>sq851</ns3:seq><ns3:seq>sq853</ns3:seq><ns3:seq>sq855</ns3:seq><ns3:seq>sq857</ns3:seq><ns3:seq>sq859</ns3:seq><ns3:seq>sq861</ns3:seq><ns3:seq>sq863</ns3:seq><ns3:seq>sq865</ns3:seq><ns3:seq>sq867</ns3:seq><ns3:seq>sq869</ns3:seq><ns3:seq>sq871</ns3:seq><ns3:seq>sq873</ns3:seq><ns3:seq>sq875</ns3:seq><ns3:seq>sq877</ns3:seq><ns3:seq>sq879</ns3:seq><ns3:seq>sq881</ns3:seq><ns3:seq>sq883</ns3:seq><ns3:seq>sq885</ns3:seq><ns3:seq>sq887</ns3:seq><ns3:seq>sq889</ns3:seq><ns3:seq>sq891</ns3:seq><ns3:seq>sq893</ns3:seq><ns3:seq>sq895</ns3:seq><ns3:seq>sq897</ns3:seq><ns3:seq>sq899</ns3:seq><ns3:seq>sq901</ns3:seq><ns3:seq>sq903</ns3:seq><ns3:seq>sq905</ns3:seq><ns3:seq>sq907</ns3:seq><ns3:seq>sq909</ns3:seq><ns3:seq>sq911</ns3:seq><ns3:seq>sq913</ns3:seq><ns3:seq>sq915</ns3:seq><ns3:seq>sq917</ns3:seq><ns3:seq>sq919</ns3:seq><ns3:seq>sq921</ns3:seq><ns3:seq>sq923</ns3:seq><ns3:seq>sq925</ns3:seq><ns3:seq>sq927</ns3:seq><ns3:seq>sq929</ns3:seq><ns3:seq>sq931</ns3:seq><ns3:seq>sq933</ns3:seq><ns3:seq>sq935</ns3:seq><ns3:seq>sq937</ns3:seq><ns3:seq>sq939</ns3:seq><ns3:seq>sq941</ns3:seq><ns3:seq>sq943</ns3:seq><ns3:seq>sq945</ns3:seq><ns3:seq>sq947</ns3:seq><ns3:seq>sq949</ns3:seq><ns3:seq>sq951</ns3:seq><ns3:seq>sq953</ns3:seq><ns3:seq>sq955</ns3:seq><ns3:seq>sq957</ns3:seq><ns3:seq>sq959</ns3:seq><ns3:seq>sq961</ns3:seq><ns3:seq>sq963</ns3:seq><ns3:seq>sq965</ns3:seq><ns3:seq>sq967</ns3:seq><ns3:seq>sq969</ns3:seq><ns3:seq>sq971</ns3:seq><ns3:seq>sq973</ns3:seq><ns3:seq>sq975</ns3:seq><ns3:seq>sq977</ns3:seq><ns3:seq>sq979</ns3:seq><ns3:seq>sq981</ns3:seq><ns3:seq>sq983</ns3:seq><ns3:seq>sq985</ns3:seq><ns3:seq>sq987</ns3:seq><ns3:seq>sq989</ns3:seq><ns3:seq>sq991</ns3:seq><ns3:seq>sq993</ns3:seq><ns3:seq>sq995</ns3:seq><ns3:seq>sq997</ns3:seq><ns3:seq>sq999</ns3:seq><ns3:seq>sq1001</ns3:seq><ns3:seq>sq1003</ns3:seq><ns3:seq>sq1005</ns3:seq><ns3:seq>sq1007</ns3:seq><ns3:seq>sq1009</ns3:seq><ns3:seq>sq1011</ns3:seq><ns3:seq>sq1013</ns3:seq><ns3:seq>sq1015</ns3:seq><ns3:seq>sq1017</ns3:seq><ns3:seq>sq1019</ns3:seq><ns3:seq>sq1021</ns3:seq><ns3:seq>sq1023</ns3:seq><ns3:seq>sq1025</ns3:seq><ns3:seq>sq1027</ns3:seq><ns3:seq>sq1029</ns3:seq><ns3:seq>sq1031</ns3:seq><ns3:seq>sq1033</ns3:seq><ns3:seq>sq1035</ns3:seq><ns3:seq>sq1037</ns3:seq><ns3:seq>sq1039</ns3:seq><ns3:seq>sq1041</ns3:seq><ns3:seq>sq1043</ns3:seq><ns3:seq>sq1045</ns3:seq><ns3:seq>sq1047</ns3:seq><ns3:seq>sq1049</ns3:seq><ns3:seq>sq1051</ns3:seq><ns3:seq>sq1053</ns3:seq><ns3:seq>sq1055</ns3:seq><ns3:seq>sq1057</ns3:seq><ns3:seq>sq1059</ns3:seq><ns3:seq>sq1061</ns3:seq><ns3:seq>sq1063</ns3:seq><ns3:seq>sq1065</ns3:seq><ns3:seq>sq1067</ns3:seq><ns3:seq>sq1069</ns3:seq><ns3:seq>sq1071</ns3:seq><ns3:seq>sq1073</ns3:seq><ns3:seq>sq1075</ns3:seq><ns3:seq>sq1077</ns3:seq><ns3:seq>sq1079</ns3:seq><ns3:seq>sq1081</ns3:seq><ns3:seq>sq1083</ns3:seq><ns3:seq>sq1085</ns3:seq><ns3:seq>sq1087</ns3:seq><ns3:seq>sq1089</ns3:seq><ns3:seq>sq1091</ns3:seq><ns3:seq>sq1093</ns3:seq><ns3:seq>sq1095</ns3:seq><ns3:seq>sq1097</ns3:seq><ns3:seq>sq1099</ns3:seq><ns3:seq>sq1101</ns3:seq><ns3:seq>sq1103</ns3:seq><ns3:seq>sq1105</ns3:seq><ns3:seq>sq1107</ns3:seq><ns3:seq>sq1109</ns3:seq><ns3:seq>sq1111</ns3:seq><ns3:seq>sq1113</ns3:seq><ns3:seq>sq1115</ns3:seq><ns3:seq>sq1117</ns3:seq><ns3:seq>sq1119</ns3:seq><ns3:seq>sq1121</ns3:seq><ns3:seq>sq1123</ns3:seq><ns3:seq>sq1125</ns3:seq><ns3:seq>sq1127</ns3:seq><ns3:seq>sq1129</ns3:seq><ns3:seq>sq1131</ns3:seq><ns3:seq>sq1133</ns3:seq><ns3:seq>sq1135</ns3:seq><ns3:seq>sq1137</ns3:seq><ns3:seq>sq1139</ns3:seq><ns3:seq>sq1141</ns3:seq><ns3:seq>sq1143</ns3:seq><ns3:seq>sq1145</ns3:seq><ns3:seq>sq1147</ns3:seq><ns3:seq>sq1149</ns3:seq><ns3:seq>sq1151</ns3:seq><ns3:seq>sq1153</ns3:seq><ns3:seq>sq1155</ns3:seq><ns3:seq>sq1157</ns3:seq><ns3:seq>sq1159</ns3:seq><ns3:seq>sq1161</ns3:seq><ns3:seq>sq1163</ns3:seq><ns3:seq>sq1165</ns3:seq><ns3:seq>sq1167</ns3:seq><ns3:seq>sq1169</ns3:seq><ns3:seq>sq1171</ns3:seq><ns3:seq>sq1173</ns3:seq><ns3:seq>sq1175</ns3:seq><ns3:seq>sq1177</ns3:seq><ns3:seq>sq1179</ns3:seq><ns3:seq>sq1181</ns3:seq><ns3:seq>sq1183</ns3:seq><ns3:seq>sq1185</ns3:seq><ns3:seq>sq1187</ns3:seq><ns3:seq>sq1189</ns3:seq><ns3:seq>sq1191</ns3:seq><ns3:seq>sq1193</ns3:seq><ns3:seq>sq1195</ns3:seq><ns3:seq>sq1197</ns3:seq><ns3:seq>sq1199</ns3:seq><ns3:seq>sq1201</ns3:seq><ns3:seq>sq1203</ns3:seq><ns3:seq>sq1205</ns3:seq><ns3:seq>sq1207</ns3:seq><ns3:seq>sq1209</ns3:seq><ns3:seq>sq1211</ns3:seq><ns3:seq>sq1213</ns3:seq><ns3:seq>sq1215</ns3:seq><ns3:seq>sq1217</ns3:seq><ns3:seq>sq1219</ns3:seq><ns3:seq>sq1221</ns3:seq><ns3:seq>sq1223</ns3:seq><ns3:seq>sq1225</ns3:seq><ns3:seq>sq1227</ns3:seq><ns3:seq>sq1229</ns3:seq><ns3:seq>sq1231</ns3:seq><ns3:seq>sq1233</ns3:seq><ns3:seq>sq1235</ns3:seq><ns3:seq>sq1237</ns3:seq><ns3:seq>sq1239</ns3:seq><ns3:seq>sq1241</ns3:seq><ns3:seq>sq1243</ns3:seq><ns3:seq>sq1245</ns3:seq><ns3:seq>sq1247</ns3:seq><ns3:seq>sq1249</ns3:seq><ns3:seq>sq1251</ns3:seq><ns3:seq>sq1253</ns3:seq><ns3:seq>sq1255</ns3:seq><ns3:seq>sq1257</ns3:seq><ns3:seq>sq1259</ns3:seq><ns3:seq>sq1261</ns3:seq><ns3:seq>sq1263</ns3:seq><ns3:seq>sq1265</ns3:seq><ns3:seq>sq1267</ns3:seq><ns3:seq>sq1269</ns3:seq><ns3:seq>sq1271</ns3:seq><ns3:seq>sq1273</ns3:seq><ns3:seq>sq1275</ns3:seq><ns3:seq>sq1277</ns3:seq><ns3:seq>sq1279</ns3:seq><ns3:seq>sq1281</ns3:seq><ns3:seq>sq1283</ns3:seq><ns3:seq>sq1285</ns3:seq><ns3:seq>sq1287</ns3:seq><ns3:seq>sq1289</ns3:seq><ns3:seq>sq1291</ns3:seq><ns3:seq>sq1293</ns3:seq><ns3:seq>sq1295</ns3:seq><ns3:seq>sq1297</ns3:seq><ns3:seq>sq1299</ns3:seq><ns3:seq>sq1301</ns3:seq><ns3:seq>sq1303</ns3:seq><ns3:seq>sq1305</ns3:seq><ns3:seq>sq1307</ns3:seq><ns3:seq>sq1309</ns3:seq><ns3:seq>sq1311</ns3:seq><ns3:seq>sq1313</ns3:seq><ns3:seq>sq1315</ns3:seq><ns3:seq>sq1317</ns3:seq><ns3:seq>sq1319</ns3:seq><ns3:seq>sq1321</ns3:seq><ns3:seq>sq1323</ns3:seq><ns3:seq>sq1325</ns3:seq><ns3:seq>sq1327</ns3:seq><ns3:seq>sq1329</ns3:seq><ns3:seq>sq1331</ns3:seq><ns3:seq>sq1333</ns3:seq><ns3:seq>sq1335</ns3:seq><ns3:seq>sq1337</ns3:seq><ns3:seq>sq1339</ns3:seq><ns3:seq>sq1341</ns3:seq><ns3:seq>sq1343</ns3:seq><ns3:seq>sq1345</ns3:seq><ns3:seq>sq1347</ns3:seq><ns3:seq>sq1349</ns3:seq><ns3:seq>sq1351</ns3:seq><ns3:seq>sq1353</ns3:seq><ns3:seq>sq1355</ns3:seq><ns3:seq>sq1357</ns3:seq><ns3:seq>sq1359</ns3:seq><ns3:seq>sq1361</ns3:seq><ns3:seq>sq1363</ns3:seq><ns3:seq>sq1365</ns3:seq><ns3:seq>sq1367</ns3:seq><ns3:seq>sq1369</ns3:seq><ns3:seq>sq1371</ns3:seq><ns3:seq>sq1373</ns3:seq><ns3:seq>sq1375</ns3:seq><ns3:seq>sq1377</ns3:seq><ns3:seq>sq1379</ns3:seq><ns3:seq>sq1381</ns3:seq><ns3:seq>sq1383</ns3:seq><ns3:seq>sq1385</ns3:seq><ns3:seq>sq1387</ns3:seq><ns3:seq>sq1389</ns3:seq><ns3:seq>sq1391</ns3:seq><ns3:seq>sq1393</ns3:seq><ns3:seq>sq1395</ns3:seq><ns3:seq>sq1397</ns3:seq><ns3:seq>sq1399</ns3:seq></ns3:JGroup><ns3:Viewport conservationSelected="false" pidSelected="false" bgColour="None" title="C:\Users\Ingrid\OneDrive\Documentos\MAESTRIA 2023-II\tesis-I\resultados tesis-II\papers\PAPER_IMAGENES\kDNA_aligmend\S1 File\S1.1_kDNA_Viannia_Subgenus_1060seq.fa" showFullId="true" rightAlignIds="false" showText="true" showColourText="false" showUnconserved="false" showBoxes="true" wrapAlignment="false" renderGaps="true" showSequenceFeatures="true" showNPfeatureTooltip="true" showDbRefTooltip="true" followHighlight="true" followSelection="true" showAnnotation="false" showGroupConservation="false" showGroupConsensus="false" showConsensusHistogram="true" showSequenceLogo="true" normaliseSequenceLogo="false" ignoreGapsinConsensus="false" startRes="0" startSeq="0" charWidth="9" charHeight="14" fontName="SansSerif" fontSize="10" fontStyle="0" idWidth="324" idWidthManuallyAdjusted="true" scaleProteinAsCdna="true" sequenceSetId="14126562577130591736" gatheredViews="false" textCol1="-16777216" textCol2="-1" textColThreshold="0" id="1412656257.4687766947130591736" showComplementFeatures="false" showComplementFeaturesOnTop="false" width="1366" height="697" xpos="89" ypos="0"/><ns3:FeatureSettings><ns3:setting type="F3" colour="-6710887" display="true" order="0.0"/><ns3:setting type="AATCGTACTCCCCGACAT" colour="-6710887" display="true" order="0.0"/><ns3:setting type="GAAACTGGCCTCTAAGGC" colour="-26368" display="true" order="0.0"/><ns3:setting type="TGCGAAAACCGAAAAATGG" colour="-10079233" display="true" order="0.0"/><ns3:setting type="CCAAAATTCGCGTTTTTTGGCC" colour="-16737895" display="true" order="0.0"/><ns3:setting type="GCTGGGTTAGGATGTCGT" colour="-6710785" display="true" order="0.0"/><ns3:setting type="CCGTGCACAATTAGGGGTTG" colour="-16724890" display="true" order="0.0"/><ns3:setting type="AGAAACCCCGTTCAAAAATCCC" colour="-3407770" display="true" order="0.0"/><ns3:setting type="GTGTAATATAGTGGGCCGCGCA" colour="-6737152" display="true" order="0.0"/><ns3:setting type="TGGCATACAGAAACCCCGTT" colour="-16777216" display="true" order="0.0"/><ns3:group name="B2C" display="true"/><ns3:group name="AATCGTACTCCCCGACAT" display="true"/><ns3:group name="RevCom_LF" display="true"/><ns3:group name="Jalview" display="true"/><ns3:group name="crRNA_kDNA" display="true"/><ns3:group name="F1" display="true"/><ns3:group name="F2" display="true"/><ns3:group name="F3" display="true"/><ns3:group name="B3C" display="true"/><ns3:group name="B1C" display="true"/><ns3:group name="LB" display="true"/></ns3:FeatureSettings></ns3:JalviewModel>
```
