## Supplemental File 1 for "LAMP-coupled CRISPR-Cas12a assays for upgrading molecular detection of *Leishmania* infections": kDNA_mini_SLeishmania_965ClustalO.fasta.xml

```
<?xml version="1.0" encoding="UTF-8" standalone="yes"?><ns3:JalviewModel xmlns:ns2="www.vamsas.ac.uk/jalview/version2" xmlns:ns3="www.jalview.org"><ns3:creationDate>2025-07-09T07:38:13.471-05:00</ns3:creationDate><ns3:version>2.11.4.1</ns3:version><ns3:vamsasModel><ns2:SequenceSet gapChar="-" datasetId="ds01"><ns2:Sequence dsseqid="sq2" id="sq2"><ns2:sequence>TTCCCGGTCCACCCGGCCTATTTTACACCAACCCCAGTTTGACGCCTCCGAGCCCGAAAATGGCATTTTTGGCCCAATTTTGAACGGGGTTTCTGTATCGATTTTTCGGATTTCGGAGAACGCCCCTACCCGGAGGCTACTACCTGCTTGGAATTTTAGCTGTTTTTTGGGATTTTCCGCCCATTTTTGGACACTTTTCCAGATCCGGACACCATTCTCCAGCCCCAACCCCTGTATTTTGGTCACTTTGCACTCCCGTAGGAAGCATCGAGCAGTAGGCATATTATTTACTACGACAGTCCCATAGCATTCACGTTAGAGTATCGTCCGCACACGAACGAATAGAAAGAACAAGCTACATCAATTGACACTTACAGCGATTAACTAGTCCCGGTAGCAGACTTCCCGAGGGTCCCAGGCCCAGACTATTAATGTTTACCTTCCCGGATGTTCCTATAGTACACTGGTCCATACTCCTATAGAGCGTCACACGCTATAACTAATATAAATATTATTTATAATAGAGTTAGCAGCCAAAATAAGGCTCAGGACACCCCACCCCAAGGCCAAGGAGAGCCACCAGCGAGAGAATCAACACAGGCACGGGAGGAGGTAGAGGCGAGGAATCCCAACAGAAGGAAGAACCCACTATAAAGAAAAGGAAGGAGAACCCAGCAAGTATTCAAGGGCGAGAAGAGACCATCATAACCACCAAAAAGGAGGAAGGAATCCCAGNCAAGTCAGCGGAATAAAACNAAAAAACGAAGCAAAAAAGNGGGAAAAGGACGNACATTCCCCAAGCCAAGAAGTCGAAAACCCCCGCCGGAGGCCACTTTCCAGCCAACCAGGCCCAAAATCGAGGAA</ns2:sequence><ns2:name>U77892.1_Leishmania_aethiopica_kinetoplast_minicircle_DNA</ns2:name></ns2:Sequence><ns2:Sequence dsseqid="sq4" id="sq4"><ns2:sequence>GAATTCGGATCCTCCGGGGCTGGGTCCTCCGGGGGCTGGCCTCCTGGCGGGGGTTTTGGGGAGCTGCTGGCTCTGGTGGCTTTTAATGGCTGTTCTGGGCTTGATGTTTGGCTGTTTCTGGCTTGGCTGGCTCCTACATGCGGGCTTTTGGCTTGGCTTTGAGGGTTCGATGGGATTGTGGCGGTGTTTTAGGGTAGGCTGTGGCCTTGTGGATTGGTGGACTTGGTTCTTCCTTGGGGTTGGGTGGCTGCTGGCCTGGCTGTGGCTCTATGTTGGATAGCCTTGATGGCTGGGCGGGATAGATTAGCCCTGGTAAGGTGTTGATTCTACTCCCCTTTGATATTAATATTAAAGGCAACGTGAGGGCAGCATATAAACATAAGATAGGAGCCTGTGGAAGGGTGAACCCAATATAGCTCCGTAGGGTTACATATATATACGTAAGATTCTATAATTATTAGTTAAAACAGATTATATATCATTCTATGCTCTAAAATTGGATGTGGAATTATATTAATGTGATACTGTAATGACTCTCGTCTGTATACTTCTACGCCTGAAGACTTCTGCGGATCTGTTGCAGATGTGGATTTTAGACGTGGGGGAGGGAGTTTCGAGAGGGTTTGAGTCCTGGATGGGCCTGAAGTCTCCAGAGTGGCCTGAAAATCGTCGAATT</ns2:sequence><ns2:name>U18350.1_Leishmania_mexicana_amazonensis_kinetoplast_minicircle_DNA,_partial_sequence</ns2:name></ns2:Sequence><ns2:Sequence dsseqid="sq6" id="sq6"><ns2:sequence>TTTTTGATTTAGTAGTTAATAGCTGTGTTTATTTGTGTGGGTGGTGGTATGGTGTTACAGAGTTTGGTGGAAATTGGTGGGAAAATGGTCCCGGCCCAAACTTTTCTGCCGTGGGGAGGGGCGTTCTGCGGATTCGGGAAAAATGAGTGCGAAACCCCGGTTCATAATTTGGGGGATTTTGGAGAATTCCGGCTCCGAGGCTCGAAACTGGGGGTTGGTGTAAAATAGGGGCGGCTGCTCTGGATTATTNATTTTAAAATTAATTATTTTGTTAAAATATATTTTGGTTAGGAATATGTTTTTATTGCTTCTGCATTTGTTAGATTGGCTGATGCTCTGTAGGTTGTTTGTTTTAGGCTCTAGTGGTCTTTTGATTGCGTTCTTTTTCCTTACAATTTGTATTTATATTACATATATTACTTAGGGGTTATTTGTTTGGTATGAGGTAGGCTGTGTTATGCTCATGAGTTTGTGATATTGTTTAGATTTATAATGTTAGATCGGATTATATGTTCCTCGTTTACTATTTGTGATGTTTGTGCTAATTTGNAATNAATAGTTGGGACGGTTGGACCGGTTGTTNTAAGGATTACATGNGT</ns2:sequence><ns2:name>U19810.1_Leishmania_amazonensis_kinetoplast_minicircle,_partial_sequence,_fragment_LAMAZ</ns2:name></ns2:Sequence><ns2:Sequence dsseqid="sq8" id="sq8"><ns2:sequence>TTTACATTTCGCTTATTTTGGATGCAGTAACTACGTGGCTGATGCAGGTTGGTGGTTTTGGTGGGGAAAAGAGGGTCCCGGCCCAAACTTTTCTGCCTCGTGGGGGAGGGGCGTTCTGCGATTTTGGGAAAAATGAGTGCAGAAACCCCGTTCATATTTTGAGGGAATTTCCGGAAATTCGGCTCTGGGCGTGGAAACTGGGGGTTGGTGTAAAATAGCCGGTGTGGGTACGTATGGATTTGCATATACGTAGATGGTGGCTTTGGATGGTGGGTGTTATCTGTTTGTGGTTGCATTTTAGTTTTATTTTAATTTGTGATTTTAGTTTGTTAATTTTATTGTGTTTTGCTGTGTTTAATGTGATTCTCTTTAATTTTATTTTTATTTGTTATTAGTTTGGTTAAGACTGTGTGTTATGTTCGATACCTTGTTGATATTATAATGTGTGTTTCGGTGGTTGGATGGTTATTATGTTAGACAATATACATATATTACAAGTTATATTGTAATGCTTTGGACGCTGAATGATTAGATATTTATGTGGTGTGATTAGGGTGGTTATTTGTGTTGTTTGTAGTAGTTTGTTGTTTTATTATTAGTTTATTTACATGTATTTTGTATTTTAAAGTTGGATATGCACATGACGTTGGTGATATGTTTTGTGGTGTGGGAGAATGTGTGTTTGATGTTGATGTG</ns2:sequence><ns2:name>KY698822.1_Leishmania_amazonensis_strain_MHOM/GF/2007/2007_24_clone_2007_24_1_minicircle_kinetoplast,_complete_sequence</ns2:name></ns2:Sequence><ns2:Sequence dsseqid="sq10" id="sq10"><ns2:sequence>TGTTGGTGTGTTGGTTTTGTGTGTATGGTGTTAGTGATGGTTTTTGTTTACACGTTTATGGCCTGAAAAATGGGGTCCCGGCCCGAACTTTTCTGCCCCGTGGGGGAGGGGCGTTCTGCGATTTTCGGAAAAATGAGTGCAGAAACCCCGTTCATAATTCCCCGGAAAGTAGGGGATTTCGGCTCGGGCGGTGAAAACTGGGGGTTGGTGTAAAATAGCGGGGGTTGTGTGGATTGCGCTGCTTTCTTTTTTGGGCTGCGCTGAGATGGCTGGCTGGAGGCCTTGTGGATACAGGTTTGGGCGTTCTGCTTTGAAGTGGTTTTTCTTTTTATTTTGATTGCTTATTTGAGTTTGTATTTTATCGTATTATTGTTTATTTATTTTGTAAAGATTATGTTTTTATTGGGATTTGGGATTTGCTTTACCGTGCTGATGGTGTAGTGTTATTGTTTGGAGTGAACATCTGTGGTTCTTATTAGTAATTGTATTTGTAATATATTGTAATGATATTAGCTTGATTATGATGTTATTTGTGTTATGAAATGGGTTTGTGTTTGTATATACGGTGTGATGTCCTTTATAGGTTTGGATACATTTGTTTGTTGATATGTTTATTTCTTCAATTATCTTTACATTTGGATTTGATTTTAAATTGTTTGATTGAGTGCGATTCGTGGTGGGTTTGTA</ns2:sequence><ns2:name>KY698823.1_Leishmania_amazonensis_strain_MHOM/GF/2007/2007_24_clone_2007_24_2_minicircle_kinetoplast,_complete_sequence</ns2:name></ns2:Sequence><ns2:Sequence dsseqid="sq12" id="sq12"><ns2:sequence>TGGGTTGGTGTTGTGGCTGTAAGAGGTTTGTGGGTGGGGGTGGTGTTTTTAAGGAGTGTGGTGGAAAAAATGGGGTCCCGGCCCAAACTTTTCTGCCCCGTGGGGGAGGGGCGTTCTGCGATTTTGGGAAAAATGAGTGCAGAAACCCCGTTCATATTTTTGGGGGATTCGGTCGAAAATGCTCCGGGCGGTGGAAACTGGGGGTTGGTGTAAAATACGCGGTGTGGGTACTCGTTCTTATTTTGATATGGGTCGGGCGGCTTTATGGTGGCTTTCGGTGCCTTTTTGAAGTTTATTTTGGTTTTGGTTATTGGATTGATTGTTGTTTGGACATGAGTTTATTTTGGTTTTATATTTGGTCTGATGTTAGTGGTGTTACGAGTTTGTGTGTGATGAGTTTAGTGTGTTTGGTTTATATGGGTGTTCAGGGATTTTATTGTTTTAGGATTGTGGGCGTTCTGGTACATGGGTGTGGTTGTTTCTTTGCCTTACATAACTTGTATTTATTATTAGTTGTGGGTGTTTGCCTTAGGTTGGACGCTGTTAGGTGTGACTTTGCTAACGAGATTTGATAAGTTTATTTTGTATGAATAGTATTATTTATATGGTTTTTATTATTACCTTTTACGTTACGGTTGATATACATTATAGATTTGGAGATGGTTTTGCAGTGAAGTTGGTACTTGTTTGATATATTTGGTTGACGAGCTTGTT</ns2:sequence><ns2:name>KY698824.1_Leishmania_amazonensis_strain_MHOM/GF/2007/2007_24_clone_2007_24_3_minicircle_kinetoplast,_complete_sequence</ns2:name></ns2:Sequence><ns2:Sequence dsseqid="sq14" id="sq14"><ns2:sequence>TAATATGCGGTTAGTTGAGGGTGATGAGGTTACGATCGTGAGGACACGTTGGTGGTTTTTGGCCTGAAAAATGGGTCCCGGCCCAAACTTTTCTGCCCCGTGGGGGAGGGGCGTTCTGCGGAATCCGGAAAATTGATAGCAGAAACCCCGTTCATAATTTAGGGGAATTTCCCGAAATTCGGCTCGGGCGGTCGCAACTGGGGGTTGGTGTAAAATAGCGGCGGGATACTGGGATTGGTTGGCCTCTGCCCTTTTTGGTTGGGCTTGGGGCTTTATTTTGGATATTTTATTTTTGTGCTATTTTGTGTTTTATTTTTAATTATTATTTTAATTTTGTTTGGTGGGGAATGGCGTATGTTTACTGTTTGATTATACATTTTAATTTTAATGTTTTATATGCTGTGTGGAACGTTGTTACGTTGGTTCCCGTGACGAGAGTTATTTATTGAGATGTTTTATGTGTAATGTGATTCTAGAGTGTTTTAATTACTATTTATATTATATTGTGAGGGTTTTAGCTTAGGTTTTTGGTACTTTGGGATGGGTCTCAGTTGTTTTGTTATTTTGTGTTTTCATTGGGTGTTTGATGCGTTATTTGATTTGATGTTTTTTACTTCTTTTTTATACGACCTTTGTTTTGTGTATATCGTGGTTATGGTGGTTATGATGTTGGGCTCTGTACGTTTGGTTTGGTGGT</ns2:sequence><ns2:name>KY698825.1_Leishmania_amazonensis_strain_MHOM/GF/2007/2007_24_clone_2007_24_4_minicircle_kinetoplast,_complete_sequence</ns2:name></ns2:Sequence><ns2:Sequence dsseqid="sq16" id="sq16"><ns2:sequence>TATTATTCTTTGTGTAGTTTTGTAGGGTTGGAGGTTTTATCTGGTGGGTTATGTGGTGGTTCTGGAAAAAGTGGGTCCCGGCCCAAACTTTTCTGCCCCGTGGGGGAGGGGCGTTCTGCGGATTCGGGGAAAATGAGTGCAGAAACCCCGTTCATAATTTGGAGGAATTTCCCGAAATTCGGCTCGGACGGTCACAACTGGGGGTTGGTGTAAAATAGCGTGGTGTGGTATGGGTCTTGATTTTGAGTGTGGGCTTTTGTTTGGGGGAGTGGGTTTATTTTGACTTTTTCATTTATTTATTTAATTTTAAATTTTAATTAGTTATATTTGTTGTTGTTGCAATTCTACGTGTGTGATATAGTGTGGGCGATACTAGTGATTTGGGTAGGGATGTGTGTGGATACTGTGATTAAAGTTGTTTGGTTGGTGCTTGATTGTTAGGTGTGAGGTTAGATGCGGGCGTATGAGGCTTGTTACGCGTATTGGTGGTTTTGGGTAATAGAATATAAGTTATATTGTAAATGTGGGCTTAATTAGATGTAATGCGCTGATGTTTGGTGTGGGGATTGCTTATATGAGTTTTGATGCGTTGGGGTGGATTATGTTTAATGCTTTACGATATCTTTTGGCTTTTTGCTGCTTTTAAGTTTGTTGGATTTTGTGTTGTGTGGTGAGGGTACTTTGGTTGGTTATGTGATGTTTTAAGATGTTGTTGATA</ns2:sequence><ns2:name>KY698826.1_Leishmania_amazonensis_strain_MHOM/GF/2007/2007_24_clone_2007_24_5_minicircle_kinetoplast,_complete_sequence</ns2:name></ns2:Sequence><ns2:Sequence dsseqid="sq18" id="sq18"><ns2:sequence>TGGTATTTTACTGTTTGGAAACATTACGTGACATAGTTGTCTGGCGGGTTAGGCTGTGGTTGATGGGGAAAGTGGGTCCGGCCCAAACTTTTCTGCCCCGTGGGGGAGGGGCGTTCTGCGGATTCGGGGAAAATGAGTGCAGAAACCCCGTTCATATTTTGGCCAAAAATCCCGAAATTCGGCTCGGACGGCTACAACTGGGGGTTGGTGTAAAATAGCGGGGGAGTGGCGTTGGAGGTATTCTCTTTGTATGGGTTTGTACTTTATGCGTTTTGATTTGGCGTGTTGCATTTGTTGTGATTTGATTTTGTGTGTGGGCTGGTTTCGGGCAGTGATATAATTCGCTGTTTGTTCATTTTATTTATTTTAGTTTATTTATTTAGTTATTGTGTTGTGTTATTAGTTGGATGGTAATAATTTTATTTGATCTTGTTGATGTTCGTGGTAGAGTTGATGTTGTTGTTCATTGTGATATAATATTAATGTAATAGGAATATAACATAAATGTAATATAAGTGGGGTTGGTGGTGTGGGTAAGTTTGGGTTTGTGAGGTGTTAATTTGCGGTTGTGTATTTGTTTTGTGGGTGGGTGGGCTGTAATGTTAAAGTTTGAATTTGGATAATTGATGTTTATTGTGTTAGAAGCTTATGTGGTTATCGTTTGCGTTGTGAGTTTGTTGATGCGTGTTGGATTGGTT</ns2:sequence><ns2:name>KY698827.1_Leishmania_amazonensis_strain_MHOM/GF/2007/2007_24_clone_2007_24_6_minicircle_kinetoplast,_complete_sequence</ns2:name></ns2:Sequence><ns2:Sequence dsseqid="sq20" id="sq20"><ns2:sequence>CGGTGGTAGGTGAACAGACGGTGTGGGGTTTTGAGTTTGTGTGGGTAGACCGTGGTTGGAGCCTGAAAACATGGGTCCCGGCCGAAACTTTTCTGCCCTGTGGGGGAGGGGCGTTCTGCGATTTTGGGAAAATTGATAGCAGAAACCCCGTTCATAATTTGGGGGAATTCCTCGATTTTCGGCTCGGACGGTCACAACTGGGGGTTGGTGTAAAATAGTCGGTAGCGGGTATGGTGCTATTTTGGAGACTTTTGATTTTTTGATTTTAAAGGTCTGGCCTGCGTGTTGTTAGGGGTTTGGTTATGTAGTTGTCGTTGTCTGGCTTTATTTGATGTTGTTTGGTTGCGTTGGGGCTACGTTGTTTGTGTGTGATTATATTTTAGTTGTTTTTATGATGGGTTTAGTGGGCTGGTGTTTGAAATGATTGACCTAGTCAGCTTTGGTAGTGTGTTGTTGACGTGTTGCCGGATTAGATGTTATACTATGGTATTATATGGTAGAATAAGTTATATTATGTAACAATGGCTTTTGGGGATTTGTGAGATGCTAGGTTGTATGGTTTGTGTGTTATTAGATTAGTGTGATAATTTATGATCTAGAGTTTTATCGTTGCTATATTTTAATATTATATTTTGTGTGCTTTGATTTACTTTCCGGTTTGTATGATTGATTTTAAGTTGGATTACTGCGTTTTACGGATTTATTGGTTATC</ns2:sequence><ns2:name>KY698828.1_Leishmania_amazonensis_strain_MHOM/GF/2007/2007_24_clone_2007_24_7_minicircle_kinetoplast,_complete_sequence</ns2:name></ns2:Sequence><ns2:Sequence dsseqid="sq22" id="sq22"><ns2:sequence>TAATGGCGTGGGTGTGATCTGTGATTGAGGTTGTGGAGTTCGGTTGTGGAGTTGTTGTGGTCGGTGAAATTGGGCTGAAATCCCAAACTTTTCTGCCCCGTGGGGGAGGGGCGTTCTGCGAAAATGGCAAAAATGAGTGCAGAAACCCCGTTCATAATTTGGGGGAATTCCTCGATTTTCGGCTCCGGCGGTCACAACTGGGGGTTGGTGTAAAATAGTCGGGTGTGGGTGGCAGGTGTCTGGTTTTGGATTTAGATTGGTTTGATTCGAGTGCTTGGTATTTGTGGGAATGGTATTGGTTGTTCAGTGTGACTTTTGGTGGGTACAGAGTTTGGTTATTTGTTTATTTTAATTGTTACGTGTGGTTTGATATTTAACTTTAGATTTATGGTTATATGTGGGCGTTATTAGAGCTTGTATTGAATGTGAATTTGGGTGTAACTGTTGTATAGATAGTTTGGTAGGGGTTTGAATAATTAGATTTCAGACTTATATATATAATATATTTGATATTAGGTGTTATGAGTAGCTTTGATGATTGTTTGAGGTTGGAGTTGTGGTTGGAAGGATATGAAGCGTTGTGGTATTCGTTTTAATTGTTTGGGTGTTATTGTAACTTACGACTCACTTTATTTATACTGCATTGTTTTGTATTATGATACCTACTGTGGTTAGATATATGTTTGTACTTTGATGTT</ns2:sequence><ns2:name>KY698829.1_Leishmania_amazonensis_strain_MHOM/GF/2007/2007_24_clone_2007_24_8_minicircle_kinetoplast,_complete_sequence</ns2:name></ns2:Sequence><ns2:Sequence dsseqid="sq24" id="sq24"><ns2:sequence>TGCCAGTTCGGGTTCCGGACGATGGCTGGTTGTGGTGGTTCTGAAGTTTATTAGGTGTGTATCTGGGGGAATGGGTCCCGGCCCAAACTTTTCTGCCCCGTGGGGGAGGGGCGTTCTGCGATTTTGGGAAAAATGGGTGCAGAAACCCCGTTCATAATTCCCCGGAAAATAGGGCGTTCCGGCCCGGGCGGTGGAAACTGGGGGTTGGTGTAAAATAGGCGGTGGGTGCCGATTTTGGATTTTTGATGGGCTTGGAGGCCTTTAAAATGGGGGTTGGATTTTGGGTCGCTGGAATGGTGTTTTAATTTCTCTTTTTAGATTTATTTTTATATTTATAGTTTGTTATATTATTTGTAGATTCTAGTTTATATAAATGTTTGTTTATTTTAACGTTACATTGATGCTGTTTTGTATTTTAATTTTATTTTGGGATCGTCTTCCGATGTGCTTTTGGTTGTTTTGGGGTGATCTTTACGATGGAGATGTTATATATTATATATGTAACTTATATTGTGTAATATGATTATGGGTAGTGGGTGATGGTGGTGTTTGACTGGATGTGGTCTTAGGGTTGTATTTTAACTTTACTTTCTTTTTTACTTTCGCTATTTGTAGTTTTATACCTTTGATGTTTGTAGTTGGGTTTGTGGGTTGGTATGTGCATGTGTTGGTTGGTTGCGCTTGTGTGGGGTTTGTGTGGGGTTTGGTT</ns2:sequence><ns2:name>KY698830.1_Leishmania_amazonensis_strain_MHOM/GF/2007/2007_24_clone_2007_24_9_minicircle_kinetoplast,_complete_sequence</ns2:name></ns2:Sequence><ns2:Sequence dsseqid="sq26" id="sq26"><ns2:sequence>ACTGTAGTGTTTATTTATGGTGTGGGGTTAGTTGTGTTGGTATGCGTTTAGTGTGGGAATAGAAGGGAAAGTGGGTCCCGGCCCAAACTTTTCTGCCCCGTGGGGGAGGGGCGTTCTGCGATTTTGGGAAAAATGAGTGCAGAAATCCCGTTCATAATTTGGGGGATTCTGGCCAAAAATGCCTCGGGCGGTGGAAACTGGGGGTTGGTGTAAAATAGCGGCGGGGTGCGCTGTTGATTGGGTTTGACGTGTACTCGGGCTTGGGATGACTGTAGTTTTTAGATTTGAGTTTTTATTTTGTCGGTTAGATATGTTGTATTTTTAATATGTAGTTAAATTTATTTTTATAATTTATACGTAAGACGCATACATGTGGTACTTGCATGTGTGATATTAACATTGGTTTTTAGTTGCTATTTTGGATGAGTTCGGATGGTTCTGGATGGATGGTTATTGTGGTGGGTGACCCGTTAGGGGTTTTCTTATTGATAATATAAATTGTGAGTTAAATGGATTAGGTGGATTTGGGCGTTCTGCGGTGTGATGTTATATGATTATTTTGGTGTGTTATGTTTATCAGGTTTAAGTGACTAACGTGTTGGTACGTTATATATTTGTCCTACAGATACTATTACACATTCAGGTTGTTTTAAATAGTTTTGTGTGTGGTTAGTGTAGCATGTGTACATCTGTGTTA</ns2:sequence><ns2:name>KY698831.1_Leishmania_amazonensis_strain_MHOM/GF/2007/2007_24_clone_2007_24_10_minicircle_kinetoplast,_complete_sequence</ns2:name></ns2:Sequence><ns2:Sequence dsseqid="sq28" id="sq28"><ns2:sequence>TTGTAGTGGGTGTGGAGTTAGGTGTGGGATGCGTTTTATGGTTAGGGTGGTGTGGGGATTTCTTTGAAATATGGGCCCCGGCCCAAACTTTTCTGCCCCGTGGGGGAGGGGCGTTCTGCGGATTCGGCAAAAATGAGTGCAGAAACCCCGTTCATATTTTCGAGGAATTTCGGGAATTCGGCCTCGAGCGGTGGAAACTGGGGGTTGGTGTAAAATAGCGGGGTGCTTCGGGTTTTTAATGTTGGGCAGTTGGATAGACCTACTTGCCTTCTCTTTTTCTATTTTGATTGTGGCCTGGGCCTTCTTTTATGTGTGGTATTCTGTGCTTGAAGTTTGTTGTCTGGTCTTTTGTGCTTTGTTATTATATTCGGTTTATTATTGTCGTTTGGACTGGTTTTTAGGGTGGATTGTATTACTGTTTTGGGGTGGCGTTTGGGATTTTCGTTAGGGTCGAGTCAGATGGGTTACTTACACCTGTTATATGACTTATTATATATTATATGATATATTGTGGCTTTTGGCCTTATGCTCTTATGGTTTAGATTAGGTTGTTTAGGATCTTTTATTTGTTCTAATTTCGATATTAAATTTATAAAATAATTGTGTTATATACTTGTGTTATGCTTACTTTTCTGTTTATGTTGTAGGATGTAGCGTTATACTGCGCCTCGGCGGTTTATGTTTTGTATGTGATGACTGTCG</ns2:sequence><ns2:name>KY698832.1_Leishmania_amazonensis_strain_MHOM/GF/2007/2007_24_clone_2007_24_11_minicircle_kinetoplast,_complete_sequence</ns2:name></ns2:Sequence><ns2:Sequence dsseqid="sq30" id="sq30"><ns2:sequence>GCTGTTTAATTATGGGGTTTGAGGGGTAATTTAGGTTGGATGTTTGGATGTGGTTGGGGGTACCCGAAAAATGGGTCCCGGCCGAAACTTTTCTGCCCTGTGGGGGAGGGGCGTTCTGCGGATTCGGCAAAAATGAGTGCAGAAACCCCGTTCATATTTTGGAGGAATTTCTGGATTTCCGGCTCTGGCGGTGGAAACTGGGGGTTGGTGTAAAATACCCGCGTGTGGGTACGGGCTCCCTTTTTGCCTTGATGAACCCTTTATGTTTGACGCATTGGGTGTATTGATCTAGATTGTCGTTTGAGTTCAATGGATATGTGTGTTATTTGTGGTACATTTTGAGTTGATATTTTTAGTTTGGTGTATGGGTTGTGGTGGGGTTTTATTGATTTATGTGTGGTGAGGGGCTGATTTGTTAGTTGTTTTTATGTTTGACTTGGTTGGTTATCTTTTATTGTTACTATAGTCTGGTTACTTACATTAGATTAGTAATTGCCTTTTATTAGGTAAGTTGTGGGTTTTGATTGGAATATTAGGATTGCGTGGGTATAATTTTGTGAGTTTTATTTTAATTTTTGATTTGTTTGGTTTTGTATTAACTTGCCTTTTTTTACTTTTTGGTTTGGTTGATGTGATGTTTGATGTTTCTACGTTGTAGTGGTGTAGGTGTTTACTTAAACTTTATAGATTGGGGT</ns2:sequence><ns2:name>KY698833.1_Leishmania_amazonensis_strain_MHOM/GF/2007/2007_24_clone_2007_24_12_minicircle_kinetoplast,_complete_sequence</ns2:name></ns2:Sequence><ns2:Sequence dsseqid="sq32" id="sq32"><ns2:sequence>TGTTGTTAAGTTGGTGTGTTGTGTAGGTGTTTAGGATGGCGCTGTGGACTGTTGTGTGGAGGATGGGGGGTGGGCCAGAAACCCAAACTTTTCTGCCTCGTGGGGGAGGGGCGTTCTGCGATTTTCGGAAAAATGAGTGCAGAAACCCCGTTCATATTTTGGGGGATTTTGGGGGATTCGGCCTCGGGCGGTGAAAACTGGGGGTTGGTGTAAAATGGTGGAGCGGGCGTTCTGTTTTGGATTTAAATGGTGGACTTGCCTCTTTTGGTTTTGATTTTTCTTTTTCTTTTGTTTACTGTGATTATTTATATTTGTTTATAGATTGTTATTTAATTTCTTTGATTTTATATTTTACTTGGATATAGTGCGGTGTTATGCTTGTTATCACGTGTGGGCATTATTATTTACTATGCGCGTTTTCGGTTGTTACATTTGTGGTAATAGTTCGTTGGTGTGGTGCTGGGTGGAGATTGGCTCTGTGGCCTTATATATTTGTATTTGTATTGTAATAGTTAGGTTAGATTTTGGAATGATGTGGTGGGCTTTACCTAGGATTGATGTTATTTTGATTCTTTTAATTATGATGATATTTTATTACTTTTATACACTTTCATTTACATTTGCTGGTTGGCTGTAGTGGTGGTATGGTTCGGATTGATGGGGCTTTTGTATGATTATGAGGGTTATAAGATTTTAT</ns2:sequence><ns2:name>KY698834.1_Leishmania_amazonensis_strain_MHOM/GF/2007/2007_24_clone_2007_24_13_minicircle_kinetoplast,_complete_sequence</ns2:name></ns2:Sequence><ns2:Sequence dsseqid="sq34" id="sq34"><ns2:sequence>TTCGTGGATTTGAGTTTGATGTGTGGTGTGGGGATGGTAGATGTGGGTGGGTAGGAAATCGGTGGGAAAATGGGCCAGAAATCCAAACTTTTCTGCCCCGTGGGGGAGGGGCGTTCTGCGATTTTGGGAAAATTGATAGCAGAAACCCCGTTCATAATTTGGGGGGATTTCCCGAAATTCGGCTCGGGGCGTGACAACTGGGGGTTGGTGTAAAATAGGGGCGGCTGCTTCGGGCTTTTAAATCGGATTGGGGTTCGGGCTTTTTAAATTGGGTCTCTGGGGTTATTGTTCAGATTTGGTTACACGGCTTTCTTTTCGGGTATTTTTTGTTTGTGGTGGGTGTGATTGTGTTGGTTTAGGTTGTTATGTTTATGTGGGGCTGGTATGGTGTAACCTGTTGTTATTGTTTTTGCTATTTTGATTTCGTGGGCATTTGTTAATAGGCTCTTGTTTGGAGTTTATGTGGATTATTGGGCATATTTGATAAGTTACAATTGCTTTTGATTAGGCTTTTGTAAGGGGTTTGATAGTGATGCTGGCTTGATTGATGGTGGCAATGTTTAGTGGTCGTTGTGTTATTGGTGTTACATTTGTGATTTTATTGTTCATTTTATTACATGTTAGTTTCCGTATCGTTAATATGTTTTGATATTATACATGTAGTTAACTGTATTGACTTATAATTTGTCAGGTTACAT</ns2:sequence><ns2:name>KY698835.1_Leishmania_amazonensis_strain_MHOM/GF/2007/2007_24_clone_2007_24_14_minicircle_kinetoplast,_complete_sequence</ns2:name></ns2:Sequence><ns2:Sequence dsseqid="sq36" id="sq36"><ns2:sequence>ATTGGCTGGTTTATGTGGGTAGAGATGTGTGTTTTGTTTGATGGGTGGAATGATGTGGGTGGATGGGGAAATGGGTCCCGGTCCAAACTTTTCTGCCCCGTGGGGGAGGGGCGTTCTGCGGAAACGGGAAAAATGAGTGCAGAAACCCCGTTCATAATTTCCTGGAAAATAGGGGATTCCGGCTCGGGGCGTGGAAACAGGGGGTTGGTGTAAAATAGGGGCGGTCGGTCTGGAGGTGCTGATATTAAGCCTGTCAGGGCTTTTGGGGTTGGTGATTGCGGCTTTTTGCTGATTTTTGGGGTGGTGTGTTTTGGGATTGGTTTGTTGGCTGGGCCGAATCGTTTTTCTTTTGGTTTGCTGATTTGTTGGTTTCCTTTTTATCTTTATGTTTAGTTTTTTAGTTGTGCTGTTATGTGTTGTTATTCGCTTATTTCGCATTTACCTTTTAGTCGGGAGGTTGTTGGTTACGTCGACGTTAATTGACACTTACAATATGTTATATATTAGACTTGTAGGGTTTGGGTAAGGTGTTTGTAATGTGATGATTACGTTGTATTTAACATGTGACACTGTATGGTAATATTAATTCATAATTACTTTGTGCTTTAAATGGATACATCTATATGATTCTATATGCTATAGTTTGGCCATTGACGATTATGTTGGGTTATTTGTTTGTAGGGTATTGGGTGTAGTGTGATTTTAG</ns2:sequence><ns2:name>KY698836.1_Leishmania_amazonensis_strain_MHOM/GF/2007/2007_24_clone_2007_24_15_minicircle_kinetoplast,_complete_sequence</ns2:name></ns2:Sequence><ns2:Sequence dsseqid="sq38" id="sq38"><ns2:sequence>TTGGGTTGGGATTGCGGTGTGTGGTGTGCTGTTGGTTGGGTGTTCGGTTATGTTTAGAAATTGCCGGAAAATGGGTCCCGGCCCAAACTTTTCTGCCCCGTGGGGGAGGGGCGTTCTGCGGGTTGGGGAAAAATGAGTGCAGAAACCCCGTTCATAATTTAGTCGAAAATCCCGAAATTCGGCTCGGACGGCCGCAACTGGGGGTTGGTGTAAAATAGGGGTGGCTGGGCTGGAGGTTCGGTGTTAAGGCTTTCAGGGGCTTTTTTAGTTGGGGTATGGAGTCTGGATGATAAGTTTTATTTATGTGAGGGGCTTCGTATAGTTGTTTGGTTTGGTTTGTATGTGGTGGGTCTTGATCTAATATTTGTGTTATAATTATTTGGATTGTTAGTGCTGGGGTGGATTGGGTTTGTGTGTGGGGAAGATGTTGTGATGAATGGGTGTTGGTTATGAGTTGCAGCTGACACTACATGGATGTGGTGCATATATTATCTTTTATTTGTGAATATTAGATGTTTTGGCTTTGGGAGGGTGGTAACTTTAGGGTTTGGAGTTTGGTGTATGAGGTTGGGTTATTTAATTGATGTGTTAGGTTTCATTGTGTTATTTGGATTTATTTCACATAGACTTTTGCGGTTTTTTATTTTATAGTTTAAAGTATGCGATTTAGTTGTTTTGTAAAATGGTTTGAGCCCTTTTGATGATAGG</ns2:sequence><ns2:name>KY698837.1_Leishmania_amazonensis_strain_MHOM/GF/2007/2007_24_clone_2007_24_16_minicircle_kinetoplast,_complete_sequence</ns2:name></ns2:Sequence><ns2:Sequence dsseqid="sq40" id="sq40"><ns2:sequence>GTTGTGATGAACTATGTTTTACGTGTGGTACGAGGTTGAATTTGAGGGGATTTGTGAGTGGCCTGGAAAATGGGTCTCGGCTCCAAACTTTTCTGCCCCGTGGGGGAGGGGCGTTCTGCGATTTTGGGAAAATTGATAGCAGAAACCCCGTTCATAATTTGGGGGATTTTCGGGAATTCCGGCTCCGGCGGTGGAAACTGGGGGTTGGTGTAAAATACGGCGTGTGCTCGGGTCTTTGGCTTCTCGTGGGCTGGTCTTGGCCTTTTTGGTATGGTATTTGGGGTTTTTACTGGTTTGATGTTTTGGATCTCGATTGTGTTTTGATTTGGATTTATTGTGGGTTTGCATTGGGGGTTTGTTGTTTTACAGAGGGGTGTTTATTTCTTTTTAAATTGTGAATTTGTAATTTAAGTTTTTGTGATTTAACATATGTTTTTTTATATGTTAGCGTTGGTATATGACCTGTGATGGGCTTATCTGCGGTTAATGGATATGGAATAAGTTGCCTTTAATATTGGCTTTTAGTTGGGATGACTTTGATTAGTGTGGGGCTTAGGCTTGTATAGTTGGCGTGTTAAGATTGATTTATGATTTTGATTGTTTTAACATTGTGTACTACTTTTATGTCTTTGTATAATTTGTGATCTAGATTTGTGATCCGGCGTATTGGTTTGGTGTTAGATTGTATGTTAGATAGATTTGTGGATTTACGTTT</ns2:sequence><ns2:name>KY698838.1_Leishmania_amazonensis_strain_MHOM/GF/2007/2007_24_clone_2007_24_17_minicircle_kinetoplast,_complete_sequence</ns2:name></ns2:Sequence><ns2:Sequence dsseqid="sq42" id="sq42"><ns2:sequence>ATATGGTTGTTTGTTTATTGGTTGGTAGTGGGTAGATTGTTTCTGTGGATTGTGGGGATTGGCTCGAAAAATGGGTTCCGGCCCAAACTTTTCTGCCCCGTGGGGGAGGGGCGTTCTGCGGATTGGCGAAAAATGAGTGCAGAAACCCCGTTCATATTTTGGGGGATTTTCCGGAAATTCGGGTCCCGGGCTCGACACTGGGGGTTGGTGTAAAATAGGGGCGGGTGGTCTGCCCTTTTGGATTGGGGCTGGTCTGCCCTTTTGTATGGTGCGTTTGGGGGTGGTAATTATTTTAAATTGTTTGTATAGTATATTTATATTTGGTATAATTTAATATTATTAATTTATCGGTTTTGTTTTATTTAAATTTGTTGTTTTTGATTTGTGGGCTGCCTGCGATTTATGCGGTTTGGGTGCTCTGCTTCGCTTTCTTTTATCTTTGTTTGGGAGTTGTTATTGGTTTCTATCTTTGATGTGATTTCATTACATATATAAGTTATATTGTGATTATTAATGGCTTGTTTTGGGATTGGATGGGTTATGTTACTGCCTTGATTTGGCTTTCTTGGGGTATGAGTTTCTAGTGGGTTGTGATATTATTATATTTTGTGCGTAAACTATCTTTTGTGTGACTATGTTGTTATACTGTGTTCATGTTAGCTTTGAGTTTGTACATAATGATACTTTACACGT</ns2:sequence><ns2:name>KY698839.1_Leishmania_amazonensis_strain_MHOM/GF/2007/2007_24_clone_2007_24_18_minicircle_kinetoplast,_complete_sequence</ns2:name></ns2:Sequence><ns2:Sequence dsseqid="sq44" id="sq44"><ns2:sequence>TATAGTTTAGAGTTTCAGGTCGGAGGGCTACACTATGTTGTTTGAGATGTGGTTTGAAATTGTCTGAAAAATGGGTCCTGGCCCAAACTTTTCTGCCCCGTGGGGGAGGGGCGTTCTGCGGAATCTTCAAAAATGAGTGCAGAAACCCCGTTCATAATTTGGGGGAATTTCCGGAAATTCGGGTCCCGGGCTCGAAACTGGGGGTTGGTGTAAAATAGGGGCGGCTGCTCTGGGTCGCTGATTTTAAATGGGTTTGAGGCTTGTTCTGGTCTGTTTAAAGTTGGTTTGTTTTTATTTGATTAATAATTTGGTGATATCTTTTTATAAATATGTTTTTGCTTTGAGTTGGTTATGTTGTTTTCACTGTTCGGGCTTGTTAGTGTGGGTGCTTGTTTTGGATGTTATGGAGGGGTTAGACCAAGGCTTGGATATGTGGTTTGGGGTTTGGGGTTTAGGCTTTATTATACGTTTTGTGTTATATATTTGTATTTATTATGTAATATGTAATGCCTTTGATCTTAGGGTTTGATGGTAGTTTAGATGCCTGTTCGGGCTTGTTAGTATGGGTGTTTTGCATGTAATGTTTGTGGTACACCGTTGACATTTTACATTCTTGATTGTTATTTACTTGTTGGTTTATGTTATTATCTCAGTGTTTTATGGTATGAATGTTGTTTTGTATTTGTT</ns2:sequence><ns2:name>KY698840.1_Leishmania_amazonensis_strain_MHOM/GF/2007/2007_24_clone_2007_24_19_minicircle_kinetoplast,_complete_sequence</ns2:name></ns2:Sequence><ns2:Sequence dsseqid="sq46" id="sq46"><ns2:sequence>ATGTGCTACGCTTAATTTTAGATTTTAGATCATAGTTTTATGGTCTTGTTGTTGTGGATGGTCTGGAAAATAGGGTTCCGGCCCAAACTTTTCTGCCCCGTGGGGGAGGGGCGTTCTGCGATTTTGGGAAAAATGAGTGCAGAAACCCCGTTCATAATTTGGGGGAATTCGGGGGATTTCGGCTCGGACGGTCACAACTGGGGGTTGGTGTAAAATATGGATGGTTGATCTGGGCTTTTAAATTTAATGTGGGTTTGGGCTTTTGAATTTGGTTTTGGGGGTGTGGGTTTTATTTTTTATTTGATTTTGTTGTTCTTCTGGTTATTTGTGATATGCTTCTGTTTGTAGCGTTGTTTGCCGGTGTTAAGTCTTTACGTGTTAGCTTACTTGATAGTATGTTGATTGTGGTGTTAGTTGGACATTGGTTGTTTTCGCATATGTGTTTTACGTTTATAGCTTTGTGGTATTAGATTAGATAATAGAATATATTGTATTATGTGGAGTAAGTGGGCTTTTGACTTTATAATTATGGGTTGTGTGCTGTCGGCATACAGTTGATGTTTGTCTGCGTTTGATATTCGTACGATTCACATGTTCATTTTTTACTTTTATGTTTGAGTGGTTCTTGTTTATTTTGATTTTAGTTGATTGGATTGTATGGTTATGCTACTTGTGG</ns2:sequence><ns2:name>KY698841.1_Leishmania_amazonensis_strain_MHOM/GF/2007/2007_24_clone_2007_24_20_minicircle_kinetoplast,_complete_sequence</ns2:name></ns2:Sequence><ns2:Sequence dsseqid="sq48" id="sq48"><ns2:sequence>TGAGCTGGGTGGTGGATTAGGGGCGTTCTGTTGGGGGTTTTTGGTGTTTATGGGAGATTGATCAAAAAAAGAGGGTTCCGGCCCAAACTTTTCTGCCCCGTGGGGGAGGGGCGTTCTGCGGATTCGGCAGAAATGAGTGCAGAAACCCCGTTCATAATTTCACGGGAAATGGGGAATTCCGGCTCCGGCGGTGGAAACTGGGGGTTGGTGTAAAATACGGGCGGCTGGCTCGTGCTTTTAATACCGTGGGGTTTTGGCTTTTGTGGTGTGGATTTTTGGGATTTTTGGTTTGTATTGCGTCTTGGTTGTTTTGTGTTGTATGTGTTTGTATTTAGTACATTTGTGTTTATTTAATTTAATTATTTTAAATGTTAATTTTATTTATTAAGTTGGTTAATTGGATATTGTTGTGATGTTGAAGTGTATAGATTTGTGGTGCTTAGCGGTTTGGTATTCTGTTTGTGGGTAATTAGTTGCCTTACACAATATAAAATAATATTAGTTTAATTAGATATTGTTAGGGTTTTTGACATTACCTGCTGTGCGTTGATGGGTGGTGTTTGCTCTGACATTATATGCTTTTTGTTTTGCTTTCATATTAACTTTTTACATGTTGACTTTAAGTATTGGTGTGGTGTGTGGTTTTATGAATTGAGTTTTGTTAGTTTTTGTATTTTAAATGGATTGTTTGGTGTGGGCAGATTGA</ns2:sequence><ns2:name>KY698842.1_Leishmania_amazonensis_strain_MHOM/GF/2007/2007_24_clone_2007_24_21_minicircle_kinetoplast,_complete_sequence</ns2:name></ns2:Sequence><ns2:Sequence dsseqid="sq50" id="sq50"><ns2:sequence>GGTGGGTGCAGGTTGTAGCTTGAGATGTGGGGTGGGTGTTCTGAAGTTGTGTCTGGGTATTCGGTGGAAATGGGCCAGAAATCCAAACTTTTCTGCCCCGTGGGGGAGGGGCGTTCTGCGGAATCCGGAAAAATGGGTGCAGAAACCCCGTTCATAATTTGGGGGATTTTGGGGGATTTTGGCTCCGGGGCGTAAAACTGGGGGTTGGTGTAAAATAGGGGCGGTGGCCTCGGGATTCTTGTTTAAGCGTTTCTTTGGCGTGGGGATGTGTCTGATAGGCTTTATTTGGGCGTTTTTTCTTTGAGATTTCTTTTTAAATATGTGTGTCGTTTGGGCGTATGGATATGTTTGGTTATTGTGATGTTTTTTATGTTACTGTGGTCGGATGTGGTTTGATGGTGATTATGTCGATGGTGGTTGTTGTCATATAGTTAAAGTTGTTAATATGGTTATCTGTAAGGACGTAGATTGATGTGTCTGATGTATTATATATTTAAGTTGTATTTATTATATTTAGATATTGTATTAGGTGTGGGTTATTTAGCTTTGATGATATTGATCTCGTTTGGATGTTACTTTCGTTTGTGGGGTTTGTGTTTGTAGAATTGACGTATTTGATATTTGATTCTGTGCACTGTTTGTTTTTGTAGTTCAGTTTTACAGATTATCATAAGATACTTAGTGTGTATGTTGTGTTGTTTAATATG</ns2:sequence><ns2:name>KY698843.1_Leishmania_amazonensis_strain_MHOM/GF/2007/2007_24_clone_2007_24_22_minicircle_kinetoplast,_complete_sequence</ns2:name></ns2:Sequence><ns2:Sequence dsseqid="sq52" id="sq52"><ns2:sequence>GATTTGGGTATGAGCTGGAATTTTTGTTGGTGTGATTGGGATGAGGATGTTTGTTGGGAATGGCCTGAAAATGGGGCCCGGCCCAAACTTTTCTGCCCTGTGGGGGAGGGGCGTTCTGCGATTTTCGGAAAAATGGGTGCAGAAACCCCGTTCATATTTTGGGGGATTTTGGGGGATTCCGGCTCCGGCGGTGAAAACTGGGGGTTGGTGTAAAATACGGGGAGTGGGCTGGGCTTTTTGAGTTGGAGTTCTTTCCCTGTTTGGGTATATGTTTTTGGCTTGTTGGGATTATCTGTGTTGACTGATACTTTAGGGTTAGTTTACTGTTATGTTTTATATGTGGTTATTGGTGGGTTAGATCTTGGGTTTGGATTGTGGGTGGCGGCTGTGGTACTATGGGTACATTGTGTTGCGTGTTTGGGGATTTGGGCTGTTATTAAAGTGGTCTTTAGGGTTGGTACATTGTAAGCCGTGGGGTGCCTTTTATATTGCTTTTGTAAGGTAAATGGGTAAGTTGTGAGATATACGTGATGATAGAGTTATAATTTAAAGTTTGTAGATATATTACTTTAATCTTACTATATGAGATTACCATTGTTAGTGTTGGTAGTTTAGTTGTTTTATGTGGCTTTTGATGAATTGTAATTTATTTTATTTACAACGATTTGTTTGTAGGGTGGTCTTTG</ns2:sequence><ns2:name>KY698844.1_Leishmania_amazonensis_strain_MHOM/GF/2007/2007_24_clone_2007_24_23_minicircle_kinetoplast,_complete_sequence</ns2:name></ns2:Sequence><ns2:Sequence dsseqid="sq54" id="sq54"><ns2:sequence>TACGGTTATTAGTTGTGAGGTTGGGGATGAGGGTTTGAGCTTTCGGGTGGGTATGAGTGTGGGTGGAAAATGGGGTCGGAAACGAAACTTTTCTGCCCTGTGGGGGAGGGGCGTTCTGCGATTTTGGGAAAAATGGGTGCAGAAATCCCGTTCATATTTTGGGGATTTTTGGCCGGAAATGCCTCGGGCGGTGGAAACTGGGGGTTGGTGTGAAATAGTAGCGTGGGGTGCGGGACGGTGGGTTACATATGGGCTTAGAGCTTCTTTTGGCGGGTGGTGGTGGTTTTGGGGTGGTTTGTGTTGTTGGCTTTGATCTTGTGTCGGGCTGGAATGCGGTTTTTGATACTATCGTGTGATTTTAATGGTTTTAGGTGTGTTGTCATTCTTGGATTTTTGGAGTTTGTGGGTTTATTTGTTGGTTTGGTTTTGGTATGTGTTTTATTGGATTGTGGTTGGTGGTTGGGTGATGTGAGGTCTTTGACTTGTACTTATATTGCCTTTTGTGCTTATTGTCTTAGAGTGTTGTGATGTGGGTTTGATTGCGGGGTTGCGCGTTGTGTTACTTGGGGGTTATTTGATCTGTCGGTAATTTAATGAATTTTATTTAAACTATATTTTTACTTTTAATTACATTTCGTTGTGTATATTCAGCTGTTTATTTATGTTTATAATTTGTAATGTGAAGG</ns2:sequence><ns2:name>KY698845.1_Leishmania_amazonensis_strain_MHOM/GF/2007/2007_24_clone_2007_24_24_minicircle_kinetoplast,_complete_sequence</ns2:name></ns2:Sequence><ns2:Sequence dsseqid="sq56" id="sq56"><ns2:sequence>ATGGCTGATTTTGTTAGGTGTTGGTGGTTGTAGTGGGTATGCTCGATTGGTGGGGATTTTAGCCTGAAAAAGCGGGCCCGGCCCAAACTTTTCTGCCCTGTGGGGGAGGGGCGTTCTGCGATTTTGGGAAAAATGAGTGCAGAAACCCCGTTCATAATTTAGGGGAATTCGGGGAATTTCGGCTCGGGGCGTGACAACTGGGGGTTGGTGTAAAATACGGGCGACTGCTCTGGCCTTTTGGACTTAAGGCTGGGTGCCCTGCATGTGGTGGCTTTGCCCGGCGCCGTTACATCTTTTACGGTGTACTTTTATTTTTCATTTTTGGTTTTGTTTTGTTTTATTAATACGGTTTGCTGATAGGTATTCGCTATTAGGTGAATGTTTATATGTTTAAATATTATTTTTATTTATACGTTGTTTGGTGTGTTGTTGTGGGTAGTGTTGTGAGTATTCGGTTGGATGTGCGTGTTTGGGGTAATTAAATGTGACTTGTACTTGTTTGAATTAGGCTTGCGTGTGGATTTGATGTGATTTTATGAACTTGAACCGTTGTTATTTGATATGGCTGTGATTATTTTAATTTATTTGATTTTACTTTTTATGGTAATGATTGTTCACTGGTTTGTTTACGGTTTGTTTAGATGTGTTATATGATGTATGAGCTTAGAGTGGCGTATAATTATTTTG</ns2:sequence><ns2:name>KY698846.1_Leishmania_amazonensis_strain_MHOM/GF/2007/2007_24_clone_2007_24_25_minicircle_kinetoplast,_complete_sequence</ns2:name></ns2:Sequence><ns2:Sequence dsseqid="sq58" id="sq58"><ns2:sequence>GGCTTGTATAGTCGTTGAAGTTAGTGGGATAGAGTTGTATGAGGTTTTTGATATAGTTCAGGTTGAAAATTGAACTGAAATCCCAAACTTTTCTGCCCCGTGGGGGAGGGGCGTTCTGCGGAAACCGGAAAAATGAGTGCAGAAACCCCGTTCATAATTTTGGGAAATTCCTCGGAATTCGGCTCGGGCGGTCACAACTGGGGGTTGGTGTGAAATAGGGGCGGATGCTCGGGCCTTTGATTTTTAGATGGGGTTGGTCTGGTATATTGGGCGGCTTTTTTGGGTTTGCCGGTTTTTGTCTTTGAATGGTCTTTGTATTTTGTTTGTTTGTGAATAGTTTTATTTTATTTTATTTTGTGTGTATAATGTGTGTTGTTATGATTTATTTTATTTTTAAAGTTTTAGTTTCTTGGCACCTTCACTTTATTGAGTTTAGGTTTATTGGTGTAATGTGTTGGATTGGTAGGTTGTGTTTTGACGTATATTACAGTTTATATTGTATTTATATTGTGTTATGAATATGCTACGAGTTATAATTATGTTGATACTGGCGTGAGGTATGAGTGGTGGCTTTGTGGAGGGTGGTTGTGATACGGTGGGTACGGTTAGTTTGGGTTTGTTTAATTTGGATTGATTCATGTTTATATTATACTTTTACAGATTTATGTTTCGCAGTTTTGGATGTATGGTGGCAGTGTGTAGATG</ns2:sequence><ns2:name>KY698847.1_Leishmania_amazonensis_strain_MHOM/GF/2007/2007_24_clone_2007_24_26_minicircle_kinetoplast,_complete_sequence</ns2:name></ns2:Sequence><ns2:Sequence dsseqid="sq60" id="sq60"><ns2:sequence>TGGTGCCCTGTGGTAGGGTGTTGATGGTGTGGTGGTTATGGGTTTGGATGTGTGCGGGTATGGCTGAAAAATGGGTCCCGGCCCAAACTTTTCTGCCCCGTGGGGGAGGGGCGTTCTGCGATTTTGGGAAAATTGATAGCAGAAACCCCGTTCATAATTTAGGGAATCCCATCGATTTTCGGCTCGGGCGGTGGAAACTGGGGGTTGGTGTAAAATACCCGGTACGTGGGTACGGGCTTTGTTAGAACTTTCCCATGGGCTTGGTCTGACTTTAATTGGTGGTGGTTTGATGATAGTAATCTGGCTTTTGGGTCTGTTTTGGTATTTTAATGCCGTGACGGTACTTGCGTGTTTGGTTGGTGATTGGTTTTGCGTGCATGTTGTTGTTTTGGTGTAATAGGTTGTTTGCTATATAGATTTTATATTTAAATTAATGTTATTTGTGATACTGCCTTGTTACCGTGTTAATGATACGGGAGGCACTATTATGCCTTTTATATTGTAATATATTATCAGATTTGGGATTATGTTGCTTCAATGTAGTTTATTTAACGTTTTATGATACGTGTTAGATTAGATTTTGACATGTTATTTTAAATATTACTTTACATTATACTTTTCCGACTTTGCATTTATTTATGGTGTTAGTGGCTTGGTTTGTGGTATTGGGTTGGGTATAGGTTAGACTGATATGTTGG</ns2:sequence><ns2:name>KY698848.1_Leishmania_amazonensis_strain_MHOM/GF/2007/2007_24_clone_2007_24_27_minicircle_kinetoplast,_complete_sequence</ns2:name></ns2:Sequence><ns2:Sequence dsseqid="sq62" id="sq62"><ns2:sequence>TTTAGTGTGTGTATTACGGTGTTAGGTGGTGTTCTGTGGGGTTTAGGTTTGGTGGTTTGTTAGTGGAAAATGGGCCAGAAATCGAAACTTTTCTGCCCCGTGGGGGAGGGGCGTTCTGCGGAAACGGGGAAAATGAGTGCAGAAACCCCGTTCATATTTTGGGGAATTTTGGGGAATTCGGCCTCGGGCGGTGAAAACTGGGGGTTGGTGTAAAATACGGGCGAGTGGTCCGGGCTTTTATTTTAAGGCTGCTTCTGGGCTTTTGTATGGGTTTTTGGATATGGGTTTTGTTTATGTTGTTTTATATATTGTTTTATTTATTGTTTTATTTATTGTTTATTTTATATTTTAATTTTGGATTTATATTGTTAAATAGTTTTATGTTTGTTGGATTACAGTTTGGCGTATTTAAATTTATTTATTTTGTTGGGGAGTATGTGACTTGAGGGTGGTCACTGTGATTGTCTTGAGGGTTTATGGTTTAGTTTGATATTAATATAAGTTGTAATATGTTTACTTAGGTGGTGCTATACATGTGGCGGATGGGTTACCTTATCTGACATTATTCGTTGCTTTGTTGTGTTATGCCTGTTATTATTTATTCTTTTTCTTTTTATTACCCACTGATATGACTGTATTGTGGCTTTGGTGTGCTATGGCGATGTGTGGTCTTGTACTTTCGGTCGTTGATTTGATTGTGCTTATAT</ns2:sequence><ns2:name>KY698849.1_Leishmania_amazonensis_strain_MHOM/GF/2007/2007_24_clone_2007_24_28_minicircle_kinetoplast,_complete_sequence</ns2:name></ns2:Sequence><ns2:Sequence dsseqid="sq64" id="sq64"><ns2:sequence>TTGATGTTTAATTGGATGGGAATTAATAGGGTGTTACGTGTTTGTGTAGGGTGTTGAAATTGGTTGGAAAATGGGTCCCGGCCCAAACTTTTCTGCCCCGTGGGGGAGGGGCGTTCTGCGATTTTGGGAAAATTGATAGCAGAAACCCCGTTCATAATTTTGGGGATTTTCGGGATTTTCGGTTCGGACGGTCACAACTGGGGGTTGGTGTAAAATAGCGGGGTGGTGGAGCTGGTTTGGATACTTCGCTTGTTTTATGTGGGGTTGGGGCGTTGGTTTGTAGGTTTTTGTGGGATATGACATATTTTGGTTACGAATATCTTTTGGGTGTGTCTTTTATGGTGTTTGAGTTTCGTTTGGATGTTGTCTTTGATATTCTTTTTTAGTGTCTGTTATTATTCGGTAATGCTGTTTATATTTGATTCTGCCAGAGTTGGCTTTGGTTATATGTGGTCGGCTGCAGATTGGCTTTTGATCATGTAATATAACTTATATTGTAATACTATTCATTAGGTGGGTAAGGTGCATTGGTGATGAGGGTAATGTTACGGGTACGTGGCTCAACTGTGTTTTGGGGTGGGTTTGTTTTAAATTTGATATTTTGCTTTTATAATTTTTCAGTTGTTTATAGTTCAGGTTCGTTGAGTTGTGTGGTTTGTGGATGGACTAATGTGTGTTTCCTTTAAA</ns2:sequence><ns2:name>KY698850.1_Leishmania_amazonensis_strain_MHOM/GF/2007/2007_24_clone_2007_24_29_minicircle_kinetoplast,_complete_sequence</ns2:name></ns2:Sequence><ns2:Sequence dsseqid="sq66" id="sq66"><ns2:sequence>TGGGCGTTTTGAGGTGGCTGGGTGTGGGGTAAGGTTGCGTTGCGTTTTTGTGGTGGGGTGATTGGAAAAATGGGCCAGAAACTCAAACTTTTCTGCCCCGTGGGGGAGGGGCGTTCTGCGGAAACCGGAAAAATGAGTGCAGAAACCCCGTTCATAATTTGGGGGAATTTCCCGAAATTCGGCTCCGGCGGCTGCAACTGGGGGTTGGTGTAAAATAGGCGTGTGGGTTCAGCGGGATCTTTTTAAAAGGGTAGTGGACGTTTGTATGGGCTTTTTAGCTTTTAATGAAACGTTTTTATTTTGGATATTTGTTTTTATATTTATTGTTTTAATATTTATTTAAATTGTTTTATTTCTGTTACATTGATTTATATTATATAGACACAACTTTGTTTTGATTAGATTTTAGTTTTGATTATACGTGTGCTGGCGGTGGGTTTCGTGTTGTACGTGGGGGGTTTGGCTTGAATTTGTGCCTAATCCCTTTTATTATAATATAAGTTGTGGTGGTTTGGTTGGTTTGGCTTGGTGTGAGGTGTGTTGGATGTTATTGTCTTGTGTTAGATTGATGTTTGACTTGTTGGGTATTGTTATTACGATTTACTTTACACTAACTATCGTCGTTGGGGTTTGGTTTGATTTGATTGGTGTGTGAGGGGTTTATGTATTGACTTATTTGGTGTGTGGTTAGAGA</ns2:sequence><ns2:name>KY698851.1_Leishmania_amazonensis_strain_MHOM/GF/2007/2007_24_clone_2007_24_30_minicircle_kinetoplast,_complete_sequence</ns2:name></ns2:Sequence><ns2:Sequence dsseqid="sq68" id="sq68"><ns2:sequence>TTAAAATGTGTTTTGAGGGGATTAGACTTGGTTTGGATATGCTGATTTGATTAGGAAGTTTCTGGGGAAAGTGGGTCCTGTCCCAAACTTTTCTGCCCCGTGGGGGAGGGGCGTTCTGCGATTTTGGGAAAAATGGGTGCAGAAACCCCGTTCATAATTTAGGGGAATTCGGGGAATTTCGGCTCGGGCGGCCACAACTGGGGGTTGGTGTAAAATACCCGGCGTGTGGGTGTGGTTAATGGTAGAGCTTTGTCGTGAGCTTGGGGTTGGTGCTTTAAATTAGTTTTGGGCTGGTGAGTTTTGTTTGGTAGATTTGGTATACATTTTAATTGTCTGTTATTTGATTTTAATAATCTCTTTGGTATAGTTATTATTCTATGGGGTATTAGTTTGTTAGGATGTTGTGTGTTGGATTTGACACATTGGGTTTGGGGCTGCTCGAGGGTTTATATATTCATGGTTGGGTAATGGCGGTGATATAGAATACTGATAAGTTATATTATATATTATTAGGTGATATTGGTTTGGATGTTGTAATGCGGGGTTTGTTGCATTATGTGGTGTGTGAGTATTTTGTTGTCTTTCGTATTTATATTTAGCTTTTTGTTTTGAATTTCTGTTTATGTTATTATATCGTTGTGATCATTGTGATATTTGGACTGTGCGTATGTTCTGGTTTGAGATATGTGTTTGTTAA</ns2:sequence><ns2:name>KY698852.1_Leishmania_amazonensis_strain_MHOM/GF/2007/2007_24_clone_2007_24_31_minicircle_kinetoplast,_complete_sequence</ns2:name></ns2:Sequence><ns2:Sequence dsseqid="sq70" id="sq70"><ns2:sequence>AATGGCTTTACGTTTGATTGTGAGGTACTAGGGTGTGAGGTCGTGAGGATTGTTGGAAATGGGTCAAAAAGTGGGTTCCGGCCCAAACTTTTCTGCCCCGTGGGGGAGGGGCGTTCTGCGATTTTGGGAAAAATGAGTGCAGAAACCCCGTTCATAATTCTCCGGGAAATAGGGGATTCCGGCTCCGGCGGTGAAAACTGGGGGTTGGTGTAAAATAGCGTGGGTGGTCTGGTGTTTTGTGGGGTATGTGGTTCTTTTGATATGGTTTTAGCTTTAATATTTTATTTTGCATTATTTTGCGTCCTGATGGGTTAGTTCACGGGCTTTTGCCTGGTTTTGGTGTTCAGATGACTTTAGTGGTAGGTTTGGATTCGTATAGGTGATTCGTTTGCTTGTTATGGCTGTGTATGGCGTTGGCGTTTTGATTGTTGGTTGATGGGTTCGACGGTGTATGGATGTTAGGGTTGTAGATTTGTGGTATAATATATTATATATGTAATATATATTGGGTGATTAGGCTGGGGCATTGCTTTGGATGGATATGATATTTTGGGTGGGTTATACGCTTTTGATATGGGAATGTGTTGTCCGGTTTTTTATTTCTTTTTCTAGTTTTGTGTCTGGCATACGTTACATTCGGGTAATTGTATTTTGTAGTGTTACAGTATTATGTGTTGCATTGTAGTTGTTTTTGTATTT</ns2:sequence><ns2:name>KY698853.1_Leishmania_amazonensis_strain_MHOM/GF/2007/2007_24_clone_2007_24_32_minicircle_kinetoplast,_complete_sequence</ns2:name></ns2:Sequence><ns2:Sequence dsseqid="sq72" id="sq72"><ns2:sequence>TGAATTTAATTGGGATTGATGTTAGGATGTATGTTTGATAGAATTGGAGGATGTTGGAATTGGCTGAAAAAGGGGTCCCGGCCCAAACTTTTCTGCCCCATGGGGGAGGGGCGTTCTGCGGATTCGGGAAAAATGAGTGCAGAAACCCCGTTCATAATTTGAGGGAATTCCTGGAATTCCGGCTCCGGGGCGTGAAACTGGGGGTTGGTGTAAAATAGGGGCGGCTGCTTCTGGCTTGATTTTTAGACGGGTCTTGTGCGTATGTATTGGCTGTCTGACATGCTTCATTTGATTTTTTCTTTTTTGATTTTTATTTTATTCTTATTTTAGATGGTTTTTCGATTGGTTTTCGTTTTTGTTGTTTTTGATTTAATTGTTGTCTTTTTAATAGTGATGTGCTTGTTACTTTGGATTTTGGGGGTTGGCATTGTCGTACGATGTTTGTGGGTGTGATGATGTTGTTATTATGTTGGATTACATGTTTATATTGATTACAATATATATTGTGTTTGATATGTGATATGTTTTAGTTGGGGATTTGAGTGTCAGAGGTTAAGGCTTGAATGTTGTTATGCCGACGTTTTGTGTTGTTGTGTTTATTGATTGACTTTTACATATAGTTGTCGGTATATTTTGATTATTAGACTCTTTGGTGGGCGTGGTGAGTTACGTTTGTAACATATTGACCGGTTGGTT</ns2:sequence><ns2:name>KY698854.1_Leishmania_amazonensis_strain_MHOM/GF/2007/2007_24_clone_2007_24_33_minicircle_kinetoplast,_complete_sequence</ns2:name></ns2:Sequence><ns2:Sequence dsseqid="sq74" id="sq74"><ns2:sequence>ATTAGTGTTGGTTGGTGATGGGTTGATGGTGTTGTTTGGGGCTTAGTGTTCTGTTGATAAATAGTTAAAATTGGGTCCCGGCTCAAACTTTTCTGCCCCGCGGGGGAGGGGCGTTCTGCGATTTTGGGGAAATTGATAGCAGAAACCCCGTTCATATTTTGGGGGAATTTCCGGAAATTCGGCCCGGGGTGTGGAAACTGGGGGTTGGTGTAAAATAGCGTGGATGTTCGGGTGTTTTAGGGGCTTGGATTTAGTTTGGTGGGAAAGTGGCCTCTGGGCAGGTATGCTTGGCTGTTTTGGGGTGTGTGCCTTAGTTATTGGGGTTTATTTTATTCTTTTAGGGTTATGTTTATTAATTGAATTTATATTTTTATTATTTTATTTAGTTTGTTGATATACTATGTGGTTGTGGTTTGGGTACTGGTTTTGGGACTAGGATCTTGCTCTGATGTGTCATAGTTTGATGGGTGGTGCTTTTTAAGGGGAGATTGGGTTACATTTAAATATATATAAGTTATGTGAGTGGTCTGTATGGTTACTATGATGAGGCTTATGGTTGGGTGTTCGTATGGGTATTGTTAGGTTGTAGGGTGTGTTATTTATGTTACTTTTTATTTCTTACGGATAACTGTTGTTTGTGATCTTACATGTTGTTATATTGCGTTTAGGTTGTGATTTGTACGCTGGTTAATGAGTGGTGTTGTGAGGG</ns2:sequence><ns2:name>KY698855.1_Leishmania_amazonensis_strain_MHOM/GF/2007/2007_24_clone_2007_24_34_minicircle_kinetoplast,_complete_sequence</ns2:name></ns2:Sequence><ns2:Sequence dsseqid="sq76" id="sq76"><ns2:sequence>TTATATGTGAGACTGTGGGAGTGGATGTGCGGTTGGTAAGACACCTGGTGGGGTTTGGAAACAGCCTGAAAGTGGGTCCGGCCCAAACTTTTCTGCCCCGTGGGGGAGGGGCGTTCTGCGGATTGGCGAAAAATGAGTGCAGAAACCCCGTTCATAATTTAGGGGAATTCGGGGAATTTCGGCTCGGACGGCCGCAACTGGGGGTTGGTGTAAAATACCCGGCGTGGGTACGGTGATGCTGTGGGGTGCTTGTGTGGCACGGATAGACGTTGTTGCTCTTTTGGTTTGAGGGCTTGCTTGTGGTTTTGGTTGGTTGGTATTTGGTAGTTTGCTGTTGTGTAGTTGATGTTGGGTGTTGATTTCTTATATTTTTCTTTTTTGGGTTACCTTTGCGTGTGTTATGGTATTTATTGTGTTGAAATGATCTTGATTACTCGGTGGGATTTGTTTGATACGTACGAGAGGGTTATTATGATTAGGCCTGTGTGTAATTACAATTTATTCTTATTATTAATTGCCTTTTGGGCGATATGTTGGTTACCCTTATCGGGAGTGGGTTTGATGTGGCCTGAGGCTTTGAGTTGGTTGCATTTAGCTTTAGGTGTTTAGGTTGTGACGTGGTTGTATATTGATTGAACAGATTATTGTTTATACTACATGTTGTTAGATTTATTTACTAGTTTATGTCAAATTATAATTATGTATGGTGTGGTGGGG</ns2:sequence><ns2:name>KY698856.1_Leishmania_amazonensis_strain_MHOM/GF/2007/2007_24_clone_2007_24_35_minicircle_kinetoplast,_complete_sequence</ns2:name></ns2:Sequence><ns2:Sequence dsseqid="sq78" id="sq78"><ns2:sequence>TTTATTGATTTTGATGTAGGTTGTAATAGTGATTTGGATTGTGTACTATTGTGGTGTAGGTCTGGAAAAATGGGCCAGAAATCGGAACTTTTCTGCCCCGTGGGGGAGGGGCGTTCTGCGATTTTGGGAAAAATGAGTGCAGAAACCCCGTTCATATTTTGGCCAAAAATCCCGGAATTTGGCTCGGGCGGTCACAACTGGGGGTTGGTGTAAAATAGCGGCGGGTGTCGCGGTTATGGTTTCTTTGAGTGGGTTTTGGTTGTCTAGACCGTATTATTTTGTGTTTTAAAGTTTAATTTTTATTTTTAATTTAATTTAATTTATATTAAGTTGGGTGTATATATGAGGTTTGTTTGGATGATTTTAAATGCCTGGTACACACCGGGTTTGTGTTACGATGAATGCCTGTTTGCTTATATGTGTTGTTGCGTCATGCTTTAGCGATGTGCCTTTGGTTTTGGGTATTTGGTTGTGGTGTTAGGTTACATTTGAATATATGAATAAGTTATGGTAGTTTGGGGTGTTTTGTTGTGATTATCCTGGTGGATGTGTGTTATTTGTGGTCTTCCGTGTATAGATACATGTTCTGTTTGTTTGGTATGATCTGTTCTCTATTTACTATTAACTTGTTACTTTGTTTGATGTTAGTCTGGGTGGTTAGTACTATGATTATTCGTTTTATAGGTATGTTATGATAT</ns2:sequence><ns2:name>KY698857.1_Leishmania_amazonensis_strain_MHOM/GF/2007/2007_24_clone_2007_24_36_minicircle_kinetoplast,_complete_sequence</ns2:name></ns2:Sequence><ns2:Sequence dsseqid="sq80" id="sq80"><ns2:sequence>TGATAGACGTATGTGGTGGGTGGATAGTAGGGATACTGCGTTGTGGGAGGGAATGTTTGGTCTGAGAAAATGGGGTCCTGATCCAAACTTTTCTGCCCCATGGGGGAGGGGCGTTCTGCGGAAACCGGAAAATTGATAGCAGAAACCCCGTTCATAATTTCCTGAAAAATGGGGAATTTCGGCTCGGACGGTCACAACTGGGGGTTGGTGTAAAATAGGGGGGATGCTCGGGCCTGCTTCTTTTTGAGGGCGTGTTTGTTTGGATATGTACTTGGTGGGTAGTGTTCGAGTTGATTTGTGGCTTGAAATTACTTTTATTTTTCAACTTATTTTTTAAAGTTTGAATTCATTAGATTATATGTTTGATTTGGCATTTGGGTTTTGCTTTAGTTGTGCCTGGATGTTATGCGCTATGATGGCTGTTCGTCTGGTTGACATTGTCTTTGGGATTTGGGTAATTGGTGTGTTTGGTCGGGTGAGGGGCTTATTAGTTATAATATAAGTTTATATTGTATTTATGGCGTTTGATGGTATTATCTGATTGTATACGATAGCTTGCTTTTTGATGTAAGCTTTGTGGTATCTGGGGAATATGACTTTTGGATATGCTTATAATTTTATTTAAAATATACGTATATTTAATTCCGTTGTTATAATGTTTTTGTTATGTGTGTTTAGTTGTTCGATATATGATGTAGTGACAGTACTATTGGGTCAA</ns2:sequence><ns2:name>KY698858.1_Leishmania_amazonensis_strain_MHOM/GF/2007/2007_24_clone_2007_24_37_minicircle_kinetoplast,_complete_sequence</ns2:name></ns2:Sequence><ns2:Sequence dsseqid="sq82" id="sq82"><ns2:sequence>TATGAGGGTGGTGAGTGTGGTTGAAGGGTGTGTTGTTAGTGGGAGTTGGTATTAGTTCTGGCCTGGAAAAGTGGGTCCCGGCCCAAACTTTTCTGCCCCGTGGGGGAGGGGCGTTCTGCGATTTTGGGAAAATTGATAGCAGAAACCCCGTTCATAATTTAGGGGATTCCGACCGGAAATGCCTCGGGGCGTGGAAACTGGGGGTTGGTGTAAAATACCCGGGGTGCGGTACATGGTGGTATATCCTTTGGGTTTGGGCTTTGTAATTTGGCTTTTGGTAGTGTGTCTTTGGTTTACCTTTTTGTATTTTGTATTATTATGATGAGTGTTCGACTGTTCTCTGGCATATAGTTTTGATGTTGGCGCCGTTTGGATATTCTTTGTTTACGTGACTGGCTTTACATGTTGTAGTTCGGGTATGGGTAACTTGAGCTTTGCTTTGGTTGATTGATTGTTATTTTAGGTGTTACATTTGATTATATATTTATATTGGTAAGTAATTGTGTTATATTATGTTAGATTATACTTGCTTGGATCGTCGGTGTGTGAATGCTTGTGATGTTCTGTGTTAATTGATAGATTTTTATTTTAATTGTTTTACTATTTTATTGGATGCTATTAGAACTTGAGTGCTTTAGGTTTTACGTGTTTAGTGAGTGTACTTACGCCCTTTGTAG</ns2:sequence><ns2:name>KY698859.1_Leishmania_amazonensis_strain_MHOM/GF/2007/2007_24_clone_2007_24_38_minicircle_kinetoplast,_complete_sequence</ns2:name></ns2:Sequence><ns2:Sequence dsseqid="sq84" id="sq84"><ns2:sequence>TATTTATGTGGGTTTGGATGTGGTTGTCTTGGTGTTGGGTGGGAGCTGGAGGTTGTTTTGTGGAGGCTGAAAATGGGGGATTCCCAAACTTTTCTGCCCCGTGGGGAGGGGCGTTCTGCGGAATTCTCAAAAATGAGTGCAGAAACCCCGTTCATAATTCTGGGAAATTCGGCCGAAAATGCCTCGGGCGGTGGAAACTGGGGGTTGGTGTAAAATGGTCGGGTGTGAGTATGGTGCTGAATCTGGGCTTTTATTTTCTTTGGGGCTGGCGCCTTGGATTGTTCCCTCTTCCTATTTTATGGGTGTTTGCATTCTTCTCTTTTGGGGACATATTTTGTTTTTGTTGTGGTATTGGTTGTGAATGTTTGTGTTATTTATATGTGTTTAAGAGTGTTAATTTTGTAGAACATTTTTAGCTTTTAATATATTATACTTTACGTTAATCTGTAGGTTAACGGGTGTTAGTGGTTGTCTGGTATATTATAGAATAACTTATTATATATATTAATTGGTGATGTGATGATGGTTGTTGTTTTATTTATGATTATCTTTGCGGCTGGTTTGTTGAGGTTCACTTTGGTTATGGGTATGGTTGATAACTTTGCTCTTTTCTTTCCCTTTTTATGGTTTGTGTTTATTTATGATGATAGGGTGGGTGTGTGGTGGTAGTCTTTTGGTACATTTAACATTTTA</ns2:sequence><ns2:name>KY698860.1_Leishmania_amazonensis_strain_MHOM/GF/2007/2007_24_clone_2007_24_39_minicircle_kinetoplast,_complete_sequence</ns2:name></ns2:Sequence><ns2:Sequence dsseqid="sq86" id="sq86"><ns2:sequence>GATGGCTAATATTTCGGTTGATGTGTTTGTAGAAGGTGGGGTTGGTGGGGTGTTTTGAAATTGAGGGGGAATGGGTCCCGGCCCAAACTTTTCTGCCCCGTGGGGGAGGGGCGTTCTGCGGATTCGGGGAAAATGAGTGCAGAAACCCCGTTCATAATTTGGGGAATTTTGGGGAATTCCGGCTCCGGCGCTGAAAACTGGGGGTTGGTGTAAAATACGCGGTGTGGGGGTGGTGGTTTGGATGGAGTTTGTTTAGATCGGCTGGGCGAGCCCTTTGTGGTGCTGTTTCCTGGCTTTTTATGGTTGTTGGATTGGTTTGTTGATGTAGGTTAATATCTTTCATTTTTATTTCGTTTGATTAATTTAAATTTAAATGTTTGCTTTTTGTTTTTGTTATAAATTGTTTGTTTGTTACGATATACTTTACTGTTATGTGTTTTAAAGGTTTAGAGCGTGGCTGAGATTGAGGTTAGACCTTACATAATAGAATATATTATGCTTTAGTGGGTGATTCGAGCGCTGGATTAGATTAACGTATAGTGTGTGGTAATGTGGTGTTATTTGTGATATTGTTTGGATTTGATTTTGTGTTTATTTAGATTTTATTGTGCTCTATACTGTTTTACTCCAACTTTGATTTATGATGGTGGTGGCTTTTGGTATGATGATGTGGTATGTTGTGTTT</ns2:sequence><ns2:name>KY698861.1_Leishmania_amazonensis_strain_MHOM/GF/2007/2007_24_clone_2007_24_40_minicircle_kinetoplast,_complete_sequence</ns2:name></ns2:Sequence><ns2:Sequence dsseqid="sq88" id="sq88"><ns2:sequence>GTATGTAGATGGATGAAGATTAGATTCGGTGGGATAGGTTCATTAGACGGGTGGTGGAGTAAGTGAAAAAATGGGCAAAAAACGAAACTTTTCTGCCCCGTGGGGGAGGGGCGTTCTGCGGAAACGGGAAAAATGAGTGCAGAAACCCCGTTCATATTTTGGGGGATTTTCAGGGATTCGGCCTCGGGCGGTGGAAACTGGGGGTTGGTGTAAAATACCGGGTGCGGGTGTGGTGTTGTTACGGGTTATTTAATTTGTGTGGTTCGATAGGCTGTGTTAAGAGGGTCTTGCTTGTTTTTGGACTTTTTCTTTTATTATGTGGTTTTTATTTACGCTTTTACGTAATTTATTGTTTTGGTTGTTTGTTAGGGCATGTATGGGTGTTACTTGGTGGTGGGTTGATAGTTTCGTTGTGAGCTTTGGCTTGTATTCGGGGTGGTATAGATTGGTTTGATGATATGATATGGTCCTTAGATGTGAGATTTGACTTATATTTGTAATTAAGTTGTAAGTGTGGTATGAGGGTGTTTATGTTGGGTATAAACGTTGTGGACGGGTGCGATTTTTTGTGGGAGATGTTTGATTTTATGGGTTTGATATGGGTTTGCTCGGGTTACATTTTTGTTTATAAATTTTACACATTTTCTTTGTTTTTTATTTTATTAAATTGATATTATAGTAATACGTTATAGTTGT</ns2:sequence><ns2:name>KY698862.1_Leishmania_amazonensis_strain_MHOM/GF/2007/2007_24_clone_2007_24_41_minicircle_kinetoplast,_complete_sequence</ns2:name></ns2:Sequence><ns2:Sequence dsseqid="sq90" id="sq90"><ns2:sequence>GGCTGGGATTGTGTTGATGTGGTGGTGTTAGGGTTGGAGGCTGACGAGTTTTTGGAAAAATGGGTCGAAAATGGGTCCCGGCCCAAACTTTTCTGCCCCGTGGGGGAGGGGCGTTCTGCGGAAACGACAAAAATGAGTGCAGAAACCCCGTTCATAATTTGGGGGAATTTCCCGAAATTCGGCTCGGGCGGTCGCAACTGGGGGTTGGTGTAAAATATTCGTGGATGGGGTATGTGGTTTTGGTGGTAGGGTGCGGGTTGTTGGCATATGTGCTTTAGACTTTATATTTTTAATTTAATTTTAATTTTATTAATTTATGTTTACGTTATTAGGATACGTGTGTGAACTGTGGTTAGATTTTGTCTGTTGGGATGAGTGGGTTGATTAAATGCTTGGGTGTGGGATATTGTGTTGTTGGCGTGGATTGGTGTAGGTTTAAATGATTCGCCCGGTGGCTTTTGTGGGTGGTTTGGGGTAATTGGATAAAGGTGATTTATATTGCCTTTTGAGGCTTTGTATTAGAGGTTTGGTGTTGATGGTGTTGATGTGAGGTTGTTTTAGTTTGTGTGGGGATGTGAATTTGTTACACTATGACTTTACTGTTACGCTTTGATTGTATAGATGTGGATTTGTTTTGATATGTCTGGTGGGGATTTTGGTGTATGATGCGTCTTGGGGGTGTTTGTTGTTTGTTTT</ns2:sequence><ns2:name>KY698863.1_Leishmania_amazonensis_strain_MHOM/GF/2007/2007_24_clone_2007_24_42_minicircle_kinetoplast,_complete_sequence</ns2:name></ns2:Sequence><ns2:Sequence dsseqid="sq92" id="sq92"><ns2:sequence>TATCTGTAGGTGGCTGTAGGTTGTGCGGGTTTGATGGTTGGGGCTGTGTTTTGGAGGTTGTTTACAAAATAGGCCAGAAAATCCAAACTTTTCTGCCCCGTGGGGGAGGGGCGTTCTGCGGAAACGGGAAAATTGATAGCAGAAACCCCGTTCATAATTTCCTGGAGAATGGAGGATTCGGCCTCGGGCGGCGGAAACTGGGGGTTGGTGTAAAATAGCGGCGGGGTGTGGCTTTTTTATTTTCTTTGTGGGAATTGTCCTTTGGAATGGGCTTTTAGTGACTAAATTTTAATTTAGTTTGTGAATCTGTATTTTAATTTGGGGTTTGTCCTTCTTGGTAGTATGTGTTTAACCTTGACCTTTGTTTATTGAGTTTGTATTATAGATTTAATGCGTTATAAGTTTTATTTTAAATTTTTGGCTTTATGTTAGAGTGTGGTAGTGGCGGTGTAGTGTGGCGTTACCTTCTTAGGTGCTTCTTTCCCTTTTATTATATATATAAGTTGTGGGTGTTTATGTGGTGTCTGATTACGTTAATGTTTAGATTGATGTTGTTTTTATATATAAGTTTGGGTTGTTATACGTGTTTGATGGTGCACAGACGTGTTTGATTTATTTACACTTTGTTTAGTTTATAATCTGAGTATTTTGGTGGGATGGTGCTTAGAGTATGCAGTCGGGGTTCCCTGTACATT</ns2:sequence><ns2:name>KY698864.1_Leishmania_amazonensis_strain_MHOM/GF/2007/2007_24_clone_2007_24_43_minicircle_kinetoplast,_complete_sequence</ns2:name></ns2:Sequence><ns2:Sequence dsseqid="sq94" id="sq94"><ns2:sequence>GCTCTGACGGTTATTTGTTATGATTAGTTTGTTCAGGGTTATGGGTCTTTTAATAAGGATGGTGGGGAAATGGGGTCCCGGCCCAAACTTTTCTGCCCCGTGGGGGAGGGGCGTTCTGCGATTTTGGGAAAAATGAGTGCAGAAACCCCGTTCATAATTTAGGGGAATTCCACGATTTTTGGCTCGGGCGGTTACAACTGGGGGTTGGTGTAAAATAGCGGCGGGGTACGTGGTTGAATTATTTCCTTTGGTGGGTGTGGCTCCTTTTGGGTTTTAATTTGTGTTTTTATTTTATTTGTGTGAATGTTATTTACTTATTGATGTTATAGTTGTTTTGCGTTGTGATTGATGCGTCGGTTCGGTGATGTGGCATTTGATATTTATTGTGTTGTATAATGATCTTTGCGTGCTTGTTATTTGATAGTTGTGGGTGTAGGTTGTTGGATGGTGTTTCATTTGCGGGGTTAGGTTTACTGTTAGATTTATATTATATATTAAGTTATATTATGAGGCAGCCATTACATTATGGTAAGGATGTGTTTGGGTCAGGTTAGGTGCTGTTGGATGGATTGGGGAACTAGTTTCGGTGTGGGTGGTGGTTGGTAGTCGTTATATTTATTATTTAATTTATTTATATTGAACCTTTGTATGTCGGTGTGTATCTCTTTTTCTAGTTTTAAATTTTATATTTATGTGTT</ns2:sequence><ns2:name>KY698865.1_Leishmania_amazonensis_strain_MHOM/GF/2007/2007_24_clone_2007_24_44_minicircle_kinetoplast,_complete_sequence</ns2:name></ns2:Sequence><ns2:Sequence dsseqid="sq96" id="sq96"><ns2:sequence>TTTTAATTAATGTTGGTTTTGTGTGGTAACGTGGGTATGGTTTGTGTAGGCTGGTCGGATAGGGTGGAAAATGGGGCCCGGCCCAAACTTTTCTGCCCCGTGGGGGAGGGGCGTTCTGCGATTTTGGGAAAAATGAGTGCAGAAATCCCGTTCATAATTTCCTGGAAAATAAGGGATTCCGGCTCGGAGCGTGGAAACTGGGGGTTGGTGTAAAATACGTGGTGGTGGGTACATGCGGGTTTGATCTTTTGATTTATGTGGGTCTCGGGCGTTGTTTTTATGTGTTGTTTCTTTTTCTGTTTTATTTTATTTCTTTTTTATATTTTGGATTTACTTTTCAGTTTACTTGGTTGTTGTTTGGTATGTGGATAGGTTGTATGATTTGTCGTTACTATGTGCTTTTGTTATTAGTCGTTGGCGTGGGTTAATTTTGTTGGTTGTGGTCGTGGTGGTTATATGATGTGCCTTTTGGATATGATATTTCTAATATAAAAGGTAATTGATTAGGTAATGGTGGCGGTGAGTGATAGGCGTTATTGTAATGTGCCGATAATGTTGTGTTTTTTGTAAATAATTGATGTTACTTATACGCAATTAATATTATGTTTAACGTTTGTATAGATACGCGGTTTTGTGTAGTGCTTGGTTAGTGTGTTATTATATTGGTGGTTTTAGATTTCTTTTTGG</ns2:sequence><ns2:name>KY698866.1_Leishmania_amazonensis_strain_MHOM/GF/2007/2007_24_clone_2007_24_45_minicircle_kinetoplast,_complete_sequence</ns2:name></ns2:Sequence><ns2:Sequence dsseqid="sq98" id="sq98"><ns2:sequence>GTTTAGTTTGGTAATGTGTAGGGTTTATGTTTTGTGTGAGGCTGTCGGTTTATGTTGTTTCTCGAAAAATAGGGGGGAATTCCCAAACTTTTCTGCCCCGTGGGGGAGGGGCGTTCTGCGGATTCGGCAAAAATGAGTGCAGAAACCCCGTTCATATTTTGGGGAATTTTGGGGAATTTTGGCTCGGGCGGCCGCAACTGGGGGTTGGTGTAAAACAGTGGGGGTTTGTTCCGGTTGTAGGGTCGGGCCTTTTTGATCTGGTTGTTTACGCGTTGATATGGTTAGTTTTGGGCATTTTGTTTGAGGTACTTTGGGACTTGCGTGTGTTTGTAGGCTTGTTGTATATGATGTTTGCGTTTTATGTGTTATATTGTGTGTTAATGATATGTTCTTTATTGTTAATAGAATTTATTTTAAAGTTTCCCTGTGGTGTTAGTTGTTATGTTATCCTTTACGCTTGATTTTGGGCCGAGATTACCTTACATATTGTAATTAAATGTGATTTGTTAGGGGGTTTTGGGGTTTGGAATAGTGTTGCCATACCGGGGTTGGTTGCGATAGATGGGGGTTTGTGTTGAAATCGATTAGTTTATTCTGTGGGTTTGATTATTACTTTACATTGTTTGACTTTTACTTGTGTTAGACTTTGGCTTCGCGTTTTTTGTTTTGTATAGAGAGTGTATTTATGGTTAGT</ns2:sequence><ns2:name>KY698867.1_Leishmania_amazonensis_strain_MHOM/GF/2007/2007_24_clone_2007_24_46_minicircle_kinetoplast,_complete_sequence</ns2:name></ns2:Sequence><ns2:Sequence dsseqid="sq100" id="sq100"><ns2:sequence>TAGAGATTTGGTCTGGGTGGTGGTAAGTGATGTGTTGGGGGTGGATAGATTACTGGTTTTGGCCTGAAAATGGGGTTCCGGCCCAAACTTTTCTGCCCCGTGGGGGAGGGGCGTTCTGCGATTTTGGGAAAAATGAGTGCAGAAACCCCGTTCATAATTTCCCGGAAAATAGGGGATTCCGGTTCCGGCGGTGGAAACTGGGGGTTGGTGTAGAATAGTGGTGGGCACGGAATGGGCATTTTGTTTTGGTGGGTTTGGGCTGTGGGAAGACCTCACGTGGTGGGTCTGGCCTGATATAGAGAGCGTTTTCTTGGGCGGGTGTTTATTTATTCGGGGGAGAGTTTGTTTTCTGTTTTGTTTTGCCGGGCTTTATTAGTTTAGTTTGATTTTATTTTAATAATTTATATTTTGCATTTAACTCTTTATTGTGTTGCGGTTGATATTGTGGGTGCTATTATATGGGTCTTAGGGTTAGGGATTCCCTTTGCTTTATAATGCCTTTTGTTAGGGTAGGTAATGAGGTGATTGGTTTTGGTTTACGATGTTTAAATGTTAGAGTTGTAAGGTCTGTATGGATTTGGTGTATGTGTTCTTATTTAATTTAATATTTACACATGTTATTCTCGTTGGTGTGAGTTTATATAGTTTATGTACTTTTAGTTTAGTTTATAATTTGTATGTTGGTTGT</ns2:sequence><ns2:name>KY698868.1_Leishmania_amazonensis_strain_MHOM/GF/2007/2007_24_clone_2007_24_47_minicircle_kinetoplast,_complete_sequence</ns2:name></ns2:Sequence><ns2:Sequence dsseqid="sq102" id="sq102"><ns2:sequence>GGTTGTGAATGTAGGGGTTAGTCTGACGTTTGACGTCTTGTGGGAGCTTGGTTTGGGATGGGCTTTGAAAATGGGTCTCGGTCCAAACTTTTCTGCCCTGTGGGGGAGGGGCGTTCTGCGATTTTGGGAAAAATGAGTGCAGAAACCCCGTTCATATTTTGGGGGATTTTCTGGAATTCCGGCTCCGGGCGTGGAAACTGGGGGTTGGTGTGAAATAGGGGCGGCTGCTCCGGGGTTCTTGTTTTTAGGCTGTCCTGGGCGTTTGTAGTTGATGGTATTCTATATTTTATATTTATTTTTGTTTTTAGAATTTGTCTTGGCGCGTTGTTACATTTACGTATATTTTATGATTAAATTTATATGTTTCGGTCTAGATGTTGGAGACGCTTATGGTTGCGGGCTGCTACGAGTATTGGGGTTTAGTTTGACGGGCTGTGGGCTTTTTGATATGTTGATACCTGGCACGTTTGTATTTGATATTACAATATATATTATTAGTAAGTTATGTGTGGAGGGTGAGGTAAGGTTTGGGTGCTCTGATGTGTGTGGTGTTGTGATCACTTTAATATGTTTTGTATTTTTACTGATGTAGTTTGGAACGATATACTGCCTGCCGCTCTTTAGTGGTTGGGTACTGTGCTTTGGGTTTTGATTGGTGTGGGTTTGCGATGCTTTAGTTTGTTATGTTGTAGGAG</ns2:sequence><ns2:name>KY698869.1_Leishmania_amazonensis_strain_MHOM/GF/2007/2007_24_clone_2007_24_48_minicircle_kinetoplast,_complete_sequence</ns2:name></ns2:Sequence><ns2:Sequence dsseqid="sq104" id="sq104"><ns2:sequence>GGGTTTTTGTTTGAGGAGGGATGGGAGTTTGTTGGTAGTGGCGCTGATTTGAGGGGCTTTTTGTAGGAAATGGCCAGGATTTCCAAACTTTTCTGCCCCGTGGGGGAGGGGCGTTCTGCGATTTTCGGAAAAATGAGTGCAGAAACCCCGTTCATATTTTGGAGGAATTCCTCGATTTTCGGCTCGGGCGATCTCAACTGGGGGTTGGTGTAAAATAGATGGTGCGGGCACGGGCTACTTTTTCTTTGATGGGTTAGGCTGGCTTTTGCGTGGGGTATTCGGGCGATATGTAGTGGTATTGTAGGTTTTGGGTAGACGTTGTTGGCTTTACCGGGATTTGGATGGTTTATTTATTCTTGTTGCGATGGGTGTGGTGGGTATGGTGGTTTTAATTTGTGCTTGAGGTGCGTTCGTGGCATGAAGATCTTTTGACTTTGTTAAGGGTTGTTTAATGTTGGTGGTTTTTGGCTTATTTTGCTGATATTTGTAATTAAAAGACTTAGGGTGGGTAATTGTGAGGCTTACGAGCAGGGTTTTAGGTTTATGTGTTATTGTATTAACTTTACATGTGTGTTATTGTATAGTATTTATATTTAATTTTACATTTAAATCCACGGTTACCTAAGCTTATGTTATGAGGTGTGACTGTTGTAGTGTTAATACGTGTACTACTATTCAGTTTGGGTGTGA</ns2:sequence><ns2:name>KY698870.1_Leishmania_amazonensis_strain_MHOM/GF/2007/2007_24_clone_2007_24_49_minicircle_kinetoplast,_complete_sequence</ns2:name></ns2:Sequence><ns2:Sequence dsseqid="sq106" id="sq106"><ns2:sequence>TAGTGTGATTGGGGAGGTTGGATGTTTGGGGTTGCGGACGATTTGAGGGTGTTCGAAAATTGATGGGAAAATGGGGTCCGGCCCAAACTTTTCTGCCCCGTGGGGGAGGGGCGTTCTGCGGAATTCTCAAAAATGAGTGCAGAAACCCCGTTCATAATTTGGGGGAATTCCTGGATTTCCGGCCCGGGGCGTGGAAACTGGGGGTTGGTGTAAAATAGCGGCGGGTGCTCGGGTGGCTTGGTTTCTTTTGCTTGTGATTGGGATTGGTTTCTGATTCTTCGTGGTTTTATTGGTTTCCTTTGTGACCGAATGCGGTTGTGGGTCGAGCTCCAGTTTTAATACATTTATTATTCTTGCATTTGATTATTTTACGTGTGACTTGTGTGTTCGTTTATATACCGTTGTAGTGTGATGCTTAATTGTTTGTTTTATTGGTGGTGATGTGGTCGATGGTGGTGAATGCTGGGTGCCTTTGTGGGCTTACATAACTGATATTAATATTAGTTTGTGGGGTTTTGATTAGGCTTCGGTGAGGTGCCGTGGGGTTAACGTTTGCGTGTTCTATTGTGGTACTATATTTTATTTAGTTTTATTATTATGTTATAATGGGTACAATGTATTCATGTGCAACTAAACTTATTTTATTTGGTCGTTGTGATATAATATTATTTGTGTGGTATGTTTTGTTTGAGTATAT</ns2:sequence><ns2:name>KY698871.1_Leishmania_amazonensis_strain_MHOM/GF/2007/2007_24_clone_2007_24_50_minicircle_kinetoplast,_complete_sequence</ns2:name></ns2:Sequence><ns2:Sequence dsseqid="sq108" id="sq108"><ns2:sequence>GCGGTTATCTTTATGTTTTCGAGTTTGGGCTGGCGTGTTTTGGCGGGATGTCCATGGCGTGACCAGAAATTGGGCTGAAATCGCAAACTTTTCTGCCCCGTGGGGGAGGGGCGTTCTGCGGAATCCGGAAAAATGAGTGCAGAAACCCCGTTCATAATTTGGGGAAATTCCTCGAAATTCGGCTCGGACGGTCACAACTGGGGGTTGGTGTAAAATAGGGCGCGTGGTCTGGGTTTTGGGATGGAGCTTGTCTGGCTGGGCATAGATTGTGTTTGGTTTTTATAAATATTTATTCTAAGTTTATTTTTAAATTTATTATTTTGTATATCTTGCGTTTAAACTATTATGTGTATGCTGTTTCGGATTTATGATTGTTAAGTGGGTCTTGTGATATGTGTGGTTCGATGCCATACTGGTTTTGGTCTTTTGATGGTGTGGTGGGTTAGTGCTGAGTGGTGGGTTTATATGCTTTTTAGTTTGGACATATTTACAGAATAAGTTATTCTATTAATAGTTTTTAGGGTAATAGTTGTTATGATGTTATGATGTTTTGGGGTTAGACGGTTGTGTTTGGGGTTAAATATTGTGTTTGGGATTTGGGATTTGTTTGGGATTATATTTTGTTATGACTTTGCTTTTTCTATTTTTGTTTGTTTTTACATGTTACGGTATTTGGGATAAGCTGTTTGTTGCTTGTATGGTCCTTG</ns2:sequence><ns2:name>KY698872.1_Leishmania_amazonensis_strain_MHOM/GF/2007/2007_24_clone_2007_24_51_minicircle_kinetoplast,_complete_sequence</ns2:name></ns2:Sequence><ns2:Sequence dsseqid="sq110" id="sq110"><ns2:sequence>GTTTTGGATTGGATTGGGGGTTTGGGTGTGTTTGGCTTTGGATGTTAGATGTTGTGGGAGATGCCCGGAAATGGGTCCCGGCCCAAACTTTTCTGCCCCGTGGGGGAGGGGCGTTCTGCGATTTTGGGAAAAATGAGTGCAGAAACCCCGTTCATAATTTCCTGGAAAATAGTGGATTCCGGCTCGGGGCGTGGAAACTGGGGGTTGGTGTAAAATACGGGCGGTTGGTCTGGCTCTCTATTTTAAAGCCTCTTCTGCCGTTACTTTGGGCAGTTCTGGTTTTGTTTTGGGATTGGTGCTTTTATTTTGATTTTTAATATTTTTAGATTTAAGTTTTTCTTTTAAAATTATTTGTGTATACGTTTGTTGTTTTAGTTTATGTTATCTGTATTTAGTTTTGAATTTACGTTGTGATAGTGTATATGGATTTGTTATGTTTTGTGTTATCTGGGATTTGTTGTGGTGTTTTGTGATGGGTGTTTCCTTATCTAATATAATATATTCTTGCTTTATTAGGTGGTGTAATAGGTTGTTAATACAATGATGGGTGGGTGTGATGATATATGATGGTTAACCTTTGTTGGATACGTGGTTTACCTTGTTCGTGCTTTATATTTGTATGGTTGCTTGTGTTACATAGCTCAGATCTATGATGTTATGTTTAAGTGTGTTATTATGATTGTTGGTGGGTGTAGGTGGCGCACGAG</ns2:sequence><ns2:name>KY698873.1_Leishmania_amazonensis_strain_MHOM/GF/2007/2007_24_clone_2007_24_52_minicircle_kinetoplast,_complete_sequence</ns2:name></ns2:Sequence><ns2:Sequence dsseqid="sq112" id="sq112"><ns2:sequence>TGGTAGGTGTTACTTAACGTTTGGATTGGGGTTTTAAGCTTGTTTGGAGATGGCTGAGATTGGTTAAAAAGCGGGTCCCGGCCCAAACTTTTCTGCCCCGTGGGGGAGGGGCGTTCTGCGATTTTGGGAAAAATGAGTGCAGAAACCCCGTTCATATTTTGGGGGATTCTGGCCGGAAATGCCTCGGGCGGCCACAACTGGGGGTTGGTGTAAAATAGCCGGGCGTGGGGTACGGGCTTCTTGATCTAGGGCTGTTTGGCTGTTATAATGTAGGTTTGGGTTTTTGATTGGGATTTTTAGGGTTCTGTTGACTAATATGTTGTTTTGCATTTATAGATTTTGTTGGTTGTGTTTGTATGGTGCGTATATTTTCACTTTTTATTTTAGTTTTATTGTTATGATTTTTGGTGTGGGCTTGGTATTGTTTGTGATAAAAGTTGTTAAGGTGTAGAGGCTTTGAATGACGTTATGATGGCGCTTAATATGTAAGTAATATATTACAATTGATTAGATGTTCTATGCTACAATTTGGTGGTTGGTGCGCTATCCGCTGTTTAGATCTAGCTTTGGGTGATGATGACACAATGTTGCTTTTTGTTATAGTTTACACATACTTTTATGTATTCAACTCGTGTTATCTTTTGTAATGCCGTTGATTATGTTGGTGGAATAGTGCTGTACAGGTTTGAGGTGTTA</ns2:sequence><ns2:name>KY698874.1_Leishmania_amazonensis_strain_MHOM/GF/2007/2007_24_clone_2007_24_53_minicircle_kinetoplast,_complete_sequence</ns2:name></ns2:Sequence><ns2:Sequence dsseqid="sq114" id="sq114"><ns2:sequence>GGGGAGGGTATTTTGTTTGGTTTGTAAGGTGTTGGATGGTGGTTAGGAATGGATTGGTTGTACTGAAAAATGGGGTCCCGGGCCAAACTTTTCTGCCCCGTGGGGGAGGGGCGTTCTGCGATTTTGGGAAAAATGAGTGCAGAAACCCCGTTCATAATTTAGGGGAATTTCCCGAAATCCGGATCCGGCGGTGGAAACTGGGGGTTGGTGTAAAATAGTCGGGTACGGGCAACAGACGCGATTCTTTTTCTGGGTTTGGATTTTTATTAGTGCTTTTAGGCTTGATGTATGTGGTAGAGAGCTGGGTCCTGAGGTTATTGTTTGGTTTGTAAGGTGTGGTATGTTTGTTTTGGTTATTGTGCTTGTTTGTTAGGGTTTGGATATTTTGGGTCTTTGATTTGGATTTTGTTTTGGGTTTGTCCGGTTTTGGATTGGGTTGTTTCGTGTGTTTATCGGTGGGCTTTTATGCTTATGTTAATTATTGCTTATATGTTACAATATATTACTTATTTGTAATGCTTTGTTGATATGATATTTAATTGTAATCTTAATGTTAAGTTGAGTTATTTTATATTTAACATAAACTGATGTGATGGATGCTCGTTTGTATTAAGTGTTTGGCTGGAGTACTTGAGTTGTTACATTCTTTTAATTGCCTTCGCTGTTGTTTATGATTATTTGTTGGAGTTGATGTTGTACCTGTTCTGT</ns2:sequence><ns2:name>KY698875.1_Leishmania_amazonensis_strain_MHOM/GF/2007/2007_24_clone_2007_24_54_minicircle_kinetoplast,_complete_sequence</ns2:name></ns2:Sequence><ns2:Sequence dsseqid="sq116" id="sq116"><ns2:sequence>GATCTTGCCGTATGTTGTACATTGAGCGTTGTTGTTGGAGTGTGTGTTACGGTGTGGGGGTGGGATCGAAAATGGGTTCCGGCCCAAACTTTTCTGCCCCGTGGGGGAGGGGCGTTCTGCGATTTTGGGAAAAATGAGTGCAGAAACCCCGTTCATAATTCTTCGGAAAATAGGGGATTCCGGCTCCGGCGGTGAAACTGGGGGTTGGTGTAAAATAGCGGGTGGTGGACTGGATGGCGGTGTAGGCCTTTAAATGCGCCTTCTATGAGTGGGTTAGGATGTGGGTTTTTGTTTGCGGTTTTGTTTGGTTTTGGGCGGGGCTTGTTTGTTTGTGTGTTTGGGGTTTAATTGGTTTTTGATTTTGTGGTTTTCGTTGTTTTTTATATGCGCTAGGTATGTGTTATAGATTGTGGTGGGGTTTGTAATAGTGTTTGGTGTTCAGATTCGATATGTTAGGTTATGACACGGATATTTGTTACATATTACTATTTATTATATATTACTTAGGTATTATGATGACTCTGCGGGGTGATTTTGTTGTGTCGTGGGTTTTGGTGTTGTGATGTTTTAATGGTGACGATATTAATGCTGGTTTATACGGTGTTATTTGATTTTAAGTTTAATTTATTTCTACATGTGTTTCCTATGTCGTGTTACTTTGATATGGTACTTATGCTTTTTGGAAT</ns2:sequence><ns2:name>KY698876.1_Leishmania_amazonensis_strain_MHOM/GF/2007/2007_24_clone_2007_24_55_minicircle_kinetoplast,_complete_sequence</ns2:name></ns2:Sequence><ns2:Sequence dsseqid="sq118" id="sq118"><ns2:sequence>CTTAGAGTGGTGATGATACATGGTGGAGGGTGTGGGGAGCTGGACATAGTTGGGGGTTTTGGCTGGAAAATGGGGTCCCGGCCCAAACTTTTCTGCCCCGTGGGGGAGGGGCGTTCTGCGATTTTGGGAAAATTGATAGCAGAAACCCCGTTCATATTTTCGGGGGATTCGGGGGATTTCGGCTCGGGCGGTGACAACTGGGGGTTGGTGTAAAACACCTGCGGGTGTCCAGGTGTTTTAAGGGGCTGGATTTGATTTGGTGGGGAGTGGCCTCTGGACACGTATACTTGGCTGTTTGAGTCGTGTGGTGGGATTGTTGTGGGATTTATTTGATCTTTTATGATGTGGTGGTATTTGATGCGTGCTTGGATTTTGGATTTAGGTTTTATTGTTTATATTCGGATGTTGGTTATTATGAGTTATATTTAGTGGGTCGGTTGGATGTTTGGATTGGTTGTTATAGTGGGGTTTGACATCTTTGATATTATTACAATATATATTATAATATATTAGCCTTTTAATGGTGATATGGTATCTTTTGATTACATGTTTTGACCTGAGCTTACATTTTAGAATATTGATTATGCTTGTTTGTTTAGTGCGGCTTGGTTTGATTCTTATTTTACTCGACTTGTTTTATTATATGTTTTGTTAAGTTTGGTGTTGTTGTATGGTGGTATAGGTTATTAGTTTGTAATTTTGATATAG</ns2:sequence><ns2:name>KY698877.1_Leishmania_amazonensis_strain_MHOM/GF/2007/2007_24_clone_2007_24_56_minicircle_kinetoplast,_complete_sequence</ns2:name></ns2:Sequence><ns2:Sequence dsseqid="sq120" id="sq120"><ns2:sequence>TATTCGATACGTTGAGATTATTATTGTATTATGGTGGTGGGTTGTTATGTGTATACGGATGGCTTGAAAAATGGGTCCCGGCCCAAACTTTTCTGCCCCGTGGGGGAGGGGCGTTCTGCGGATTGGGCAAAAATGAGTGCAGAAATCCCGTTCATAATTTAAGGGATTTTCGGGGATTTCGGCTCCGGGGTGTGAAACTGGGGGTTGGTGTAAAATACGGGAAGTGTGGTTTGTTTCTTTGATTTTCGGTTTTTAAGTGGGCTTGTGACGGTGTTTTTGCTGTGGTTGTGTTGTGATCTGTGATCTGTTTGTTTTTGTGTGATTTGATGGATGTTTTGGGTGTTTTCATTGTTGTTGTCTTTTTGGGTATTTCTGTGTTTTGTCTGGATATATTTTCGTGTGGATTGTGTTTGGGTGTTATGTTCAGATATTGATCTTTGCCACTACGATTTTATGTGGTTGGGTTGTATTTGATAGTGGGATTGGGCGCTTTGACTTATATTTATATTAGTTGTGGTTAGGTATGTGATGGGTATTTTGGTGACTGAGGTCTGATTGTTTGGGTTTGATATTTGAGATTTATTATGCGTGCTTTGTTGTTTGTTCGATTTTGTAGGTGTAAAGTGTCTTTCACGTTTTTGTAATATATCGTAAGTTTACGTTTTACTATTAATGTTTTTAGTTTTAGTTTATAAGTATGTGCGTCATTAGGTAA</ns2:sequence><ns2:name>KY698878.1_Leishmania_amazonensis_strain_MHOM/GF/2007/2007_24_clone_2007_24_57_minicircle_kinetoplast,_complete_sequence</ns2:name></ns2:Sequence><ns2:Sequence dsseqid="sq122" id="sq122"><ns2:sequence>GGTATAAGATTACCTGCTTCTTTTGTGGGGGATGTCTTTTTGTGGTTGTGGGATGGGGGTTGATGAAAAACGAGCGGAAATTCCAAACTTTTCTGCCCCGTGGGGGAGGGGCGTTCTGCGATTTTGGGAAAAATGAGTGCAGAAACCCCGTTCATAATTCCCTGGAAAATAGGGGATTCCGGCTCCGGTGGTGAAAACTGGGGGTTGGTGTAAAATACGGGCGGCTGGTCTGGAGGATTGATATTAGCGTGCTCGGTAGCTTTGGGGCGGGTTTGCTGCCTTGGTTGCGTTGATCTGGTTTGTTCTTGTTTTGGTGCCTTTTGAGGGTGCTTCAATTACCTTTGGATGTTTTCTGTTTTGTTCTTTTTTATTTTATTACGCGGGCTTAATTGGCTTGTTTATTTATTTTGTAGAGTTTAAGTTTGATGGTTTTGGGTGGCGTTGGTATGTGTAGTTCGTATTATGTCGGATTAGATTAGATTTTATTAATAGAATAAGTTATGAGTTAATTCGGTTGTAATGATTATTGTGGTTGCTTGGATAATAATCCGGATAACCTTTGCGTTTGTATATTCTATGTGCATATTTACTTCTTCTATTTGTGATTCATGAATATTACGTATTATAGACTATACGGTTGTAGGTTGTGGCATGTGATGTTGTACTTTTATTTAACATTTTGATGTGGGTGTTGTGG</ns2:sequence><ns2:name>KY698879.1_Leishmania_amazonensis_strain_MHOM/GF/2007/2007_24_clone_2007_24_58_minicircle_kinetoplast,_complete_sequence</ns2:name></ns2:Sequence><ns2:Sequence dsseqid="sq124" id="sq124"><ns2:sequence>GACTGTATTTAAAATGTTTAAAATGACTGGGATTATATGTGGTGGGTGATGGGGAACGGTGTGGGGAAAATGGGGTCCGACCCAAACTTTTCTGCCCCGTGGGGGAGGGGCGTTCTGCGGATTCGGGAAAAATGAGTGCAGAAACCCCGTTCATAATTTGGGGGATTTTGGGGGATTTCGGCCTCGGGCGGTGGAAACTGGGGGTTGGTGTAAAATACGGGCGAGTGCTTCTGGCCTTTGGTTTTAAAATGGGTGGTTCGAACATTTTTGTTTCTGGGTTTGATATGCTTTGATTATAAGTTGTTTTATTTTAATGTTTAGTTGTTTGTTGGTAGGTGTTATATGTTCAGCTTGTTTTTGTGGATTTGGTTTTGCCGTTTGGCTTTTGGAAGCGGTTTGGATGCTAATATGATTTAACACACGTGTTTTTGGATTGACGTTGGTGGCTTGTGTGGTAGTGTTATTATGTTGATACACTATTACATATTATATTATATTATATATTGTATTAGGTTGGGTTGGATGATTTTATGGAGGGAATTGATTGCATACTTGCTTGGGGTTACATAGAGTTAGGTTTTTGATATAATTTTACTTTATTTAACTTTATGCTTCCGGGTAAGCTTTCTGTGGGTGGTATGATGCTGTGGGTTTATGGGATGTGATGTGCTTTAGAATACCGTTGTGTTATGACTAC</ns2:sequence><ns2:name>KY698880.1_Leishmania_amazonensis_strain_MHOM/GF/2007/2007_24_clone_2007_24_59_minicircle_kinetoplast,_complete_sequence</ns2:name></ns2:Sequence><ns2:Sequence dsseqid="sq126" id="sq126"><ns2:sequence>TGGTTGTCTGGGCGTAGGTTATATGGTGGTACGGTGTTGTGATGGGTTTTAGGGTTGTGTGAGGGGAAAATGGGCCAGAAGCCGAAACTTTTCTGCCCCGTGGGGGAGGGGCGTTCTGCGATTTTGGGAAAAATGAGTGCAGAAACCCCGTTCATAATTCTCCGGAAAATAGGGGATTCCGGCTCCGGCGGTGGAAACTGGGGGTTGGTGTAAAATAGCGGTGGGTACTCGGGTTTGACTGGGCTTGGCTCTGTGGTCGGTGGATTGGTGCGTTGTGTTTTTGATTCTGTGTGGTTGAGCTTCGGCTGTTTATTAAAATGCTATGTTTGGTGTTGTTAATATGTGTTCTGCCGACGTTTTTTGGATTTGGATTTTATTGGTGGGTTGTAGGGAGTTGGTTTCTTACCTAATTATATTTTGCTGCGTTGTGGGGTTGGTTGATGGCTTGATGTAGACGGGGTGTCGGATTTGGTAATTGGAGAAAGCCCTTTTATATTGGGATTTTTGGGTTAGGTGATGATATGTAAGGTGCGGGTGTTAATGATTGATGCCATGATATTTATACTAATTGTGTTTATTTAACTGATCTATAATAATGCTGACTTAACCTTATATTGTTTTACAGCTTTTGTGTATGTGTTAGTGTGTATGTTCTTTACTTTTTGACGTTAATGGTTTTGTTTTGAGGG</ns2:sequence><ns2:name>KY698881.1_Leishmania_amazonensis_strain_MHOM/GF/2007/2007_24_clone_2007_24_60_minicircle_kinetoplast,_complete_sequence</ns2:name></ns2:Sequence><ns2:Sequence dsseqid="sq128" id="sq128"><ns2:sequence>ATTGGTGGTGAATTTAACACTGGAGGTTTTTGGAGTTTTTGGGTATTGGTTGTCTGTGGAGGGATGGAAATGGTCAGAAAGTCCAAACTTTTCTGCCCCGTGGGGGAGGGGCGTTCTGCGGAAACGGCAAAAATGAGTGCAGAAACTCCGTTCATATTTTGGGGGATTTTGTGGAATTCGGCCTCGGGCGATGAAAACTGGGGGTTGGTGTGAAATACGGGTGGCTGGTCTGGGTCGCTGGTTTTAAGGCTGTTCAGGCCTTTTGGGTTTGGGTTTGGGTGGCTGGTTGGTTTATTTTAGTTTAATTTTTGTTTGTTTCCTTGGTTTAATTGTGGGTGGATGTGTTTGGCTTGCAGATATGTGGGGTTGGATTGTTAAGTCTGTTTAGTGTGTTTGATTCGGATCGATTGTTCTGTCTCCTTTGTGATTACCTCGGTTCGCTATGGGTTTCGGGTGTTATTGATATTGTAACTGGCATTAGGTTTGTTATATTAATAGAATAAATTGGCTTTGTAAGTCTTTGATTGAGATGAATTTTATTTTATTTATAATGGCTGGATTTGTAAGGTTGCATGTGTTTTATGTGTTTATGGGTGCGTGTTTTTATTTCTCAATTTACGATCTCTTTTATTGTATTGTTAAGTTTGGTGGTAGTGTAGTGATAGTATGGTTGTTGGTGTATGATACTGTTGTCTGTTTGTTTTGG</ns2:sequence><ns2:name>KY698882.1_Leishmania_amazonensis_strain_MHOM/GF/2007/2007_24_clone_2007_24_61_minicircle_kinetoplast,_complete_sequence</ns2:name></ns2:Sequence><ns2:Sequence dsseqid="sq130" id="sq130"><ns2:sequence>GTGAGAGGTTGTTAGTTTATTGATACATTGTGTGTGATTTGGGCGGAAGCCTTTGGTGCGATGTGAGAAATGGGCCAGAAATCGAAACTTTTCTGCCCCGTGGGGGAGGGGCGTTCTGCGGGGAGGCCAAAAATGAGTGCAGAAACCCCGTTCATATTTTAGGGGGATTCGTGGAATTTCGGCTCGGGCGGTGGAAACTGGGGGTTGGTGTAAAATATCCGGGTGTGTGGTACGGGTTTCGTTTGGTTCTCTTTTTGAGGGCCTCTGGGGCTTTGGTATTTGAGTTTTGGTTTTATGGGATTTGGAGTTACTGTTTTTATTGTAGTATTTTTATAAATTTAATTTGATGTTAGCGTATTGATGCTATATATTTTATGCTTTCTATGGATATTACACTAAATGTGTTCGGACTAACGGTTCGAGTTTTGGGTTCGACGGTTGGCGGTTTTGTGTTTGGGCTGGATGAGAGGTTGTTGTCGGATATATGATAACTTATTATTAATATTAGTTGTGTGGGTGGATGGTATTGGTGTTATGTCTTAGGGCTGCGTTTTGATTGAGGTCGGGGCAGTGCTTTGAAACTAAAGGCTGATTGCGCTTTGATGTTTTTTAGTCGCTTACATTACTTTTACACTGACTGATCTTTTGTTGGTTATTTGGGTTATTTGTGGATTTTAGTTTGGTAGGATTGTGTAGATTTACCT</ns2:sequence><ns2:name>KY698883.1_Leishmania_amazonensis_strain_MHOM/GF/2007/2007_24_clone_2007_24_62_minicircle_kinetoplast,_complete_sequence</ns2:name></ns2:Sequence><ns2:Sequence dsseqid="sq132" id="sq132"><ns2:sequence>ATATCGATAGTTGAATATTTTGTGCGAGGTGAATTGTAGTGTGGGTGGTAGGCGTTTATTGTGTGGGAAAATGGGTCCCGGCCCAAACTTTTCTGCCCCGTGGGGGAGGGGCGTTCTGCGGAATCCGGAAAATTGATAGCAGAAACCCCGTTCATAATTCTGGGGAATTCCTCGATTTTCGGTTCGGACGGTGGAAACTGGGGGTTGGTGTAAAATAGTCGGCGTGGGACTGGAGGTGCTTTTAAAATGGGGTTCGGGCGCTTGGGATTGTGTTTTTATATTTAGGGGTTCTTGTGTGATACGGGATGGTGATTGAGTGTTGGTTTTGTTGGTAGTATATTTTGTATTTTTGTTTTAGTTAAATGTTTTGGTCTTTATGTTGGTATGTTATTGGTGTGTTATTTATTTTATATTGATGATGGGTTTGTGTTTCGAGTTGGGATATGGGTTGGCCCTTTGGGTTAGATGGGGAATGTGTGAATATATGACATATTATAATATAAATGTGATTTGTTGGGGATATTTTGTTGTTTTGGGGTTTGTAGTGATGTTACAGCTCTGTGCTCTGTCTCTATTCCTTCACTTTTGATATTTAATTTAATTTTTAATTTATCTTTTTACAGTTATACGTTATGTAGATATTAGATATAGTTTGTTACGTTAATTTGGCTTTGTATTATGGATATTTTACTGATTTTATTTAAACTT</ns2:sequence><ns2:name>KY698884.1_Leishmania_amazonensis_strain_MHOM/GF/2007/2007_24_clone_2007_24_63_minicircle_kinetoplast,_complete_sequence</ns2:name></ns2:Sequence><ns2:Sequence dsseqid="sq134" id="sq134"><ns2:sequence>GGATTTTTATTGTTTTGGTATACGTGTGGTGGGTGTTGGTTTGGTTGTTGTTTTGGGAGTGGGTTGAAAAGTGGGTCCCGGCCCAAACTTTTCTGCCCCGTGGGGGAGGGGCGTTCTGCGGAATCCGGAAAAATGAGTGCAGAAACCCCGTTCATAATTCGGGGGATTCCGGCCGAAAATGCCTCCGGGCGTGGAAACTGGGGGTTGGTGTGAAATAGGGGCGGCTGGCTCGGGCTTTTATTTTAATGTTGGGGTATGGCTTGTGTAGGCTCTTTTTGGGCTTTTGATCCACTGTAATTTGATTTTTAAATTTGTAGTGTTGTGTTTTTGTTTTATAAAAGATACTTTGTGTGTGGCGTTATTACTTTGTTGGTCGTTGCCTTTTTGGGGTGATCCTTTTAGTTACCCTGGGTACATGTTTGGTTTGCGCTACGTAATGTTCTAGTGTATAGATTTGTTCTGTTCGTGGGAATACGTGTTTATTATATGTTACTATATGTTATATTCTATTATATGTTACGTGTATATTAAGTCATAGATGTTGTGCTACACTATGATGGCACGCTAATGTGGTTGGTGAGTGTGTGCGGGTTTGACATGGATGGTTGTATTATTGTTATTGGATGTTATTTACATTTATATTTCGTCTTATTTGTAATGAGCTTATAGGCTTAGTTTGTAACCTTAGGAGTTTGATGTACTTCCTAT</ns2:sequence><ns2:name>KY698885.1_Leishmania_amazonensis_strain_MHOM/GF/2007/2007_24_clone_2007_24_64_minicircle_kinetoplast,_complete_sequence</ns2:name></ns2:Sequence><ns2:Sequence dsseqid="sq136" id="sq136"><ns2:sequence>GGTAGATTGTCGGTGGGTTTGGATGTTGTTCTTGGTGTTTGAGGTGTGGTGTGGTGTAGTCTGGGAAAAAGAGGGTTCCGGTCCAAACTTTTCTGCCCCGTGGGGGAGGGGCGTTCTGCGGAAACCTCAAAAATGAGTGCAGAAACCCCGTTCATAATTTCCTGGAAAATAGGGAATTCCGGCTCGGGGCGTGGAAACTGGGGGTTGGTGTAAAATAGGGGCGGCTGGTTCGGGCTCTCTATTTTAAAGCCTCTTCTACCGTTACTTTGGATAGTTTTGGCTTTATTTTGATTCGGGGCTTTTGTTTTGGGATGGGTTTGTTTTAGAATCTGGTTTCATTTAAATTATTTGCTTATGTTTAACTTTACTCTGGTTGTTGTGTTTGGTTTATAGCCTGGACTGGCCTACTGCTTGCGGGTATTCAGTGGGGATTGTTGTCTGGTTGGTGTTAGGGGTATTTGGGTAACAGTCTTCATTATCTAATACAATATATTTCTGCTTTATTAGGTTTTGTAATAGTTTGAATGGTATGGATGGTGGTATAGTGTTGGCGTGAGGGTAATTGACTTTGTTGAATATGTAACTTACCTTACTCGTGCTTTATATTTGTATGGTTTACGTATGTTATGATGGTGGTGTCTGTGTTCTATTTAAGTGTGATGTTGAGTGTTTTAAGTTGGCGTTATGA</ns2:sequence><ns2:name>KY698886.1_Leishmania_amazonensis_strain_RAT/BR/72/LV78_clone_LV78_1_minicircle_kinetoplast,_complete_sequence</ns2:name></ns2:Sequence><ns2:Sequence dsseqid="sq138" id="sq138"><ns2:sequence>TATTGTTCTTTGTGTGGGTTGTGAGGTGGTTGTAGATTTGTTCGGATGAACATGGTGGTTTCGTGGGAAAAGTGGGTCCGGCCCAAACTTTTCTGCCCCTTGGGGGAGGGGCGTTCTGCGGAATCCTCAAAAATGAGTGCAGAAACGCCGTTCATAATTTCCTGAAAAATGGGGAATTCCGGCTCGGGCGGTCACAACTGGGGGTTGGTGTAAAATAGGGCGTGTGCTCTGGGTTTTGATTTTAGGCGTGGGCTTTCGTTTGGGAAAATGGTTTCGTTTTTTGTTATTTTGACTTTTTATTTGATTTTTAATTCTAATTAATTATATTTACGGTTGTTTACAGTTCTATGTGTGTGATATAATGTAGTTAATACTAGTGGTCAGTGTTGTGATGTGGGTGGGTTACTGTGATCACGCTTATTTGGTCGGCATTTGTTTAGTGATTTTAGGTTGGGTGGGAGATGTGCGCAGTTGACGTAGTTAAGGTGGATTTTGGGTAATAGAATATAAGTTATATTGTAAATGTGGGCTTAGTTAGGGTAATAGGAGTATTGATGTTTGGGGAGGGTATGTTATATGAGTTCGGTTTAGTTGGGTAGTATTATGTTCAACACTCTATGATATTCTTTGGTTTTTTGCTGCTTTTGGATTTGTTGAATTTTGTGTTTGGGTGGTGGGTGTACTTTGGATGTTATGTGGAGGTTTGGGAGATTGTTGTTA</ns2:sequence><ns2:name>KY698887.1_Leishmania_amazonensis_strain_RAT/BR/72/LV78_clone_LV78_2_minicircle_kinetoplast,_complete_sequence</ns2:name></ns2:Sequence><ns2:Sequence dsseqid="sq140" id="sq140"><ns2:sequence>TTGTTGGTTCGGATTTTAAATGGCTAATAGCCGTAGTAGCTCTGGGGTTTGTTAGGTGGAGGCTGAAAAAGTGGGTCCCGGCCCAAACTTTTCTGCCCCGTGGGGGAGGGGCGTTCTGCGATTTTGGGAAAAATGAGTGCAGAAACCCCGTTCATATTTTGGGCGTAAATCTTGAAATTCGGCTCGGACGGTCACAACTGGGGGTTGGTGTAAAATAGGCGGTGGGTGCCGGTTTTGGATTTTAAACGGGCTTGGAGGCCTTTTTATGGTGTTGGGATTTTTGGGTCGTTGAATTGGTGTTTTAATTTCTTTTTATATTTATATTTATAATTTATGATTTGTTATATTATTTGTAGATTTTATTTATATAAATGTTTGTTTGATTTAATGTTCTATTAACGTTGTTTGCATTTTGGTTTTATTTGTGTCGTTTCCGATGTGTCTTTGGTTGTTTTGAGGATGGGATTTTGGTGGAGGGGTATTATATATAATATATGTAACTTATATTGTGTGATATGGTTATGGTGGTGGGTTAAGGTGTTGTGTGGTTGTATGTGGTCTTAGGGCTGTATTTTAACTTTACTTTCTTTTTTACTCCTGTTATTTGTAGTTTGATACCTTTGATATTTTATTGTCAGGTTTACAGTTGGGTATGTGTGCGTTGTTTGGTTGCGTTTGTATGGGTTTGTAATGAAGTTCGGT</ns2:sequence><ns2:name>KY698888.1_Leishmania_amazonensis_strain_RAT/BR/72/LV78_clone_LV78_3_minicircle_kinetoplast,_complete_sequence</ns2:name></ns2:Sequence><ns2:Sequence dsseqid="sq142" id="sq142"><ns2:sequence>TAGGGTGTAAGATTGTCTGGCCCTTTTATGGAGTGTCTTTGTGGGTAGAGGTGATGGTTGGTGGGAAAAAGTGGGTCCCGGCCCAAACTTTTCTGCCCCGTGGGGGAGGGGCGTTCTGCGGATTGGCGAAAAATGAGTGCAGAAACCCCGTTCATATTTTGGGCAAAAATCCCGAAATTCGGCTCGGACGGTCACAACTGGGGGTTGGTGTAAAATAGGGGCGGCTGCTCTGGAGGTTTGATATTAAAGCTGTTCCGGTGGCTTTGGGGTGGGGGTTTGATGTCTTGATTGTGTTGATTCGGTTGGGTCTTGTTTTGGGCACTTTGAGTTGTTTCGGATGCCTTTGGATATTTTTAATTTTATATCTTTGCCGTTTTGTTATATTCGGTCTTATTGGTTTGTTTACTTATTTTGTAGATTTGGACCTGATGATTTGTGTGGTGTTGGAGTTGGAGTTTATGTTATGTTGGGTTAGATTAGATTTTATTGACAGAATAAGTTATGAGTTAATTCGGATGTAATGATCGTTGTTTGTTGCTTTGATGACAGTGTGGTTGGGCTTTGCGTTCTGCGTGGTTAGTGCGTATATTTACTTCTTCTGTTTACGATTCATGAATATTACGTATTATAGACTATGTATGCATGTGCCGTGGTATGTGGTATTGTACTTTTATTTAATATTTATAATGTGGCATGTTG</ns2:sequence><ns2:name>KY698889.1_Leishmania_amazonensis_strain_RAT/BR/72/LV78_clone_LV78_4_minicircle_kinetoplast,_complete_sequence</ns2:name></ns2:Sequence><ns2:Sequence dsseqid="sq144" id="sq144"><ns2:sequence>TAAACTGAATGTTTGTGTGGGTGGGGATGTGTTCTGTTTGATGTGATGATGTGGGGTGGGTGGCTGAAAATGGGGTCCCGGCCCAAACTTTTCTGCCCCGTGGGGGAGGGGCGTTCTGCGATTTTGGGAAAAATGAGTGCAGAAACCCCGTTCATAATTCCTCGGAAAATAGGGGGTTCCGGCTCCGGCGGTGGAAACTGGGGGTTGGTGTAAAATAGGGGCGGCTGGTCTGGAGGTTTGGAGTTAAGGCCTCCCAGAGGGCTTGTGGGCTTGGTGGTTGTGGATTCATTGGGCTTGTGGCTTTCGGGTTTATGTTTGTTTTGATGACTACATTGATTTAGTTTACTTTTGGTTTTTAGTTTGTTATTTTTCATTTTAATCTTTTATGTTTAGTTTGTCAAGCTGTGTTATTATACGTTGTTATAAGCTTCTTTACATTTATCTTTTTGTTCGGAGGGATATTGTTGGGCGTTAGGTGATAATTGGTATTTAAATATGTTATATATTAGACTTGTGGGGTTTTGGGTAAGGTGTGACTATAATGTGGTGATAGGTGTTATATTTAGTAGATGGCATAGTTTAATAGTGTTAATTATACATTTATTTTGTGTGATGAGTGTCGTGTTTATATGATTCTACATGCTATAGTTTGGCCATTGATGGTTATTTGTAGACTGTTTGTATGTGGTGTGGTGGGCTTAGTGTGATTT</ns2:sequence><ns2:name>KY698890.1_Leishmania_amazonensis_strain_RAT/BR/72/LV78_clone_LV78_5_minicircle_kinetoplast,_complete_sequence</ns2:name></ns2:Sequence><ns2:Sequence dsseqid="sq146" id="sq146"><ns2:sequence>TTATTGTTTTGATGTGTGTGGTGGCGGATTGTGACTGGATGTGGTTTGGTGTGGGGCAATGGGTCAAAAAGTGGGTCCTGGCCCAAACTTTTCTGCCCCGTGGGGGAGGGGCGTTCTGCGATTTTGGGAAAAATGAGTGCAGAAACCCCGTTCATAATTCCTCGGAAAATAGGGGATTCCGGCTCGGGCGGTGAAAACTGGGGGTTGGTGTAAAATAGGGGCGGCTGGCTCGTAGCTTTTATTTTAAGACGGGGTGACGGCTTTTGTAGGCTCTTTTGGGCTTTTGAATCATTGTATTTTGATTTTAAATTTACGGTGCTGTGTTTGTGTTTATAAAATGGTGCTGTGTTAATATTGTTGTGTCTTTGTTAGGGTGTGGTCTTTGCGATGTTTCTTTTAATTATTCCGGGTATATGTGTGGTTCGTGCTACATGATATTCTAGTATATAGGTTTTGTTCTGATCTTGATAACGCGTGTTTATTATACGTTACTATATATTATATTCTATTATATAAGACGTTATATTATGCCGTGGGTATTGTGTTACACTATGATGGTATACTAATGTAGTTAATGGCTGGATGGCTGGTTAACGTTGATGGTTGTATTATTGTTATTGAATGTTGTTTACATTTATATTTCGTCTTATTTGTAATAGATGTATGAGATTGGTTTGTACCTTATGGATTTAATGTATTGTTTATGAATT</ns2:sequence><ns2:name>KY698891.1_Leishmania_amazonensis_strain_RAT/BR/72/LV78_clone_LV78_6_minicircle_kinetoplast,_complete_sequence</ns2:name></ns2:Sequence><ns2:Sequence dsseqid="sq148" id="sq148"><ns2:sequence>GTGAGAGGTTGTTTGTTTGTTGATATGTTGTGTGTGATTTGAGCGAGAGTCTTTGGAATGCTATGGAAAATGGGCCAGAAACCTAAACTTTTCTGCCCCGTGGGGGAGGGGCGTTCTGCGGAAATGGCAAAAATGAGTGCAGAAGCCCCGTTCATAATTCAGGGGGATTCCTCGATTTTCGGCTCCGGCGGTGGAAACTGGGGGTTGGTGTAAAATATTCGGGTGTGGGTACGGGCTTCGTTTGGTCCTCTTTTTGAGGGCCTCTGGGGCTTTGATATTTGAGTTTTGGTTTTATGGGATTTGGAGTTACTGTTTGTATTGTAGTATTTTTATAAATTTAATTTGATGTTGGCGTATTGATACTATATGTTTTATGTTTCTATGGATATTACACTGATTGTGTTTGGGCTAACGGGTCGAGTTTTGGATCCGGGGGTTTTGGGGGGTTTTGTGTTGGACTGGATGGGGGTTGTTGTCGAATATATGATAACTTATTATTAATATTAGTTATGTGGGTGGGTGATATTGGTGTTATGCCTTAGGGTTACGTTTTGGTTGTGGTAAGAGGGGTAGTGTTTTGGGGACTTGAAGCTGGTTGCGCTTTGGCGTTTTTAGTTGCTTACATTACTTTTACACTGACTGACCTTTTGTTGGTTATTTGGATTATTTGTGGATTTTGGTTTGGTGGGATTGTGTAGATTTATAT</ns2:sequence><ns2:name>KY698892.1_Leishmania_amazonensis_strain_RAT/BR/72/LV78_clone_LV78_7_minicircle_kinetoplast,_complete_sequence</ns2:name></ns2:Sequence><ns2:Sequence dsseqid="sq150" id="sq150"><ns2:sequence>TTTGTATTTGTTTATAATTTTAGAGTTTCAAGGTGGTGGAATGTGCTACGATGTTGGATTGGGTTGAGAAAAGTGGGTCCCGGCCCAAACTTTTCTGCCCCGTGGGGGAGGGGCGTTCTGCGATTTTCGGAAAATGAGTGCAGAAACCCCGTTCATATTTTTGGGGGTTTGGGGGATTTCGGCTCGGGCGGTGAAAACTGGGGGTTGGTGTAAAATACGGGCAGTTGGTCTGGGATCTTGATTTTAAATGGGTTTGAGGCTTGTGCTGGCTTGTTTGGAGCTGGTCTGTTTTTATTTGGTTAATAATTTTGTGAGATCTTTTTATAAATATGTTTTGCTTTTGGATTGGTTATGTTGTTTTTGCTGTTTGGGTTGTTCGGGGTGGGTACTTGTTTTGAATATTATGGAGGGGTTAGATGGGGCTTGGATATGCGGTTCAGGGTTTGGAATTCAGACTTTATTATGCGTTTTGTGTTATATATTTGTATTTATTGTGTAATATGTAATGTCTTTGATCTTAGAGTTTGGTAGTAGTTTGGATATCCGTTCGGGTGTGTTAGTGTGGGTGTTTGGCATATGATGTTTGTGGTACACCGTTGACATTTTATATTCTTGATTGTTATTTACTTGTTGGTTTATGTTACGGTCTCAGTGTTTTATGATGTGGATGTTGT</ns2:sequence><ns2:name>KY698893.1_Leishmania_amazonensis_strain_RAT/BR/72/LV78_clone_LV78_8_minicircle_kinetoplast,_complete_sequence</ns2:name></ns2:Sequence><ns2:Sequence dsseqid="sq152" id="sq152"><ns2:sequence>GGCTTGATCTGGGGATATAATGTGGGTTATTGTGGGTAGGAATTTGATTTTGATTTAGTGGTGGGAAAATGGGGTCCCGGCCCAAACTTTTCTGCCCCCGTGGGGGAGGGGCGTTCTGCGATTTTCGGAAAAATGAGTGCAGAAACCCCGTTCATAATTCCCCGGAAAATAGGGGATTCCGGCTCGGGGCGTGGAAACTGGGGGTTGGTGTAAAATAGTGGTGGTTGTGGGGCGGGTGTTTTGTTTGGATGGGTTTTGCCATTGGAGAGGCTTTGTTTGCCGAGTTTGGCTTGTTGTGTGGGATAAACGCTTCTTGGGGCGGGTTATTATTGTTCTGGGGAGAGTTTGTTTACGTTTTGTTCTGGGTGGGATGGTGTCTGTTTGTTTGACTTTATTTTGATGATTCTTATTTTACATTTAATAATTTGTTGTATTAAAATTTATATTTACTGGTGTTATTATGTAAGGTTAGGGCTACGTGATTCCCTTTGTTATATATTGCCTTTTGTTAGGCTTTGTGATGGGTGATTGAATTTTGTTTGTAATGCTTGGGGTTGGAATTGTGAGGGCCTTGTATGCGTTTTGGTATTTGCACTGTTATTTGATTTGACATTTACACGTGTTATTCTCGTCGGTGTGAGTTTCTATAGTTTGTGGTTCATTTACTTTAGCTTGAGGGTTGTATGTTAGTTGGTGCA</ns2:sequence><ns2:name>KY698894.1_Leishmania_amazonensis_strain_RAT/BR/72/LV78_clone_LV78_9_minicircle_kinetoplast,_complete_sequence</ns2:name></ns2:Sequence><ns2:Sequence dsseqid="sq154" id="sq154"><ns2:sequence>GTTGTATGAGATAGTGGTGAAGGTGATGACTTGAATATTATGGTCTGTGTGGTGGGGATTGGTCCGAAAAATGGGTCCCGGCCCAAACTTTTCTGCCCTGTGGGGGAGGGGCGTTCTGCGGAATCCGGAAAAATGAGTGCAGAAACCCCGTTCATAATTTGGGGAATTTTGGGGAATTCCGGCTCCGGGTGTGGAAACTGGGGGTTGGTGTAAAATAGGGGCGGCTGGCCTCCGCTCTGGATTTAAGGCTGGGTGGACCGTTGGATGGGCATTATTGTCTCTTTTGGTTTGAGAGTTCGGCTGTGGTTTTGATTGTTTGGGGATTGGTGGGGCGCTGGTATATGGTTAACGGTGTCTTTATTTCTTATTTTGATCTTTTTGGATTTGTCTTTTATGTGTTGTGGTATTTGCTGTGCTGAAATGAGCTTGGTTGCTCGATGTGGTTATCTGGTGCGTGTGGATGGTCATTATGGTTAGGTCTGTATATAATTACATTTATTCTTATTATTAATTGCCTTTTGGGATATTATGTTGGAAACTTTATCGGGAGGGGGTTTAATGTGGCTGAGGCTTTGCGCCGGTGGTATTTGGATTTAGGTGTTATGATTACGTTGTGATTGTATACTGGTTGAACAGATTATTATTTACGCTACATGTTGTTAGGTTTATTTACTTGGTTAAGCTGTGTTATAATTATGTGTGATGGTAGTGTT</ns2:sequence><ns2:name>KY698895.1_Leishmania_amazonensis_strain_RAT/BR/72/LV78_clone_LV78_10_minicircle_kinetoplast,_complete_sequence</ns2:name></ns2:Sequence><ns2:Sequence dsseqid="sq156" id="sq156"><ns2:sequence>TTTGTTTGTGAGCTTTTGGGGATTGTTTATGTGGATTGGAGTTGGTATTTTGCTGTTGGATAGGCCCGAAAGTGGGTCCCGGCCCAGACTTTTCTGCCCCGTGGGGGAGGGGCGTTCTGCGGAATCCGGAAAATGAATGCAGAAACCCCGTTCATAATTTCCCCGAAAATCCCGAAATTCGGCTCGGGCGGTCACAACTGGGGGTTGGTGTAAAATAGGCGTGTGGGGTGCCGGGTTTAAGTTGGGCTGATCTTTTTGGCTGGTCTTAGAGGCTTTACTTTGGATCTTTGATTTTGTGTTTGATTTTGGTGATTTGGCTACTATGTTTTGTTTAGTTGTAGCTTTACATAGGTTGTGGTTTGGCTGTATAGATTGGTTGACGTTGGTTCGGTTTGGGATTGTTGTGGTTTAGGTTCTTTTTCTGGTGATTGGGCGTGTGGTTGACTTTAGGGTTTGGTGTAGTAGTGGTCTGATATATTTGATTACATATATTAGTTATATTATATATTATGAGGTTTTAATGGGATGTTACGTGTATGTGACGTTTATTTGGATGATATTTTATAGTATTATTTTATAATATTTATAATATTTATAATTAAAGATAGTGGTTTTATTGACTTGCCAGTGTAATCTTATGTTTGTCGAGAATTGAATATTTGCGTGGTTGTATGTTTGAGTTTGGGAGGATGAGGTT</ns2:sequence><ns2:name>KY698896.1_Leishmania_amazonensis_strain_RAT/BR/72/LV78_clone_LV78_11_minicircle_kinetoplast,_complete_sequence</ns2:name></ns2:Sequence><ns2:Sequence dsseqid="sq158" id="sq158"><ns2:sequence>TGGTAGATGTTACCTAGTGTTTGGATTGGGGGTTTAAGTTTGTTTGGGGATGGCTGAGATGGATCAAAAAGTGGGTCCCGGCCCAAACTTTTCTGCCCCGTGGGGGAGGGGCGTTCTGCGGATTGGGGAAAAATGAGTGCAGAAACCCCGTTCATATTTTGGGGAATTTTGGGGAATTCCGGCTCGGACGGTTACAACTGGGGGTTGGTGTAAAATAGCCGGATGTGGGGTACGGGCTTCTTGATCTAGGGCTGTTTGGCTGTTATAATGTGGGGTTTGGGTTTTTGATTGGAGTTTGTAGGGTTCTGTTGACTAATATGTTGTTTTGCATTTATAGATTTTGTTGGTTATGTTTGTATGGTGTGTGCATTTTTACTTTTTATTTTAGTTTTATTGTTATGATTTTTAGTGTGGGCCTGGTATCATTTGTGATAAAAGTTGTTAGGGTGTAGAGGCTTTGAATGATGTTATGATGATGTTTAATATGTAAGTAATATATTACAATTGATTAGGTGTTCTATGCTACAATTTGGTGGCTGATATGCTATTCGCTGTTTAGATCTGGCTTTGGGATGATGATGACATATGTTGCTTTTTGTTATAGTTTACACATACTTTTATGTATTCGACTCGTGTTATCTTTTGTGATGTCGTTGGATTGTGTTGGTGGAATGGTGGTGTACAGGTTTGAGGTGTTA</ns2:sequence><ns2:name>KY698897.1_Leishmania_amazonensis_strain_RAT/BR/72/LV78_clone_LV78_12_minicircle_kinetoplast,_complete_sequence</ns2:name></ns2:Sequence><ns2:Sequence dsseqid="sq160" id="sq160"><ns2:sequence>TTAGTAATTGGTGGTTGTGGGTGATGATATGGATATGGGTTTGTATAGGTTTATCGGATAGGGTCAAAAATGGGGTCCCGGCCCAAACTTTTCTGCCCCGTGGGGGAGGGGCGTTCTGCGAATTTGGGAAAAATGAGTGCAGAAAGCCCGTTCATAATTTGGAGGATTTTCAGGGATTCCGGCTCCGACGGTGAAAACTGGGGGTTGGTGTAAAATAGCCCGTGGTGGGTACGTGTGGTTTTGATCTTTTGATTTATATGGGTCTTGGCCGTTGTTTTTATGTGTTAATTTATTTTCTGTTTTATTTTATTTCTTTTATATATTTTAGATTTACTTTTTAGTTTGTTTGGCTGTTGTTCGGTGTGTGGATGAATTATATGATTTGATATTACTGTGCCCTTTTATTATTAGTGACCTGTGTGCCTTGATTTTGTTAGTTGTGGTCGTGGCGCTTATATGATACTCCTTTTGGATATGATATTTCTAATATAAAAGGTAATTGATTAGGTAATGTTGATGGTGGATGATAGGCGTTGTTGTAATGTGTCAATAATGATACATTTTATGGATAATTGATGTTACTTATACGCAATTAATATTATGTTTAATGAGTTTGTGGATATGCGTCTTTGTATGGTGTTTGGTTAGTGTGTTACCATATTGGGGGTTTTAGATTTCTTTTTGGATC</ns2:sequence><ns2:name>KY698898.1_Leishmania_amazonensis_strain_RAT/BR/72/LV78_clone_LV78_13_minicircle_kinetoplast,_complete_sequence</ns2:name></ns2:Sequence><ns2:Sequence dsseqid="sq162" id="sq162"><ns2:sequence>ATGAGCTTACCGTATGTTGTACATTGGACGTTGTTAGAGTGGGTGTTGAGGGTGTGGGAGTGGGCCAAAAATGGGTTCCGGCCCAAACTTTTCTGCCCCGTGGGGGAGGGGCGTTCTGCGATTTTCGGAAAAATGAGTGCAGAAACCCCGTTCATAATATCCTGGAAAATGGGGGATTCCGGCTCCGGGCGTGGAAACTGGGGGTTGGTGTAAAATAGGGTGGTGGTCTGGGTATTGATGTGGGTCTTTAGGTGTACCTTCTATGAGTGGGTTTGGATGTGGCTTGTTGTTTGTGATTTCGTTTGGTTTTGGTCGGAACTTGTTAGTTTGTGTGTTTGGAATTAATTGGTTTTTGATTTTACGATTTTCGTTGTTTTTATGTGTGGTAGAGGTGTGTTATAGATTGTGGTGGGGGTTTGTAATAGTGTTTGACGTTCAGATACGATTGTTAGGTTGTGGTATGGATATTTGTTACATATTACTATTTATTATATATTACTTAGGTGTTATGATGATTCTATGGGGATGATTTTGTCGTGTCGTGGGTTATGATGTTGTATGTTTTGATTGTGGCTATATTAATGTTGGTTTGTACGATACTATTTGATTTTAAGTTTAATTTATTTCTACATGTGTTTCCTACGCCGTGTTACTTTGATGTGATGCTTGTGCTTTCGAG</ns2:sequence><ns2:name>KY698899.1_Leishmania_amazonensis_strain_RAT/BR/72/LV78_clone_LV78_14_minicircle_kinetoplast,_complete_sequence</ns2:name></ns2:Sequence><ns2:Sequence dsseqid="sq164" id="sq164"><ns2:sequence>TATTGATAGTTGAATGCTTTGTGTGAGGTGGGTTGTAGTGTAGGTGGTAGACGTTTATTGTGTGGGAAAAGTGGGTCCCGGCCCAAACTTTTCTGCCCCGTGGGGGAGGGGCGTTCTGCGGAATCCGGAAAATTGATAGCAGAAACCCCGTTCATAATTCTGGGGAATTCCTCGATTTTTGGCTCGGGCGGTGAAAACTGGGGGTTGGTGTAAAATAGCCGGTGTGGGGCTGGAGGTGCTTTTTTAAATGGGGTTCGGGCGTTTGGAATTGTGTTTTGATATTTAGGGGGTTCTTGTGTGATACGGGTGGTAATTGAGTGTTGGTTTTGTTGGTAGTATATTTTGTATTTTTGTTTTAGTTAAATGTTTTGGTCTTTATGTTGGTGTGTTACTGGTGTGTTATTTATTTTATATTGATGATGGGTTTGTGTTTCGGATTGGGACATGGTTGGGCCTTTGGATTGGATGGAATTGGTATGGATATATGACATATTATAATATAAATGTGATTTGTTGGGATATTTTGTTGTTTTGGGATTTGTAGTAGGTTACAGCTCTGTGCTCTTTCTCTATTGCTTCACTTTTGATATTTAATTTAATTTTTAATTTATCTTTTTACAGTTATACGTTATGTAGATTTGAGATATAGTTTGTTACGTTAATATGGCTGTGTATTATGGATATTTTACTGATTTTATTTAAACTTA</ns2:sequence><ns2:name>KY698900.1_Leishmania_amazonensis_strain_RAT/BR/72/LV78_clone_LV78_15_minicircle_kinetoplast,_complete_sequence</ns2:name></ns2:Sequence><ns2:Sequence dsseqid="sq166" id="sq166"><ns2:sequence>GTGATAAATTGTGTTCTGGGTGCGATATAGTTTGGGATTTGGTAATAGATTTGGGGATGGTGAGGGAAAAATGGGCAAAAAACGAAACTTTTCTGCCCCGTGGGGGAGGGGCGTTCTGCGATTTTGGGAAAAATGAGTGCAGAAACCCCGTTCATAATTCCTCGAAAAATAGAGGATTCTGGCTCCGGCGGCCACAACTGGGGGTTGGTGTAAAATAGGGACGGGTGCTTGGATTCCTGGTCTTTTACGGGCTGGCCTGGCCCTTTTAAAGTGCGGGGTTGATGTTTCCGCTGGTTTGTTGTTTTGGGTAGATGTTTGCGTTTTGAATTGGCTTTATTTGTGTGTTGTGAATTGGTGTTTTGTTGGTTTACAAGATTTATTTATTTTCTTTTTAAATATAAATTTATACCTGTCACTTTGGTAATTTGCATCTTTGCTTTTTGTATTGATGTAGGATTATGGCCTGTGGTGAGGTTAGATGTGGGGTGATAGGCGTAGAATAAGTTGCCTTTAATATTGGCTTTTAGTTGGGATGGCTTTAGTTAGTGGGGTCTTAGGCTTATGTGAGTAACGTGTAAGATTGATTTTAAGTTTTGATTGAATTAACATTGTGTACTACTTTTATGTCTTTGTATAATTTGTGATCTAGGTTTGTAATTGGGTACGTTGGTTTAGTTTTTGATTGTATGTTGGTTAGATTTGTGAGTTTATATTTGCT</ns2:sequence><ns2:name>KY698901.1_Leishmania_amazonensis_strain_RAT/BR/72/LV78_clone_LV78_16_minicircle_kinetoplast,_complete_sequence</ns2:name></ns2:Sequence><ns2:Sequence dsseqid="sq168" id="sq168"><ns2:sequence>GATGTGTTACGATTAATTTAAGATTTTAGATTACAGTTTTATAGTCTCATTGTGGTACTGGTCTGGAAAAATGGGTCCCGGCCCAAACTTTTCTGCCCCGTGGGGGAGGGGCGTTCTGCGGGATCCGGAAAATTGATAGCAGAAACCCCGTTCATAATTTGGCCAAAAATCCCGAAATTCGGCTCGGGCGGCCACAACTGGGGGTTGGTGTAAAATAGGGGGCGGCTGCTCTGGCCTTTTAAATTTGGTGGGGGTTTGGGCTTTTAAATCTGATTTTGTGGGTATAAGATTTTATTTTTTATTTGATTTTATTGTTCTGTTTGTTATTTGTGATATGATTCTGTTTGTAGCATTGTTTACCGGTGTTGCGCCTTTACGTGTCAGCTTACTTGGTAGTATGTTGATTGTGTTGTTAGTTGGGACTGGTTGTTTTACATATGTGTTTTGCGTTCATAGCTTTTTGGTATTAGATTAGATAATAGAATATATTGTATTATGTAAGGTAAGTGAGCTTCCGACTTTATAATTATGGGTTATATGCTGTCAGGGGTACAGGTGATGTTTGTCTGCTTTTGATATTCGTACGGCTCACATATTCGTTTTTTACTTTTATGTTTGGATGGTTTTTGTTTATTTTGATTTTAGTGGATTGGATTGTATGGTTATGATACTTGTG</ns2:sequence><ns2:name>KY698902.1_Leishmania_amazonensis_strain_RAT/BR/72/LV78_clone_LV78_17_minicircle_kinetoplast,_complete_sequence</ns2:name></ns2:Sequence><ns2:Sequence dsseqid="sq170" id="sq170"><ns2:sequence>TTAAAGGTGTGTGTTACGTTGTTAGGTAGTGGTTCTGCGAGGTTTGAGTTTGTTGGTTTGTTGTTGAAAATGGGCCAAAATCCCAAACTTTTCTGCCCCGTGGGGGAGGGGCGTTCTGCGATTTTCGGAAAAATGAGTGCAGAAACCCCGTTCATAATTTGGGGGAATTCTCCGAAATTCGGCTCCGGGCGTGGAAACTGGGGGTTGGTGTAAAATACGGGCGGTTGGTCTGGGGGATTTATTTTAAGGCTGCTCTGGGCTTTCGTGAGGCTCTTTAGATATGGGTCTTATTTATGTTACTTTATAAGTTGTTTTATTTATTATTTATTTAATATTTTATTTTTAATTTGTGTTGCTAAATAGTTTTATATTTATCGGTTTGTAGTTTAATGTATTTAAATTTATTTCTTTTGTTATGATTTACGTGGGCTTTAACGGTAGTTGTGATGATTGTCTTTTGGATACATGATTTAGTTTGATATTAATATAAGTTGTAATATGTTTACTTAGGTTATGCTGTATGTATACGTTGTAAGCTGGTTTATTTGCCATTATTTGTTACTATGATGGGTGTTGGATATTGTTATTTACTCTTTTTCTTTTTATTACCCAATGATATGACTTTGTTGTGACTTTGTTGTGTAGTGGTGGTATGTGTTGTTGTACTTTCGATCTGAGGTCTGGTTGTGTTTGCAT</ns2:sequence><ns2:name>KY698903.1_Leishmania_amazonensis_strain_RAT/BR/72/LV78_clone_LV78_18_minicircle_kinetoplast,_complete_sequence</ns2:name></ns2:Sequence><ns2:Sequence dsseqid="sq172" id="sq172"><ns2:sequence>CGTTTAATAATTGTGATTGTTAGAGTGTTGTTGACATATGGGCTTCTGTGAGTGTGGTGGGTGTGGAAAATGGGTCCCGGCCCAAACTTTTCTGCCCCGTGGGGGGAGGGGCGTTCTGCGATTTTGGGAAAAATGAGTACAGAAACCCCGTTCATAATTTGGCCAAAAATCCCGAAATTCGGCTCGGACGGTCACAACTGGGGGTTGGTGTAAAATGGCGGGGGGATGGGCTGTCTCTTTGATTTTTATTTGTGGAAGGTCTTTGATAGTGGCTCTTTTGATTGCGTTTGGGTTTTAGTGTGGCTGATGAGTTGCTTTTATGGTTGTCTGTTACTCGTTATGGAGGTGAATCAGTGGTGGGCTTCCATGCCTTGTTATTGTTTGTGCTGCGTGTTCGGTGGTCTGGTGTTTAGTTGTTTTGTTGTACACGTATTCTTTGTTACATTGATTTACGTGGATGAGGTTTGTTGGGTGGGCAAGTATTGTGTGTGACTTGACTTATATTTAATATTAATTGTAATTGATTGTAGTATAATGATATCTTTGATGGTTGATGTAATGTGGGGATTATGTGGGGATTGAGTCGCTTGGATTTAGCGCTTGTTTGGTTTGGGTGGGGTAAAGTGCCTTTCATGCCTTTGTAATGCATCGTAAGTTTGTGTTTTGACGTTGGGGGTTTGTGGTCTATATTGTGAGTATATACGTGATATGAGATTG</ns2:sequence><ns2:name>KY698904.1_Leishmania_amazonensis_strain_RAT/BR/72/LV78_clone_LV78_19_minicircle_kinetoplast,_complete_sequence</ns2:name></ns2:Sequence><ns2:Sequence dsseqid="sq174" id="sq174"><ns2:sequence>TGTATATTATGTTTGGCGTAATTTAGGGTTGTAGGGTGGAGGTTAGAGGTTGGATGGAGAGGCCTGAAAAGTGGGTCCCGGCCCAAACTTTTCTGCCCCGTGGGGGAGGGGCGTTCTGCGGATTGGCGAAAATTGATAGCAGAAACCCCGTTCATAATTTCCCGGAAAATAGGGGATTCCGGCTCCGGCGGTGGAAACTGGGGGTTGGTGTAAAATACGGGTGGCTGCTCTAGATTTGTGTTTGGAGGTGGGCTTGGTTGGCATGTGTGGGCCTCTAGGCCTGCTTTTTGGATTGGTTGTGGGTCTGGTGGTTTGTATGGTATTGGTTTCCGTTTCTTTATTTTAAATTTTACTGTTAAGTGTTGTTTAGTTTTGCTGACTAACTGGTGCTATTGTATTGGATTAATTTTGTTATTTTCTTTTTTGGTTCTGGATGTGGTGGTCGATGGTAGTGCGCTTGGATTTGGTAGATTTGCCTTTAATTATGATTTAACTTGTAATTGATTAGGTTAGGTATCGCTGTTTTGATGTTATTAATTATACGTTATGATATTACGTTATGAATTTGTTATTTTGTAAATTATGATATTCAGTGTGTAGATGTTGTTATTATATTTTAACTATTTTAATTTTTATATCGAGTTAATGTTTGTGGATTTATTGTGTTACTATAATTATGCGTGTGAA</ns2:sequence><ns2:name>KY698905.1_Leishmania_amazonensis_strain_RAT/BR/72/LV78_clone_LV78_20_minicircle_kinetoplast,_complete_sequence</ns2:name></ns2:Sequence><ns2:Sequence dsseqid="sq176" id="sq176"><ns2:sequence>TGTTGATGGGTGACACATATGGCGTGGGGGTTTGTGTTTGTGTGGTGGGCTGTGATTGGAGGGGTGGAAAATGGGTTCCGGCCCAAACTTTTCTGCCCCGTGGGGGAGGGGCGTTCTGCGGATTGGGGAAAAATGAGTGCAGAAACCCCGTTCATAATTCCTCGGAAAATGGGGAATTCCGGCTCGGACGGTCACAACTGGGGGTTGGTGTAAAATAGGCGGTGGTGGGTACGATTGTCTTTTTGGGTGTTCTTGCCTTTATGATTTTAAGGCTTGACATTGTATTTTGTTTTGGGTGGGACTATGTCGTTGCCGTTACGGGGATTGTTTGGTGTTGTTTGGGTTATGGTGGGTTATGTATTGTGTATGGTTATATTTTGATTGTTTTTGTAATGTGCTCAGTGGGCTGATATTTATTAATGTTGTTCTGGCGGTCTTTAGTGGTGCGTCGTTGGTGGTTTGATAGATTAGGTGTTACACTGTGACATTATATGATAGAATAAGTTATATTATGTAACATTATCTTTTGGATATGTGTGACGCCGATTGTATTGTTTATGTGATATTAGATTAGTGTGTTAATTTATGATCTAGAGTTTTATCGTTGCTATATTTTAATATTATACTTTGTGTGATTCGGGTTACTTTGTGGTTTGTATGGTTGATTTAAAGATTGTTACTATGCTTTTGCGGGTTATTAAATGGAT</ns2:sequence><ns2:name>KY698906.1_Leishmania_amazonensis_strain_RAT/BR/72/LV78_clone_LV78_21_minicircle_kinetoplast,_complete_sequence</ns2:name></ns2:Sequence><ns2:Sequence dsseqid="sq178" id="sq178"><ns2:sequence>GTGGTTTTTTGTGTGGTATGGTTTGTCTAGTTTTGATGTTTTGGAAGTTGGTGTGGGGATTGGTCAAAAAGTGGGTCCCGGCCCAAACTTTTCTGCCCCGTGGGGGAGGGGCGTTCTGCGATTTTGGGAAAAATGAGTGCAGAAACCCCGTTCATGATTTAGGGGGATTCGGGGGATTTCGGCCCGGGGCGTGACAACTGGGGGTTGGTGTAAAATACGGGCGGCTGGTCTGGCGGCTTTTAATACTATGGGTTTTTGGCTTTTATGGTGGGTATTTTGGGATTTTCGTTTTATTTTTGGTTTGGTGGATAGATTTTAATTTTGATTATTTTTATTTATTTTAATTTTAGATATTATTTGGTATATAACACGGTGGTATTGTGTTGTTTCCTGTGGGATATTGGATGTTGTGGTGTCTTTGATATGATGGGGTGTTGTTGCGGTGACATTGGTGGTTTTGGGGATGAGTTGTGAGTGGTATTATGTAAGGCTTTTAAAGCAGTTTGTAAGGGGTTTTATTAGGTTTTGATATTAGGTGTTTAGGTGGGATTAGTGCTTTGTGGATACACGTTTGACTGCGGTGATGCGGGTGTGATTGGTGTATGGGTTATGTGCTTATATCTTTGTCTTTACCTGCTTTGATATGATTTGTGTTAGGATTATGTGTTATTGTGTTATGTGTGTTCCATTCTTGATGTGTCGTGATGC</ns2:sequence><ns2:name>KY698907.1_Leishmania_amazonensis_strain_RAT/BR/72/LV78_clone_LV78_22_minicircle_kinetoplast,_complete_sequence</ns2:name></ns2:Sequence><ns2:Sequence dsseqid="sq180" id="sq180"><ns2:sequence>ATGGTTGTGAGGTTGTTTGTGGGAGGTTGAGGGCGTTTTGAGGTCGGTAGGTGTTCGATGGGCCTGAAAAAATGGGTCCCGCCCAAACTTTTCTGCCCCGTGGGGGAGGGGCGTTCTGCGGAAACCGGAAAATTGATAGCAGAAACCCCGTTCATATTTTGACCAAAAATCCCGAAATTCGGCTCGGACGGTCACAACTGGGGGTTGGTGTAAAATAGCGTGGGTCGTCGGGTATTTCTGGGTTTGGATTTTAGTGCGTGGTGGGTGTGTGTTGGGCGTATACAATCGTGGGCTTGGATCTTGGTTGTTTGGGAGGGCTTTGTTCTTGTTGGTAGTGCGTGGGGATACATTTGTTTTCTTTTTGGAATTTGAATTCTTTTGATAATTTTCGGTTGTTTTAGAATCGTTACGGGTCGAATTGGTTTGTTATGAGTGGGATGGTGTGATGGGTGTTTTGGCGCGTTCTTGCCCCTTGTAATTGGGGGAAAGGCTTTTATATTGGGATTTTGGGGTTAGGTAAGGTGTGTGTTAATTTGAGATGTTAGATCGTTTACTGCATAAGTGGTAGTATTATTAATTACGTTTATTTAACTTAACCTATGATAATGCTGACTTAACTTTTCATTGTTTTGATTTTGAGTGGTACTATGTTAATGTGTATGATCTGTTTCTTTTTGTGGGTTAGAGGTTTGAGTTG</ns2:sequence><ns2:name>KY698908.1_Leishmania_amazonensis_strain_RAT/BR/72/LV78_clone_LV78_23_minicircle_kinetoplast,_complete_sequence</ns2:name></ns2:Sequence><ns2:Sequence dsseqid="sq182" id="sq182"><ns2:sequence>CGTTGTAGTGGGTGTGGAGTTAGGTGTGGGGTGCATTTTATGGTTGAAGTAGTGTGGGATTTCTTTGAAAATGGGGTCCGGCCCAAACTTTTCTGCCCCGTGGGGGAGGGGCGTTCTGCGATTTTGGGAAAAATGAGTGCAGAAACCCCGTTCATAATTCCCTGAAAAATAGGGGATTCCGGCTCGGGGCGTGGAAACTGGGGGTTGGTGTGAAATAGCGGGGGTGCTTCGGGTTTTTAATGTTGGGTGGTTGGGTAGGTCTACTTGCCTTCTCTTTTTCTGTTTTGATTGTGGCCTGAGCCTTCTTTTATGTGTGGTATTCTGTGCTTGAAGTTTGTTGTTTGATCTTTTGAGCTTTGTTATTATATTCGGTTTATTATTATCGTTTGGACTGGTTCTTTAGGGTGGATTGGATTATTGTTTTGGGTGGGCGTTTGGGATTTTCGTTAGGATCGGATCGGATGGGTTACTTACACCTGTTATATGACTTATTATATGATATATTGTGGCTTTTGACCTTATGCTCTTACGGTTTAGATTAGGTTGTTTAGGATCTTTTATTTGTTCTAATTTCGATATTAAATTTATAAAATAATTGTGATATATACTTGTGTTATGTTTACTTTTCTATTTATGTTGTAGGATGTGACGTTATACTGTGCCTCGGTGGTTTATGTTTTGTATGTGATGACTGT</ns2:sequence><ns2:name>KY698909.1_Leishmania_amazonensis_strain_RAT/BR/72/LV78_clone_LV78_24_minicircle_kinetoplast,_complete_sequence</ns2:name></ns2:Sequence><ns2:Sequence dsseqid="sq184" id="sq184"><ns2:sequence>GTATAGTTGCGTGTTGTGAGACTGCTCGGGTGGGGTATATTTGGTTTGAATGTGGGGAGAGTGTTGAAAATAGGGCAAAAAACGAAACTTTTCTGCCCCGTGGGGGAGGGGCGTTCTGCGAAAATGGCAAAAATGAGTGCAGAAACCCCGTTCATAATTCTCCGGAAAATGGTGGATTTCGGCTCCGGGGCGTGAAACTGGGGGTTGGTGTAAAATAGTGGGTGGTGGTACGGGCTCTGTGGTTGCGCGTGTATGGTCTTGGCCTTCTTTCGGGTGGTGTGCTGGCTTTGGGGATTGGTTTACTTATTTTATTTTTTGGTGGGGATTTGATTTCGTTTTTAGTGCTTTACGGGTTTGTGAGTTGTTGTGTGACTGGTTGTTTTAATTATGTGGGTTTGGGTGCTTGTTTTTATGGATCTTTTTTGAGGTTTGTGGGTTACCTGTGTTTTGCGGGTGGTAAGTGGTGGCGTGGTTTATCTCTGACTTGTACTTATATTGCCTTTTGTAATAGTTGTCTTATGATGCTATATCGATGATCATTACAGTGTATGTTTGTTGTATTAGCTTATGTGTTCTGATATGTCGTTATTAAATTGAATTAATTTTATTTAAACTATATTTTTACTTTTAATTACATTTCGTTGTGTATACTGTGCTTATGTGTTGTATCCAGACTTTATGGTGATCTG</ns2:sequence><ns2:name>KY698910.1_Leishmania_amazonensis_strain_RAT/BR/72/LV78_clone_LV78_25_minicircle_kinetoplast,_complete_sequence</ns2:name></ns2:Sequence><ns2:Sequence dsseqid="sq186" id="sq186"><ns2:sequence>TATTTGATTGGATGGGGTAGGTAGGGCGTTGTGAGTTTGTGTGGGGTGTTGGAATTGGTTGAAAAAAAAAGTGGGTCCCGGCCCAAACTTTTCTGCCCCGTGGGGGAGGGGCGTTCTGCGGAATCCGGAAAATTGATAGCAGAAACCCCGTTCATAATTATTTGGAAAATGGGGAATTCCGGCTCGGGGCGTGGAAACTGGGGGTTGGTGTAAAATAGTGGGGTGGTGGCACTGGTTTGATTACTTCGTTTGTTTTATGTGGGTTTGGGTCATAATTTGTGGGTTTTTGTAGGTTGTGACCTGTTTTGGTTATGGGTGTCTTTTGAATGTGTTTTTGTGGTGATTGAATTTCGTTTGGATTTGTATTTGATGTTTCTTTTTAGTATCTGTTATTATATTCGTTAATGTTGTTTAGATTTGTTTCTTTCGGGATTGGCTTTGGTTATACGCGGTTGGGTGTAAATTGGCTTTTGGATATGTAATATAACTTATATTGTAATACTATTCATTAGGTTGGTGATACGTGTTGAGGGTGAGGGTGATGATACGGATGTGTGGTTTAGTTGTGGTTTGGGATGGGTTTGTTTTAGATTTGATATTTTACTTTTGTAATTTTTCAGTTGTTTATAGTTTAGATTCGTTGGGCTTTGTATTGGATGGCTGGATAATGTGTGTTTCCTTTAAATTGG</ns2:sequence><ns2:name>KY698911.1_Leishmania_amazonensis_strain_RAT/BR/72/LV78_clone_LV78_26_minicircle_kinetoplast,_complete_sequence</ns2:name></ns2:Sequence><ns2:Sequence dsseqid="sq188" id="sq188"><ns2:sequence>GATTGTGTTTGTAGGTAGTTTCGGATGTGGCGTTAACGTTGTTGGATTGGGTGAGATTTTTGTGGGGAATGGGCCAGAATTTCCAAACTTTTCTGCCCTGTGGGGGAGGGGCGTTCTGCGGATTCCTCAAAAATGAATGCAGAAATCCCGTTCATATTTTGGGGGATTTTCAGGATTTTCGGCTCGGGCGGCCACAACTGGGGGTTGGTGTAAAATAGGCGGTATGGGTACGGGCTACTTTTCTTTAGGGGTTCAAGGCTTGTTTTTAGGTGGGGTGTTTTGGTCGTGTGGTGGTTGTTGTGTGGTTGTTGTGGGTATTTTGGTCTTTTCTGGCTTTGTGGGGTTTGTTCGGTTTTATTGTGGCGTTGTTAGTGGGGTATATGTGTTTTTAATTTATTCTTGAAATGTGTTCTTTGGCATGGTGGGCTTTTTGTGTGTTTGTAGTTGTTTGGGGCTGATAAATTTGGCTTGTTTTGCTGACATTTGTAATTAAAAGACTTAGGTAAGGTAATTTGAGGGGTTTGTAAGATGGTTTCCGATTTTTCGTGTTATTATATTAATTTATACGTAGATTGTTATATAGTATTCACATTTAATTTCACATTTAAATCCACGGTTACCTAAGCTTACGTTATGTTTACGTATACTATGATACCGGTGTATGTACTACTGTTCTGCCTTCGTGTTAG</ns2:sequence><ns2:name>KY698912.1_Leishmania_amazonensis_strain_RAT/BR/72/LV78_clone_LV78_27_minicircle_kinetoplast,_complete_sequence</ns2:name></ns2:Sequence><ns2:Sequence dsseqid="sq190" id="sq190"><ns2:sequence>AATGATAGATATATGTAGTGTAATAGATAGTAGGATTAATGTGGTATGAGAGGTGGTTTTTGGCCTGAAAAATGGGTCCCGGCCCAAACTTTTCTGCCCGTGGGGGAGGGGCGTTCTGCGATTTTGGGAAAAATGAGTGCAGAAACCCCGTTCATAATTTGGGGGATTTTGGGGGATTCCGGCTCCGGGCGTGGAAACTGGGGGTTGGTGTAAAATAGGGGCGACTGCCTCGGGTTTGCTTCTTTTTGAGGTGGGTTTGTTTGGGTGTGTACTTGGTGGGTAGGTTTCGAGTTGATTTGCGTCTTGAAATTGTTTTTATTTTAAATTTATTTTAAAAGTTTGTATTCATTGGATTATAATGTTTGTTCTGTCTGTTGGATTAGTAGTTTGACTGTGTCTGGACACTATATGACGTGGTGGTTGTTCGTTTGATTGGTATTGTCTTTGGGGGTTGGGCGTTGATGGGTTTGTGTGGATGATGGGGCTTATAGTTATAATATAAGTTTATATTGTATTTAATGTCATTTGATGGTGATATCTGGTTGTATATGATCCCTTGGGCTTTTTGATGTGAGCTTTGTGATATACGGGGATGGTTTTGGATGTATTTATAATTTTGTTTAAAATGTACATATATTTAATTTCGTTGTTATAATGTTTTTGTTACGTGTGTTTGATTGTTTGGTATGTGGTTTAGTGACAGTACTGTTAGTTA</ns2:sequence><ns2:name>KY698913.1_Leishmania_amazonensis_strain_RAT/BR/72/LV78_clone_LV78_28_minicircle_kinetoplast,_complete_sequence</ns2:name></ns2:Sequence><ns2:Sequence dsseqid="sq192" id="sq192"><ns2:sequence>GGGGTTGGTGTAAAATAGGGCCGGGTGGTGGCCGGAAATGGCTCCCCTGGGCTGGATTGGGTTTTCCTGAGCTGGATTGGGCTGAAACCCTGGGGTTGGGGGCTTGGTTTTGGGTGGGCTAGCGTTTTTGGTGTTTTAATGGTTCGGGTGCCTTTGATGTGGGTGTTGGTTGTGTGGCTTTAGTGGGTTGGAGCCTGGTGGAGGCTTGTGCCTTGGTGGATTAGTCTGGTGGGGTGCTTCGGTGTTACTCTACGGGTGTCTTTGATGATGCTGGGGTGGGTTGACTTTAATGTTGGGGTTAGCCGATGGTGGTCTTGGGTTGACCTTAGGTGGTGATTCTCTTTAATATTGATATTAAAGGTAAGTGCTTGGACATATGATATAGCCATAGCGCTTTAGAATAGTTCGACTCCGAAGACCCAGTCTGAGGTAGTGTTAAGTATACATTAATCTAGTATATAATTTAGCATATAATAACTGACATTGCTCGTACACTATAAGTATTATGTTTAATATATTGCTGTAGTATGTATTTGTGTGCTGTGTGTAGTAGTAATATCTATACCGATATATTTATAGGTTGGCGCATACTGCAGTGAATTGAAAATTAATGAATTGGGGTCAGGCTGTGGGGGGTGTCGTAAATTCTGGAAAATGATGGAAAATGGCCAAAAATGGGGGGAAATTCCAAACTTTTCTGGTCCTCCGGGTAGGGGCGTTCTGCAAAATCGGAAAAATGGGTGCAGAAATCCCGTTCAAAAATCGGCCAAAAATGCCAAAAATCGGCTCCGGGGCGGGAAACTG</ns2:sequence><ns2:name>AF103738.1_Leishmania_chagasi_kinetoplast_minicircle_DNA,_complete_sequence</ns2:name></ns2:Sequence><ns2:Sequence dsseqid="sq194" id="sq194"><ns2:sequence>GGGGTTGGTGTAAAATAGGGCCGGGTGGTGGCCGGAAATGGCTCCCCTGGGCTGGATTGGGTTTTCCTGAGCTGGATTGGGCTGAAACCCTGGGGTTGGGGGCTTGGTTTTGGGTGGGCTAGCGTTTTTGGTGTTTTAATGGTTCGGGTGCCTTTGATGTGGGTGTTGGTTGTGTGGCTTTAGTGGGTTGGAGCCTGGTGGAGGCTTGTGCCTTGGTGGATTAGTCTGGTGGGGTGCTTCGGTGTTACTCTACGGGTGTCTTTGATGATGCTGGGGTGGGTTGACTTTAATGTTGGGGTTAGCCGATGGTGGTCTTGGGTTGACCTTAGGTGGTGATTCTCTTTAATATTGATATTAAAGGTAAGTGCTTGGACATATGATATAGCCATAGCGCTTTAGAATAGTTCGACTCCGAAGACCCAGTCTGAGGTAGTGTTAAGTATACATTAATCTAGTATATAATTTAGCATATAATAACTGACATTGCTCGTACACTATAAGTATTATGTTTAATATATTGCTGTAGTATGTATTTGTGTGCTGTGTGTAGTAGTAATATCTATACCGATATATTTATAGGTTGGCGCATACTGCAGTGAATTGAAAATTAATGAATTGGGGTCGGGCTGTGGGGTGTTGTAAATTCTGGAAAATGATGGAAAATGGCCAAAAATGGGGGGAAATTCCAAACTTTTCTGGTCCTCCGGGTAGGGGCGTTCTGCGAAATCGGAAAAATGGGTGCAGAAATCCCGTTCAAAAATCGGCCAAAAATGCCAAAAATCGGCTCCGGGGCGGGAAACTG</ns2:sequence><ns2:name>AF103739.1_Leishmania_chagasi_strain_MHOM/BR/74/PP75_kinetoplast_minicircle_DNA,_complete_sequence</ns2:name></ns2:Sequence><ns2:Sequence dsseqid="sq196" id="sq196"><ns2:sequence>GGGGTTGGTGTAAAATAGGGCCGGGTGGTGGCCGGAAATGGCTCCCCTGGGCTGGATTGGGTTTTCCTGAGCTGGATTGGGCTGAAACCCTGGGGTTGGAGGCTTGGTTTTGGGTGGGCTAGCGTTTTTGGTGTTTTAATGGTTCGGGTGCCTTTGATGTGGGTGTTGGTTGTGTGGCTTTAGTGGGTTGGAGCCTGGTGGAGGCTTGTGCCTTGGTGGGATTAGTCTGGTGGGGTGCTTCGGTGTTACTCTACGGGTGTCTTTGATGATGCTGGGGTGGGTTGACTTTAATGTTGGGGTTAGCCGATGGTGGTCTTGGGTTGACCTTAGGTGGTGATTCTCTTTAATATTGATATTAAAGGTAAGTGCTTGGACATATGATATAGCCATAGCGCTTTAGAATAGTTCGACTCCGAAGACCCAGTCTGAGGTAGTGTTAAGTATACATTAATCTAGTATATAATTTAGCATATAATAACTGACATTGCTCGTACACTATAAGTATTATGTTTAATATATTGCTGTAGTATGTATTTGTGTGCTGTGTGTAGTAGTAATATCTATACCGATATATTTATAGGTTGGCGCATACTGCAGTGAATTGAAAATTAATGAATTGGGGTCAGGCTGTGGGGGTGTCGTAAATTCTGGAAAATGATGGAAAATGGCCAAAAATGGGGGGAAATTCCAAACTTTTCTGGTCCTCCGGGTAGGGGCGTTCTGCAAAATCGGAAAAATGGGTGCAGAAATCCCGTTCAAAAATCGGCCAAAAATGCCAAAAATCGGCTCCGGGGCGGGAAACTG</ns2:sequence><ns2:name>AF169132.1_Leishmania_chagasi_kinetoplast_minicircle_DNA,_complete_sequence</ns2:name></ns2:Sequence><ns2:Sequence dsseqid="sq198" id="sq198"><ns2:sequence>GGGGTTGGTGTAAAATAGGGCCGGGTGGTGGCCGGAGATGGGCTCCCCTGGGCTGGGTTGGGCTCCCCTGGGCTGGAGTGGCCTGAAACCCTGGGGTTGGAGGCTTGATTTTGGGTGGGCTAGCTTTTTTGGTGTTTTAATGGTTCGGTTGCCTTTGATATGGGTGTTGGTTGTGTGGTTTTAGTGGGTTGGAGCCTGGTGGAGGCTCGTGCTTTGGTGGGGTTAGTCTGGTGGGGATGCTTCGGGGTTACTCTACGGGTGTCTTTGATGGTGCTGGGGTGGGTTGACTTTAATGTTGGGGTTAGCCGGTGGTGGTCTTGGGTTGGCCTTAGGTGGTGATTCTCTTTAATATTGATATTAAAGGCAAGTGCTTGGACATATGATATAGCCATAGCGCTTTAGAATAGTTCGACTCCGAAGAACCAGTCTGAGGTAGTGTTAAGTATACATTAATCTAGTATATAATTTAGCATATAATAACTGACATTACTCGTACACTATAAGTATTATGTTTAATATATTGCTGTAGTATGTATTTGTGTGTTGTGTGTAGTAGTAATATCTATACCGATATATTTATAGGTTGGCGCATGCTGCAGTGAATTGAAAATTAATAAATTGGGGTCGGCGCTGTGGGAAGGTGTCGTAAATTCCGGAGAATGATAGAAAATGGCCAAAAATGGGGGAAATTCCAAACTTTTCTGGTCCTCCGGGTAGGGGCGTTCTGCGAAAATCGAAAAATGGGTGCAGAAATCCCGTTCAAAAATCGGCCAAAAATGCCAAAAATCGGCTCCGGGGCGGGAAACTG</ns2:sequence><ns2:name>AF169137.1_Leishmania_chagasi_strain_MHOM/PA/79/WR317_kinetoplast_minicircle_DNA,_complete_sequence</ns2:name></ns2:Sequence><ns2:Sequence dsseqid="sq200" id="sq200"><ns2:sequence>GGGGTTGGTGTAAAATAGGGCCGGGTGGTGGCCGGAAATGGCTCCCCTGGGCTGGATTGGGTTTTCCTGAGCTGGATTGGGCTGAAACCCTGGGGTTGGGGGCTTGGTTTTGGGTGGGCTAGCGTTTTTGGTGTTTTAATGGTTCGGGTGCCTTTGATGTGGGTGTTGGTTGTGTGGCTTTAGTGGGTTGGAGCCTGGTGGAGGCTTGTGCCTTGGTGGGATTAGTCTGGTGGGGTGCTTCGGTGTTACTCTACGGGTGTCTTTGATGATGCTGGGGTGGGTTGACTTTAATGTTGGGGTTAGCCGATGGTGGTCTTGGGTTGACCTTAGGTGGTGATTCTCTTTAATATTGATATTAAAGGTAAGTGCTTGGACATATGATATAGCCATAGCGCTTTAGAATAGTTCGACTCCGAAGACCCAGTCTGAGGTAGTGTTAAGTATACATTAATCTAGTATATAATTTAGCATATAATAACTGACATTGCTCGTACACTATAAGTATTATGTTTAATATATTGCTGTAGTATGTATTTGTGTGCTGTGTGTAGTAGTAATATCTATACCGATATATTTATAGGTTGGCGCATACTGCAGTGAATTGAAAATTAATGAATTGGGGTCAGGCTGTGGGGGGTGTCGTAAATTCTGGAAAATGATGGAAAATGGCCAAAAATGGGGGGAAATTCCAAACTTTTCTGGTCCTCCGGGTAGGGGCGTTCTGCAAAATCGGAAAAATGGGTGCAGAAATCCCGTTCAAAAATCGGCCAAAAATGCCAAAAATCGGCTCCGGGGCGGGAAACTG</ns2:sequence><ns2:name>AF169138.1_Leishmania_chagasi_kinetoplast_minicircle_DNA,_complete_sequence</ns2:name></ns2:Sequence><ns2:Sequence dsseqid="sq202" id="sq202"><ns2:sequence>TCGCAGAACGCCCCTACCCGGAGGACCAGAAAAGTTTGGGAATTTCCCCCATTTTTCGGGATTTTTTCGGGATTTTTCGGATTTTCACTCATATTCCAACCACCAGCAGGCTTCAGCCAACATATAAACGTAGCAAGGAAGTATCATGTCTGTAAAGATATTATACTAGCTACACCATCTTACATACTCACAAATAGGCTACAATACAATACAATAAAAAAGATCGTAAATTAGAGAGTAGAAATATTGCGCACGTTATATCTACAGGTTGAGTTATCATAAATAATATAATAACTACAAATAACTAGTCTGCCTACGCTATCGTATCCCCTATTGAAATACCCCTAATACCATATTTAATATATAACTTATTCTGTATATCAAACCTATGCTCACTATTACCTCAATCCCAAACACCACCACCACATCCAATGAAACCAAGTCAGTGTCGGAAACTAATCCGCAAAGAACACCCATACCATCAAACGCAGCCCGCATCTAAAACCAGCCACCACCCGGCTCAAGGCAACCACGAGGACCAAACACACCCCAAAACCACCAATATCCAACAAATTTAAGTCAGAATTCAATATCTAAATTTAAGAAACCACCAAAACAGTGCACTAGGAGGCCAGTTTCAGCCCAATCCAACTCAGGGAGGCCAATTTCCCCCGAATTTCCCCGGACCACCCGGCCTTTTTACACCAACCCCCAGT</ns2:sequence><ns2:name>AF308682.1_Leishmania_chagasi_kinetoplast_minicircle_DNA,_complete_sequence</ns2:name></ns2:Sequence><ns2:Sequence dsseqid="sq204" id="sq204"><ns2:sequence>GGTTGGTGTAAAATAGGGCCGGGTGGTTCGGGGAATTCGCTCTTTTTGGGGTGGTTTTGGCTTTTTATACGGGGTTGGGGGCTTTGTGGTTGGACCCTGGCGTGGGAGCTGCTTTTGAGGCTTATTTTGCTGTTTTGATGGCTTGGTTGCTCTATAGGAGTGGCTTTTGGGCTTTGGTTGATGGATTGGTTGGTGCTTGCTTTGGGAGAGCTTCGTTGAATGGATTGGGAGGATTGATTGGTTCTTATGGAGGCTGGTGTTTGAGGCCTGGTCGAGTGGGATGCGTTTGCTTGGGATTGGATTGGACGCGTTGGGTGGGGATGGGTTGATGAGGTTGGGGTTGAGAAAGGGATATTAATATTAAAGGGGAGGGGTTTAGGGTTAACTTGGTGTAGGCCTCAGCCGTCTTGTAGTTATTTATATATGTCAGCACGTCGGTAACGGGACTCATGGGAATAGAAGGAGGGAGGTACGAGCAAGGGCTAATGGGTCCTATGAGTTAGGGCTGGCATACTCGTCTAGCCTACTCCACTACGCATTCATGTGTAGGGGATGTGCTGGTGGTGGCTGACCTAAAGGTCCAGAGTACAACTTACCGCTAAAACTACTCAATGCTAAGCGCATTATGAAAATGAATTTTTGCCCGAAAATTGACCGGAAATTCTGAAAAAAGCCTAAAAATACCCCAAAAATCCAAACTTTTCTGGTCCTTCGGGTAGGGGCGTTC</ns2:sequence><ns2:name>JX156446.1_Leishmania_chagasi_isolate_Dog2_clone_20_note_minicircle_class_1,_partial_sequence;_kinetoplast</ns2:name></ns2:Sequence><ns2:Sequence dsseqid="sq206" id="sq206"><ns2:sequence>GGTTGGTGTAAAATAGGGCCGGGTGGTTCGGGGAATTCGCTCTTTTTGGGGTGGTTTTGGCTTTTTATACGGGGTTGGGGGCTTTGTGGTTGGACCCTGGCGTGGGAGCTGCTTTTGAGGCTTATTTTGCTGTTTTGATGGCTTGGTTGCTCTATAGGAGTAGCTTTTTTGGGCTTTGGTTGATGGATTGGTTGGTGCTTGCTTTGGGAGAGCTTCGTTGAGTGGATTGGGAGGATTGATTGGTTCTTATGGAGGCTGGTGTTTGAGGCCTGGTCGAGTGGGATGCGTTTGCTTGGGATTGGATTGGACGCGTTGGGTGGGGATGGGTTGATGAGGTTGGGGTTGAGAAAGGGATATTAATATTAAAGGGGAGGGGTTTAGGGTTAACTTGGTGTAGGCCTCAGCCGTCTTGTAGTTATTTATATATGTCAGCACGTCGGTAACGGGACTCATGGGAATAGAAGGAGGGAGGTACGAGCAAGGGCTAATGGGTCCTATGAGTTAGGGCTGGCATACTCGTCTAGCCTACTCCACTACGCATTCATGTGTAGGGGATGTGCTGGCGGTGGCTGACCTAAAGGTCCAGAGTACAACTTACCGCTAAAACTACTCAATGCTAAGCGCATTATGAAAATGAATTTTTGCCCGAAAATTGACCGGAAATTCTGAAAAAAGCCTAAAAATACCCCAAAAATCCAAACTTTTCTGGTCCTTCGGGTAGGGGCGTTC</ns2:sequence><ns2:name>JX156447.1_Leishmania_chagasi_isolate_Dog2_clone_35_note_minicircle_class_1,_partial_sequence;_kinetoplast</ns2:name></ns2:Sequence><ns2:Sequence dsseqid="sq208" id="sq208"><ns2:sequence>GGTTGGTGTAAAATAGGGCCGGGTGGTTCGGGGAATTCGCTCTTTTTGGGGTGGTTTTGGCTTTTTATACGGGGTTGGGGGCTTTGTGGTTGGACCCTGGCGTGGGAGCTGCTTTTGAGGCTTATTTTGCTGTTTTGATGGCTTGGTTGCTCTATAGGAGTGGCTTTTTGGGCTTTGGTTGATGGATTGGTTGGTGCTTGCTTTGGGAGAGCTTCGTTGAATGGATTGGGAGGATTGATTGGTTCTTATGGAGGCTGGTGTTTGAGGCCTGGTCGAGTGGGATGCGTTTGCTTGGGATTGGATTGGACGCGTTGGGTGGGGATGGGTTGATGAGGTTGGGGTTGAGAAAGGGATATTAATATTAAAGGGGAGGGGTTTAGGGTTAACTTGGTGTAGGCCTCAGCCGTCTTGTAGTTATTTATATATGTCAGCACGTCGGTAACGGGACTCATGGGAATAGAAGGAGGGAGGTACGAGCAAGGGCTAATGGGTCCTATGAGTTAGGGCTGGCATACTCGTCTAGCCTACTCCACTACGCATTCATGTGTAGGGGATGTGCTGGCGGTGGCTGACCTAAAGGTCCAGAGTACAACTTACCGCTAAAACTACTCAATGCTAAGCGCATTACGAAAATGAATTTTTGCCCGAAAATTGACCGGAAATTCTGAAAAAAGCCTAAAAATACCCCAAAAATCCAAACTTTTCTGGTCCTTCGGGTAGGGGCGTTC</ns2:sequence><ns2:name>JX156448.1_Leishmania_chagasi_isolate_Dog2_clone_37_note_minicircle_class_1,_partial_sequence;_kinetoplast</ns2:name></ns2:Sequence><ns2:Sequence dsseqid="sq210" id="sq210"><ns2:sequence>GGTTGGTGTAAAATAGGGCCGGGTGGTTCGGGGAATTCGCTCTTTTTGGGGTGGTTTTGGCTTTTTATACGGGGTTGGGGGCTTTGTGGTTGGACCCTGGCGTGGGAGCTGCTTTTGAGGCTTATTTTGCTGTTTTGATGGCTTGGTTGCTCTATAGGAGTGGCTTTTTGGGCTTTGGTTGATGGATTGGTTGGTGCTTGCTTTGGGAGAGCTTCGTTGAATGGATTGGGAGGATTGATTGGTTCTTATGGAGGCTGGTGTTTGAGGCCTGGTCGAGTGGGATGCGTTTGCTTGGGATTGGATTGGACGCGTTGGGTGGGGATGGGTTGATGAGGTTGGGGTTGAGAAAGGGATATTAATATTAAAGGGGAGGGGTTTAGGGTTAACTTGGTGTAGGCCTCAGCCGTCTTGTAGTTATTTATATATGTCAGCACGTCGGTAACGGGACTCATGGGAATAGAAGGAGGGAGGTACGAGCAAGGGCTAATGGGTCCTATGAGTTAGGGCTGGCATACTCGTCTAGCCTACTCCACTACGCATTCATGTGTAGGGGATGTGCTGGCGGTGGCTGACCTAAAGGTCCAGAGTACAACTTACCGCTAAAACTACTCAATGCTAAGCGCATTATGAAAATGAATTTTTGCCCGAAAATTGACCGGAAATTCTGAAAAAAGCCTAAAAATACCCCAAAAATCCAAACTTTTCTGGTCCTTCGGGTAGGGGCGTTC</ns2:sequence><ns2:name>JX156449.1_Leishmania_chagasi_isolate_Dog2_clone_15_note_minicircle_class_1,_partial_sequence;_kinetoplast</ns2:name></ns2:Sequence><ns2:Sequence dsseqid="sq212" id="sq212"><ns2:sequence>GGTTGGTGTAAAATAGGGCCGGGTGGTTCGGGGAATTCGCTCTTTTTGGGGTGGTTTTGGCTTTTTATACGGGGTTGGGGGCTTTGTGGTTGGACCCTGGCGTGGGAGCTGCTTTTGAGGCTTATTTTGCTGTTTTGATGGCTTGGTTGCTCTATAGGAGTGGCTTTTTGGGCTTTGGTTGATGGATTGGTTGGTGCTTGCTTTGGGAGAGCTTCGTTGAATGGATTGGGAGGATTGATTGGTTCTTATGGAGGCTGGTGTTTGAGGCCTGGTCGAGTGGGATGCGTTTGCTTGGGATTGGATTGGACGCGTTGGGTGGGGATGGGTTGATGAGGTTGGGGTTGAGAAAGGGATATTAATATTAAAGGGGAGGGGTTTAGGGTTAACTTGGTGTAGGCCTCAGCCGTCTTGTAGTTATTTATATATGTCAGCACGTCGGTAACGGGACTCATGGGAATAGAAGGAGGGAGGTACGAGCAAGGGCTAATGGGTCCTATGAGTTAGGGCTGGCATACTCGTCTAGCCTACTCCACTACGCATTCATGTGTAGGGGATGTGCTGGCGGTGGCTGACCTAAAGGTCCAGAGTACAACTTACCGCTAAAACTACTCAATGCTAAGCGCATTATGAAAATGAATTTTTGCCCGAAAATTGACCGGAAATTCTGAAAAAAGCCTAAAAATACCCCAAAAATCCAAACTTTTCTGGTCCTTCGGGTAGGGGCGTTC</ns2:sequence><ns2:name>JX156450.1_Leishmania_chagasi_isolate_Dog2_clone_26_note_minicircle_class_1,_partial_sequence;_kinetoplast</ns2:name></ns2:Sequence><ns2:Sequence dsseqid="sq214" id="sq214"><ns2:sequence>GGTTGGTGTAAAATAGGGCCGGGTGGTTCGGGGAATTCGCTCTTTTTGGGGTGGTTTTGGCTTTTTATACGGGGTTGGGGGCTTTGTGGTTGGACCCTGGCGTGGGAGCTGCTTTTGAGGCTTATTTTGCTGTTTTGATGGCTTGGTTGCTCTATAGGAGTGGCTTTTTGGGCTTTGGTTGATGGATTGGTTGGTGCTTGCTTTGGGAGAGCTTCGTTGAATGGATTGGGAGGATTGATTGGTTCTTATGGAGGCTGGTGTTTGAGGCCTGGTCGAGTGGGATGCGTTTGCTTGGGATTGGATTGGACGCGTTGGGTGGGGATGGGTTGATGAGGTTGGGGTTGAGAAAGGGATATTAATATTAAAGGGGAGGGGTTTAGGGTTAACTTGGTGTAGGCCTCAGCCGTCTTGTAGTTATTTATATATGTCAGCACGTCGGTAACGGGACTCATGGGAATAGAAGGAGGGAGGTACGAGCAAGGGCTAATGGGTCCTATGAGTTAGGGCTGGCATACTCGTCTAGCCTACTCCACTACGCATTCATGTGTAGGGGATGTGCTGGCGGTGGCTGACCTAAAGGTCCAGAGTACAACTTACCGCTAAAACTACTCAATGCTAAGCGCATTATGAAAATGAATTTTTGCCCGAAAATTGACCGGAAATTCTGAAAAAAGCCTAAAAATACCCCAAAAATCCAAACTTTTCTGGTCCTTCGGGTAGGGGCGTTC</ns2:sequence><ns2:name>JX156451.1_Leishmania_chagasi_isolate_Dog2_clone_34_note_minicircle_class_1,_partial_sequence;_kinetoplast</ns2:name></ns2:Sequence><ns2:Sequence dsseqid="sq216" id="sq216"><ns2:sequence>GGTTGGTGTAAAATAGGGCCGGGTGGTTCGGGGAATTCGCTCTTTTTGGGGTGGTTTTGGCTTTTTATACGGGGTTGGGGGCTTTGTGGTTGGACCCTGGCGTGGGAGCTGCTTTTGAGGCTTATTTTGCTGTTTTGATGGCTTGGTTGCTCTATAGGAGTGGCTTTTTGGGCTTTGGTTGATGGATTGGTTGGTGCTTGCTTTGGGAGAGCTTCGTTGAATGGATTGGGAGGATTGATTGGTTCTTATGGAGGCTGGTGTTTGAGGCCTGGTCGAGTGGGATGCGTTTGCTTGGGATTGGATTGGACGCGTTGGGTGGGGATGGGTTGATGAGGTTGGGGTTGAGAAAGGGATATTAATATTAAAGGGGAGGGGTTTAGGGTTAACTTGGTGTAGGCCTCAGCCGTCTTGTAGTTATTTATATATGTCAGCACGTCGGTAACGGGACTCATGGGAATAGAAGGAGGGAGGTACGAGCAAGGGCTAATGGGTCCTATGAGTTAGGGCTGGCATACTCGTCTAGCCTACTCCACTACGCATTCATGTGTAGGGGATGTGCTGGCGGTGGCTGACCTAAAGGTCCAGAGTACAACTTACCGCTAAAACTACTCAATGCTAAGCGCATTATGAAAATGAATTTTTGCCCGAAAATTGACCGGAAATTCTGAAAAAAGCCTAAAAATACCCCAAAAATCCAAACTTTTCTGGTCCTTCGGGTAGGGGCGTTC</ns2:sequence><ns2:name>JX156452.1_Leishmania_chagasi_isolate_Dog2_clone_44_note_minicircle_class_1,_partial_sequence;_kinetoplast</ns2:name></ns2:Sequence><ns2:Sequence dsseqid="sq218" id="sq218"><ns2:sequence>GGTTGGTGTAAAATAGGGCCGGGTGGTTCGGGGAATTCGCTCTTTTTGGGGTGGTTTTGGCTTTTTATACGGGGTTGGGGGCTTTGTGGTTGGACCCTGGCGTGGGAGCTGCTTTTGAGGCTTATTTTGCTGTTTTGATGGCTTGGTTGCTCTATAGGAGTGGCTTTTTGGGCTTTGGTTGATGGATTGGTTGGTGCTTGCTTTGGGAGAGCTTCGTTGAATGGATTGGGAGGATTGATTGGTTCTTATGGAGGCTGGTGTTTGAGGCCTGGTCGAGTGGGATGCGTTTGCTTGGGATTGGATTGGACGCGTTGGGTGGGGATGGGTTGATGAGGTTGGGGTTGAGAAAGGGATATTAATATTAAAGGGGAGGGGTTTAGGGTTAACTTGGTGTAGGCCTCAGCCGTCTTGTAGTTATTTATATATGTCAGCACGTCGGTAACGGGACTCATGGGAATAGAAGGAGGGAGGTACGAGCAAGGGCTAATGGGTCCTATGAGTTAGGGCTGGCATACTCGTCTAGCCTACTCCACTACGCATTCATGTGTAGGGGATGTGCTGGCGGTGGCTGACCTAAAGGTCCAGAGTACAACTTACCGCTAAAACTACTCAATGCTAAGCGCATTACGAAAATGAATTTTTGCCCGAAAATTGACCGGAAATTCTGAAAAAAGCCTAAAAATACCCCAAAAATCCAAACTTTTCTGGTCCTTCGGGTAGGGGCGTTC</ns2:sequence><ns2:name>JX156453.1_Leishmania_chagasi_isolate_Dog2_clone_29_note_minicircle_class_1,_partial_sequence;_kinetoplast</ns2:name></ns2:Sequence><ns2:Sequence dsseqid="sq220" id="sq220"><ns2:sequence>GGTTGGTGTAAAATAGGGCCGGGTGGTTCGGGGAATTCGCTCTTTTTGGGGTGGTTTTGGCTTTTTATACGGGGTTGGGGGCTTTGTGGTTGGACCCTGGCGTGGGAGCTGCTTTTGAGGCTTATTTTGCTGTTTTGATGGCTTGGTTGCTCTATAGGAGTGGCTTTTTGGGCTTTGGTTGATGGATTGGTTGGTGCTTGCTTTGGGAGAGCTTCGTTGAATGGATTGGGAGGATTGATTGGTTCTTATGGAGGCTGGTGTTTGAGGCCTGGTCGGGTGGGATGCGTTTGCTTGGGATTGGATTGGACGCGTTGGGTGGGGATGGGTTGATGAGGTTGGGGTTGAGAAAGGGATATTAATATTAAAGGGGAGGGGTTTAGGGTTAACTTGGTGTAGGCCTCAGCCGTCTTGTAGTTATTTATATATGTCAGCACGTCGGTAACGGGACTCATGGGAATAGAAGGAGGGAGGTACGAGCAAGGGCTAATGGGTCCTATGAGTTAGGGCTGGCATACTCGTCTAGCCTACTCCACTACGCATTCATGTGTAGGGGATGTGCTGGCGGTGGCTGACCTAAAGGTCCAGAGTACAACTTACCGCTAAAACTACTCAATGCTAAGCGCATTATGAAAATGAATTTTTGCCCGAAAATTGACCGGAAATTCTGAAAAAAGCCTAAAAATACCCCAAAAATCCAAACTTTTCTGGTCCTTCGGGTAGGGGCGTTC</ns2:sequence><ns2:name>JX156454.1_Leishmania_chagasi_isolate_Dog1_clone_28_note_minicircle_class_1,_partial_sequence;_kinetoplast</ns2:name></ns2:Sequence><ns2:Sequence dsseqid="sq222" id="sq222"><ns2:sequence>GGTTGGTGTAAAATAGGGCCGGGTGGTTCGGGGAATTCGCTCTTTTTGGGGTGGTTTTGGCTTTTTATACGGGGTTGGGGGCTTTGTGGTTGGACCCTGGCGTGGGAGCTGCTTTTGAGGCTTATTTTGCTGTTTTGATGGCTTGGTTGCTCTATAGGAGTGGCTTTTTGGGCTTTGGTTGATGGATTGGTTGGTGCTTGCTTTGGGAGAGCTTCGTTGAATGGATTGGGAGGATTGATTGGTTCTTATGGAGGCTGGTGTTTGAGGCCTGGTCGAGTGGGATGCGTTTGCTTGGGATTGGATTGGACGCGTTGGGTGGGGATGGGTTGATGAGGTTGGGGTTGAGAAAGGGATATTAATATTAAAGGGGAGGGGTTTAGGGTTAACTTGGTGTAGGCCTCAGCCGTCTTGTAGTTATTTATATATGTCAGCACGTCGGTAACGGGACTCATGGGAATAGAAGGAGGGAGGTACGAGCAAGGGCTAATGGGTCCTATGAGTTAGGGCTGGCATACTCGTCTAGCCTACTCCACTACGCATTCATGTGTAGGGGATGTGCTGGCGGTGGCTGACCTAAAGGTCCAGAGTACAACTTACCGCTAAAACTACTCAATGCTAAGCGCATTATGAAAATGAATTTTTGCCCGAAAATTGACCGGAAATTCTGAAAAAAGCCTAAAAATACCCCAAAAATCCAAACTTTTCTGGTCCTTCGGGTAGGGGCGTTC</ns2:sequence><ns2:name>JX156455.1_Leishmania_chagasi_isolate_MS2Dog_clone_16_note_minicircle_class_1,_partial_sequence;_kinetoplast</ns2:name></ns2:Sequence><ns2:Sequence dsseqid="sq224" id="sq224"><ns2:sequence>GGTTGGTGTAAAATAGGGCCGGGTGGTGGCTGGGATTGGGCTGAAATTGGGCTTCCTGGGCTGGATTGGCCTGAAACCCTGGGCCAAGGGCGTTGTTTTCGGGTGGGTTGGGTTTTGGTATTAATTTCCGCTTTTAAACCTAGGGTTGGGGGTTTGTTTTGATTGACATGGGGTTGGGGTTGATGGTATGGGTGTGGACTTTATATTTGGTTTGGATTTAATTGTTTTAATTTAACTCTTCTGCCCGATGGTGGGGGTTGGCTGCCTACATGGGTTGCCTTCGCATAGGGGTGAGCTGGTGCGCACACTGGATAGCCTTTGGACACTATTAACTTGATATTAATATTAAGTAGGGGCCGGTGGGCAGGCCAGTAAGAGCATAGCGTATAGTTATTTATAAACATAGGTATGGGAGTGTTAGTCTGAGATAAGTTATTATCGATAGACACTATATATACACGGACATCACTCTAAATGTTTATAGCTATTATTACTCTGAACTACCTCTTATAAGTTACCGTCGTTGATTGTATGCTGTGTGTAGATAGATTTAACTGTAGAGTACATTTAWWCTATTTTTACTGTCTTTGGTTATGAGACTGGTGCGCCGTTCTGGGGTGTTGGGAAATGCCGAAAAATAACCAAAAATGGGCAAAATCTCAAACTTTTCTGGTCCTTCGGGTAGGGGCGTTC</ns2:sequence><ns2:name>JX156456.1_Leishmania_chagasi_isolate_MS3Dog_clone_20_note_minicircle_class_2,_partial_sequence;_kinetoplast</ns2:name></ns2:Sequence><ns2:Sequence dsseqid="sq226" id="sq226"><ns2:sequence>GGTTGGTGTAAAATAGGGCCGGGTGGTGGCTGGAAATTCGGTGAAACTGGGCTACCTGGGCTGAATTGAGCTGGGTGGGTGCTTTTTAGTGGGTTTGGGGCGTGGTTTTGAAGTTTGGGGGTTTTGGATATTGAATTCTCCTTTTATATTGGGGATTTTGAATAGATTTCCCTGGGTTGAGTGTTGTTGGGCTCTCGTTTTCTGCCTTGGGATGGTGCTGGTCTTTGGGGTGGATGGGTTTTTGATGGGATGGGATTTCTGTCCGACATTGAGTTGAGGGTTTGGATGGCTTCGATGATGGGCTGGGTTGGGGGCGCGTTTGGACACGTGGTTTGGGCTTATAACTAATATATATTATTAGTTATTATAGTGTCGGACGGCACTATAGAGACTAGGGTGATGGAATGTGTTAACATGACATTAGCGTAGTTATAGTTATTTACTCTAGTTATCAAAGTGGAATTTATGGAACTTACGATATAGGCTAGAGTGTCGTGTGTGATTGTCTGATGTAGTGTGAGATCGGTAGGTTCGGAGAGCTAGACTTTTATGTTACGTCTACTATTTATACCTCGACAGCTAGAGCTTTATGCTCCTCCGGGGGTGCAGATTGGGATAAATGCCTGGAATGTGGGTGGGATTGCGCCGAAAATTGGCCAAAAAGTCCCAAAAATGGCTCGAAAATCCAAACTTTTCTGGTCCTCCGGGTAGGGGCGTTC</ns2:sequence><ns2:name>JX156457.1_Leishmania_chagasi_isolate_Dog3_clone_42_note_minicircle_class_3,_partial_sequence;_kinetoplast</ns2:name></ns2:Sequence><ns2:Sequence dsseqid="sq228" id="sq228"><ns2:sequence>GGTTGGTGTAAAATAGGGCCGGGTGGTGGCTGGAAAATGGCTCCCCTGGGCTGGATTGGCCTGGGATCCTGGGTCTGGAGGCGTGTTTTGGGAGTTGCTGGCTTGGCTCTGGATTTTAAGTGGTTTGCGGCCTTTTGGGCTGTCAGATTTGGCGTTTGGTGGTGGGGTTGGCGTTTGTGGCTTGGGGTGTGGAGGCCGGTGGTGGGCTTTATCTTTGGGGTCTGAGTTTGGAGCCTCGGTCTGCGGGTTTGGGGTTGTATTGGGTGTGGACGATGGGTGTTGGGGTGGGTGCCAGTGGTTTGGATGATGGCTTCGACCCTAATAGGTGGGTGTTTCCTTAATATATATATTAAAGTAGTTATGGGCCGACGTGGGAGGATGGTGTGCCTGATAGTAGGTGATTATTACCGGATATAGTAGCATAGATAGTTTAACTACGAGCTTGGCCTGTAAGGATACTATTTACGAGCTGAGTAGTTCTAGTTATATCGATATTTTCTACTCTTTTTTTATACGATTTTTGTTTGTGTGTAATTTAGGTTATATTTGTGTAGTATATACGTGTAAGATATTCCTTTACACTGTGCTAATGCGGTTGACGCGGCTGGACAGCAAGTTGGTGGGATTGGGAATTCCTCCGGAAAAATCACAAAAATGGTCAGAAAACGGCGAAAATCCCAAACTTTTCTGGTCCTTCGGGTAGGGGCGTTC</ns2:sequence><ns2:name>JX156458.1_Leishmania_chagasi_isolate_Human_clone_12_note_minicircle_class_4,_partial_sequence;_kinetoplast</ns2:name></ns2:Sequence><ns2:Sequence dsseqid="sq230" id="sq230"><ns2:sequence>GGTTGGTGTAAAATAGGGCCGGGTGGTGGCTGGAAAATGGCTCCCCTGGGCTGGATTGGCCTGGGATCCTGGGTCTGGAGGCGTGTTTTGGGAGTTGCTGGCTTGGCTCTGGATTTTAAGTGGTTTGCGGCCTTTTGGGCTGTCAGATTTGGCGTTTGGTGGTGGGGTTGGCGTTTGTGGCTTGAGGTGTGGAGGCCGGTGGTGGGCTTTATCTTTGGGGTCTGAGTTTGGAGCCTCGGTCTGCGGGTTTGGGGTTGTATTGGGTGTGGACGATGGGTGTTGGGGTGGGTGCAGTGGTTTGGATGATGGCTTCGACCCTAATAGGTGGGTGTTTCCTTAATATATATATTAAAGTAGTTATGGGCCGACGTGGGAGGATGGTGTGCCTGATAGTAGGTGATTATTACCGGATATAGTAGCATAGATAGTTTAACTACGAGCTTGGCCTGTAAGGATACTATTTACGGGCTGAGTAGTTCTAGTTATATCGATATTTTCTACTCTTTTTTTATACGATTTTTGTTTGTGTGTAATTTAGGTTATATTTGTGTAGTATATACGTGTAAGATATTCCTTTACACTGTGCTAATGCGGTTGACGCGGCTGGACAGCAAGTTGGTGGGATTGGGAATTCCTCCGGAAAAATCACAAAAATGGTCAGAAAACGGCGAAAATCCCAAACTTTTCTGGTCCTTCGGGTAGGGGCGTTC</ns2:sequence><ns2:name>JX156459.1_Leishmania_chagasi_isolate_Human_clone_18_note_minicircle_class_4,_partial_sequence;_kinetoplast</ns2:name></ns2:Sequence><ns2:Sequence dsseqid="sq232" id="sq232"><ns2:sequence>GGTTGGTGTAAAATAGGGCCGGGTGGTGGCCGGGAAATTGGCTCCCTGGGCTAGGTCCCACGAAATATGGCCTCCTGGCGGGGGTTTGTGTGGAGTTCTAGATTTTTGGCTTGTGGAATGTCTTATGGGGGTTAGTTTTGGCTTGAGTGCGCTTGTTGGTCCTTTATGCTGGATTGGATTTTGGATTGTGCTTATTTATTATAACTTTAGGTTTGGTGAATGGGTGAACCGTTGATTTAGTTTGCTTTGCAGGAGGACTTCTATGTTAAGCAATGGAGGTTAACGACGGTTGGTCGGTAGGTGGGAGGGGTGTATAGTAAGCCGATAGAGCTTAATATTAAATAGAAGTTATAAGGTAGGGACGCTAGATGGGTTGACGTTAGGGAGATCCCGGCGCCTTTAGGATTGGTAGAGGTGGGAGAGCCCAGCTATACTGATACGGTAAGGGGTGAGTCAATATATCGTCAGTCTATAATATACGCTATACACTATCTATTTGTCTATTTTATGTCTGTTATGTTGTGTTAGAATGTAGCTCGAGTTAATATGATACTGGACGTAACGTAATGATACCTAGCTAAAGCTTTTCTTTTGTAACTGCGGTTTGGAATTTATGGGCTGAAAACGCTCGAATTTCTCTAAAAATTGCCAAAAATTGGCCGAAACCCCAAACTTTTCTGGTCCTTCGGGTAGGGGCGTTC</ns2:sequence><ns2:name>JX156460.1_Leishmania_chagasi_isolate_Dog2_clone_48_note_minicircle_class_5,_partial_sequence;_kinetoplast</ns2:name></ns2:Sequence><ns2:Sequence dsseqid="sq234" id="sq234"><ns2:sequence>GGTTGGTGTAAAATAGGGCCGGGTGGTGGCCGGGAAATTGGCTCCCTGGGCTAGGTCCCACGAAATATGGCCTCCTGGCGGGGGTTTGTGTGGAGTTCTAGATTTTTGGCTTGTGGGGTGTCTTATGGGGGTTAGTTTTGGCTTGAGTGCGCTTGTTGGTCCTTTATGCTGGATTGGATTTTGGATTGTGCTTATTTATTATAACTTTAGGTTTGGTGAATGGGTGAACCGTTGATTTAGTTTGCTTTGCAGGAGGACTTCTATGTTAAGCAATGGAGGTTAACGACGGTTGGTCGGTAGGTGGGAGGGGTGTATAGTAAGCCGATAGAGCTTAATATTAAATAGAAGTTATAAGGTAGGGACGCTAGATGGGTTGACGTTAGGGAGATCCCGGCGCCTTTAGGATTGGTAGAGGTGGGAGAGCCCAGCTATACTAATACGGTAAGGGGTGAGTCAATATATCGTCAGTCTATAATATACGCTATACACTATCTATTTGTCTATTTTATGTCTGTTATGTTGTGTTAGAATGTAGCTCGAGTTAATATGATACTGGACGTAACGTAATGATACCTAGCTAAAGCTTTTCTTTTGTAACTGCGATTTGGAATTTATGGGCTGAAAACGCTCGAATTTCTCTAAAAATTGCCAAAAATTGGCCGAAACCCCAAACTTTTCTGGTCCTTCGGGTAGGGGCGTTC</ns2:sequence><ns2:name>JX156461.1_Leishmania_chagasi_isolate_MS2Dog_clone_43_note_minicircle_class_5,_partial_sequence;_kinetoplast</ns2:name></ns2:Sequence><ns2:Sequence dsseqid="sq236" id="sq236"><ns2:sequence>GGTTGGTGTAAAATAGGGCCGGGTGGTGGCCGGGAAATTGGCTCCCTGGGCTAGGTCCCACGAAATATGGCCTCCTGGCGGGGGTTTGTGTGGAGTTCTAGATTTTTGGCTTGTGGGGTGTCTTATGGGGGTTAGTTTTGGCTTGAGTGCGCTTGTTGGTCCTTTATGCTGGATTGGATTTTGGATTGTGCTTATTTATTATAACTTTAGGTTTGGTGAATGGGTGAACCGTTGATTTAGTTTGCTTTGCAGGAGGACTTCTATGTTAAGCAATGGAGGTTAACGACGGTTGGTCGGTAGGTGGGAGGGGTGTATAGTAAGCCGATAGAGCTTAATATTAAATAGAAGTTATAAGGTAGGGACGCTAGATGGGTTGACGTTAGGGAGATCCCGGCGCCTTTAGGATTGGTAGAGGTGGGAGAGCCCAGCTATACTAATACGGTAAGGGGTGAGTCAATATATCGTCAGTCTATAATATACGCTATACACTATCTATTTGTCTATTTTATGTCTGTTATGTTGTGTTAGAATGTAGCTCGAGTTAATATGATACTGGACGTAACGTAATGATACCTAGCTAAAGCTTTTCTTTTGTAACTGCGATTTGGAATTTATGGGCTGAAAACGCTCGAATTTCTCTAAAAATTGCCAAAAATTGGCCGAAACCCCAAACTTTTCTGGTCCTTCGGGTAGGGGCGTTC</ns2:sequence><ns2:name>JX156462.1_Leishmania_chagasi_isolate_MS2Dog_clone_50_note_minicircle_class_5,_partial_sequence;_kinetoplast</ns2:name></ns2:Sequence><ns2:Sequence dsseqid="sq238" id="sq238"><ns2:sequence>GGTTGGTGTAAAATAGGGCCGGGTGGTGGCCGGGAAATTGGCTCCCTGGGCTAGGTCCCACGAAATATGGCCTCCTGGCGGGGGTTTGTGTGGAGTTCTAGATTTTTGGCTTGTGGGGTGTCTTATGGGGGTTAGTTTTGGCTTGAGTGCGCTTGTTGGTCCTTTATGCTGGATTGGATTTTGGATTGTGCTTATTTATTATAACTTTAGGTTTGGTGAATGGGTGAACCGTTGATTTAGTTTGCTTTGCAGGAGGACTTCTATGTTAAGCAATGGAGGTTAACGACGGTTGGTCGGTAGGTGGGAGGGGTGTATAGTAAGCCGATAGAGCTTAATATTAAATAGAAGTTATAAGGTAGGGACGCTAGATGGGTTGACGTTAGGGAGATCCCGGCGCCTTTAGGATTGGTAGAGGTGGGAGAGCCCAGCTATACTAATACGGTAAGGGGTGAGTCAATATATCGTCAGTCTATAATATACGCTATACACTATCTATTTGTCTATTTTATGTCTGTTATGTTGTGTTAGAATGTAGCTCGAGTTAATATGATACTGGACGTAACGTAATGATACCTAGCTAAAGCTTTTCTTTTGTAACTGCGATTTGGAATTTATGGGCTGAAAACGCTCGAATTTCTCTAAAAATTGCCAAAAATTGGCCGAAACCCCAAACTTCTCTGGTCCTTCGGGTAGGGGCGTTC</ns2:sequence><ns2:name>JX156463.1_Leishmania_chagasi_isolate_MS2Dog_clone_53_note_minicircle_class_5,_partial_sequence;_kinetoplast</ns2:name></ns2:Sequence><ns2:Sequence dsseqid="sq240" id="sq240"><ns2:sequence>GGTTGGTGTAAAATAGGGCCGGGTGGTGGCCGGGAAATTGGCTCCCTGGGCTAGGTCCCACGAAATATGGCCTCCTGGCGGGGGTTTGTGTGGAGTTCTAGATTTTTGGCTTGTGGGATGTCTTATGGGGTTAGTTTTTGGCTTGAGTGCGCTTGTTGATCCTTTATGCTGGATTGGATTTTGGATTGTGCTTATTTATTATAACTTTAGGTTTGGTGAATGGGTGATCCGTTGATTTAGTTTGCTTCGCAGGAGGACTTCTATGTTAAGCAATGGAGGTTAACGACGGTTGGTCGGTAGGTGGGAGGGGTGTATAGTAAGCCGATAGAGCTTAATATTAAATAGAAGTTATAAGGTAGGGACGCTAGATGGGTTGACGTTAGGGAGATCCCGGCGCCTTTAGGATTGGTAGAGGTGGGAGAGCCCGGCTATACTAATACGGTAAGGGGTGAGTCAATATATCGTCAGTCTATAATATACGCTATACACTATCTATTTGTCTATTTTATGTCTGTTATGTTGTGTTAGAATGTAGCTCGAGTTAATATGATACTGGACGTAACGTAATGATACCTGGCTAAAGCTTTTCTTTTGTAACTGCGATTTGGAATTTATGGGCTGAAAACGCTCGAATTTCTCTAAAAATTGCCAAAAATTGGCCGAAACCTCAAACTTTTCTGGTCCTTCGGGTAGGGGCGTTC</ns2:sequence><ns2:name>JX156464.1_Leishmania_chagasi_isolate_MS2Dog_clone_71_note_minicircle_class_5,_partial_sequence;_kinetoplast</ns2:name></ns2:Sequence><ns2:Sequence dsseqid="sq242" id="sq242"><ns2:sequence>GGTTGGTGTAAAATAGGGCCGGGTGGTGGCCGGGAAATTGGCTCCCTGGGCTAGGTCCCACGAAATATGGCCTCCTGGCGGGGGTTTGTGTGGAGTTCTAGATTTTTGGCTTGTGGGATGTCTTATGGGGTTAGTTTTTGGCTTGAGTGCGCTTGTTGATCCTTTATGCTGGATTGGATTTTGGATTGTGCTTATTTATTATAACTTTAGGTTTGGTGAATGGGTGATCCGTTGATTTAGTTTGCTTCGCAGGAGGACTTCTATGTTAAGCAATGGAGGTTAACGACGGTTGGTCGGTAGGTGGGAGGGGTGTATAGTAAGCCGATAGAGCTTAATATTAAATAGAAGTTATAAGGTAGGGACGCTAGATGGGTTGACGTTAGGGAGATCCCGGCGCCTTTAGGATTGGTAGAGGTGGGAGAGCCCGGCTATACTAATACGGTAAGGGGTGAGTCAATATATCGTCAGTCTATAATATACGCTATACACTATCTATTTGTCTATTTTATGTCTGTTATGTTGTGTTAGAATGTAGCTCGAGTTAATATGATACTGGACGTAACGTAATGATACCTGGCTAAAGCTTTTCTTTTGTAACTGCGATTTGGAATTTATGGGCTGAAAACGCTCGAATTTCTCTAAAAATTGCCAAAAATTGGCCGAAACCTCAAACTTTTCTGGTCCTTCGGGTAGGGGCGTTC</ns2:sequence><ns2:name>JX156465.1_Leishmania_chagasi_isolate_MS3Dog_clone_8_note_minicircle_class_5,_partial_sequence;_kinetoplast</ns2:name></ns2:Sequence><ns2:Sequence dsseqid="sq244" id="sq244"><ns2:sequence>GGTTGGTGTAAAATAGGGCCGGGTGGTGGCCGGGAAATTGGCTCCCTGGGCTAGGTCCCACGAAATATGGCCTCCTGGCGGGGGTTTGTGTGGAGTTCTAGATTTTTGGCTTGTGGGATGTCTTATGGGGTTAGTTTTGGCTTGAGTGCGCTTGTTGATCCTTTATGCTGGATTGGATTTTGGATTGTGCTTATTTATTATAACTTTAGGTTTGGTGAATGGGTGATCCGTTGATTTAGTTTGCTTCGCAGGAGGACTTCTATGTTAAGCAATGGAGGTTAACGACGGTTGGTCGGTAGGTGGGAGGGGTGTATAGTAAGCCGATAGAGCTTAATATTAAATAGAAGTTATAAGGTAGGGACGCTAGATGGGTTGACGTTAGGGAGATCCCGGCGCCTTTAGGATTGGTAGAGGTGGGAGAGCCCGGCTATACTAATACGGTAAGGGGTGAGTCAATATATCGTCAGTCTATAATATACGCTATACACTATCTATTTGTCTATTTTATGTCTGTTATGTTGTGTTAGAATGTAGCTCGAGTTAATATGATACTGGACGTAACGTAATGATACCTGGCTAAAGCTTTTCTTTTGTAACTGCGATTTGGAATTTATGGGCTGAAAACGCTCGAATTTCTCTAAAAATTGCCAAAAATTGGCCGAAACCTCAAACTTTTCTGGTCCTTCGGGTAGGGGCGTTC</ns2:sequence><ns2:name>JX156466.1_Leishmania_chagasi_isolate_MS3Dog_clone_30_note_minicircle_class_5,_partial_sequence;_kinetoplast</ns2:name></ns2:Sequence><ns2:Sequence dsseqid="sq246" id="sq246"><ns2:sequence>GGTTGGTGTAAAATAAGGGCTGGTGGTGGCCGGGAAATGGGCTTTCCTGGGCTGGGTCGTGGGAAATAAGGCCTCCTGGTGCGTATGTTGGTGGGGTTGACCCGGAAGTGGTGGGTTTGATAATGAGTTTGCCCTTTGTTGGTGGCCAGATTGCCTGATTTGGGCGTGCCCTGGGGTGTTTTGGAATGGAATTGCTTCCTTAGAATCCTGTGTGGATGGTTTAGATTTTGGGGTTTAGCGTTTGTGGGGGTTGGTCTTAACTGGTGTGAGGGTTGGTGTTGAGTTGGACGGGGTTGGTGGTGCCGTTGATGGGTGCACACGGTGTTTTGGGGTTATCATGTTAGATATATAGAATATTCCTTATATTAAGGTTATTGTGTTAGTGCCGATAGAGGCTTAGGCGAATATAGGAGCCTTAGGTTATATAGCCTGTTCGATAGATGGTAACAGATAGTCGATATAATCTATATTATAAAGGCTAATCTATACACGGCATACATACAACGTTCTCTCTATTTATCGGTATAATTTTGTCTAGTATTATGTAGTAGGCTGTATACTGTTGTTACAGAGTATTCTTACCACTAAAGTGTTTGGGCTGACGCAATGATAAAATGAATTTTGGGTGTTGGGTGCTTGGTTGGGTTGGGGAAATGGGCTGAAAATCTAAAAAATGGCCAAAAAATGGCGAATTTCCCAAACTTTTCTGGTCCTTCGGGTAGGGGCGTTC</ns2:sequence><ns2:name>JX156467.1_Leishmania_chagasi_isolate_Dog3_clone_14_note_minicircle_class_6,_partial_sequence;_kinetoplast</ns2:name></ns2:Sequence><ns2:Sequence dsseqid="sq248" id="sq248"><ns2:sequence>GGTTGGTGTAAAATAGGGTCGGGTGGTTTGGGAAATTCGGGTATTTTGGCTGGGTCCCCTGGAACCCTGGGTCTGGAGGCCTGTTTTTGCTCGGGCTGGAATTTGTCTTTAATTTTTGGGCTTTAATTCTTGGAATTTGATGTTCTTTGTGAGCGTTGGTTGTGGTTGTGGCCGTGGCCTGCCTTGGGCTGGGGGGTTTGGCTTTTTCTTGGATGGGTGGTGGTGGTGGTTTGAGCTTTTGGAGCGGACTGGATGCTTGCTGACTTTGTTGGGATGGATTAATGAGTTGGGGTTGGGGTTGTTTACCTCTTAGGGTTGGACTTTTGTTTTGTGATTATATATATTAGTTATAACTAATATTGTTACGCTAGAGTAACCGGTGTAGGGATAACATAGCTTGTCTCGGAACTATAGTTATAATTATGATAGCTGGAGTGTGTAACCTACGACGAGCTTCATATAGGTAGTGTTATAAGTGACGTTGTTTGTTCGTGTATTTATTGCATATTTTTGATTGTTTTCGTCGCTGTTTATGACTTTATGTTGTATCTAGGTTTGACTGTACCTTGCTGTTAGTAGTATCCTGAGCTTGACGCTTTGGCGGGATTGGTGCTAGAGGGTGGGAATTCGCTGGAAATCTCTAAAATGGGTGGAAATGGTCAAAAAACGCCGGAATTCCCAAACTTTTCTGGTCCTCCGGGTAGGGGCGTTC</ns2:sequence><ns2:name>JX156468.1_Leishmania_chagasi_isolate_Human_clone_8_note_minicircle_class_7,_partial_sequence;_kinetoplast</ns2:name></ns2:Sequence><ns2:Sequence dsseqid="sq250" id="sq250"><ns2:sequence>GGTTGGTGTAAAATAGGGCCGGGTGGTCCGGGGGGTTCGGCTTTTTCCGCCTAGTTGGGTGGGAATTGACGGTCTCTGCCCTTATATTTTGGGGTGTCTGGGATTTGGCTTTTGATTTTGCCTTCTGAAGACTTGATTTGCGTGGTTTTGGTGGGATTTGGTCGTTGGTGGGCTTCGTTGGGGCTGGAGCTGCCACGCTTTTGGGATTGCTTGATTCTTTCTTTGATTTGTTGGGTTTCTGGATTCATACTTTGTAGTGGGTGGTGTCGATAGTTGAATGTTGGGGTGGGGTTTCACGCGATAGGTTTGCGTGGTTTGGGAGGTGGTGATTTCTTTGTAACTAATATATATTATTAGTTATGTTGTCTTAGGTAGCCACGGGGGATTGTCGAGGGGTGTTGAACCGACTAATAGTTACATATATTTACACTGGTGGCCGCCTACGATAGCGCCTCTTAACGTAGGTATAGGTAGTCGAGTGTAGTGGTCAGTGTCAGTCATACGATATATCTAGTTAACTCTCATGTATAGTTGTTGGTATATTTGTGTAGTTTGCTATTATATTCTACGATGATGTTATACGTATGTCTCTTACCGCTGTTAGCAGAGGCTTTGTAGGCTGGGTGCACCGTAGGGTCTTGGAAATCCCGAAAAAATCCCGAAAAATAGCCCAAAATTCCAAACTTTTCTGGTCCTTCGGGTAGGGGCGTTC</ns2:sequence><ns2:name>JX156469.1_Leishmania_chagasi_isolate_Dog3_clone_46_note_minicircle_class_8,_partial_sequence;_kinetoplast</ns2:name></ns2:Sequence><ns2:Sequence dsseqid="sq252" id="sq252"><ns2:sequence>GGTTGGTGTAAAATAGGGCCGGGTGGTCCGGGGGGTTCGGCTTTTTGGCCTAGTTGGGTGGGGATTGACGGTCTCTGCCCTTATATTTTGGGGTGTCTGGGATTTGGCTTTTGATTTTGCCTTCTGAAGACTTGATTTGCGTGGTTTTGGTGGGATTTGGTCGTTGGTGGGCTTCGTTGGGGCTGGAGCTGCCACGCTTTTGGGATTGCTTGATTCTTTCTTTGATTTGTTGGGTTTCTGGATTCATACTTTGTAGTGGGTGGTGTCGATAGTTGAATGTTGGGGTGGGGTTTCACGCGATAGGTTTGCGTGGTTTGGGAGGTGGTGATTTCTTTGTAACTAATATATATTATTAGTCATGTTGTCTTAGGTAGCCACGGGGGATTGTCGAGGGGTGTTGAACCGACTAATAGTTACATATATTTACACTGGTGGCCGCCTACGATAGCGCCTCTTAACGTAGGTATAGGTAGTCGAGTGTAGTGGTCAGTGTCAGTCATACGATATATCTAGTTAACTCTCATGTATAGTTGTTGGTATATTTGTGTAGTTTGCTATATATTCTACGATGATGTTATACGTATGTCTCTACCGCTGTTAGCAGAGGCTTTGTAGGCTGGGTGCACCGTAGGGTCTTGGAAATCCCGAAAAATCCCGAAAAATAGCCCAAAATTCCAAACTTTTCTGGTCCTTCGGGTAGGGGCGTTC</ns2:sequence><ns2:name>JX156470.1_Leishmania_chagasi_isolate_Dog2_clone_13_note_minicircle_class_8,_partial_sequence;_kinetoplast</ns2:name></ns2:Sequence><ns2:Sequence dsseqid="sq254" id="sq254"><ns2:sequence>GGTTGGTGTAAAATAGGGCCGGGTGGGTCGGGGAATTCGGGTATTTTGGCTGGGTCGGCCTGAAACCCTGGGTTTAGAGGCTTGTTTTTTCATGGGCTGGGTTTGGTAGGCGTGGAGGCTTTATTCAGATTGATTTTGGTGCTTTGTTTTAGGTTGAAGGTTCGTTTTGAATTGGTGCTGGGTGGTAGCCTCGTGGCCTGGCTGGTCGAAGGGCTTGATTGTTTGGGTCTTGGGTGGCCTTGGTTGGTTGGGGCTGGTGGTCGGGCTGCTGGGTGCCTTGGTTTGATTTGGCTTTCATGGCTCGCATTGCTTGGTGGTAGGGTTATGTCTTTATGGCTTTTAAATATTAATTGTAACTAATATTAGTTGGGTGTGGACTGCGTGGCTGAACCGGCATTAGGGAGCTTTGGCCTTTAGGCTATAACGTTTAATGATACGATATTGTGTCATTCTATATATAATTCACGTACTAGATTTTAATACACGACATTGTTAGTATATTTTGATTGTATAGATAGTGCTAGGTTATGTTTTGGTATGTAACGTTAAATAGTAACATTACCTTAGTATAGGCCTTCGTCGTTTGTTGCCTTCGGCTGAAAAATAAACTTATTTTGGTTGGTGGGTGTGAAGGTGCTTCGAAACGTTGGGAATCTCGAAAAATCCTAAAAATCCTCAAAAATGGGGGAAATTCCAAACTTTTCTGGTCCTTCGGGTAGGGGCGTTC</ns2:sequence><ns2:name>JX156471.1_Leishmania_chagasi_isolate_Dog1_clone_46_note_minicircle_class_9,_partial_sequence;_kinetoplast</ns2:name></ns2:Sequence><ns2:Sequence dsseqid="sq256" id="sq256"><ns2:sequence>GGTTGGTGTAAAATAGGGCCGGGTGGGTCGGGGAATTCGGGTATTTTGGCTGGGTCGGCCTGAAACCCTGGGTTTAGAGGCTTGTTTTTTCATGGGCTGGGTTTGGTAGGCGTGGAGGCTTTATTCAGATTGATTTTGGTGCTTTGTTTTAGGTTGAAGGTTCGTTTTGAATTGGTGCTGGGTGGTAGCCTCGTGGCCTGGCTGGTCGAAGGGCTTGATTGTTTGGATCTTGGGTGGCCTTGGTTGGTTGGGGCTGGTGGTCGGGCTGCTGGGTGCCTTGGTTTGATTTGGCTTTCATGGCTCGCATTGCTTGGTGGTAGGGTTATGTCTTTATGGCTTTTAAATATTAATTGTAACTAATATTAGTTGGGTGTGGACTGCGTGGCTGAACCGGCATTAGGGAGCTTTGGCCTTTAGGCTATAACGTTTAATGATACGATATTGTGTCATTCTATATATAATTCACGTACTAGATTTTAATACACGACATTGTTAGTATATTTTGATTGTATAGATAGTGCTAGGTTATGTTTTGGTATGTAACGTTAAATAGTAACATTACCTTAGTATAGGCCTTCGTCGTTTGTTGCCTTCGGCTGAAAAATAAACTTATTTTGGTTGGTGGGTGTGAAGGTGCTTCGAAACGTTGGGAATCTCGAAAAATCCTAAAAATCCTCAAAAATGGGGGAAAATTCCAAACTTTTCTGGTCC</ns2:sequence><ns2:name>JX156472.1_Leishmania_chagasi_isolate_MS3Dog_clone_27_note_minicircle_class_9,_partial_sequence;_kinetoplast</ns2:name></ns2:Sequence><ns2:Sequence dsseqid="sq258" id="sq258"><ns2:sequence>GGTTGGTGTAAAATAGGGCCGGGTGGTGGCTGGAAATTCGAGTATTTTGGCTGAATTCCTCTGGGCCCTGGGTCTGGAGGCTTGTTTTTGCTCGTGCTAGATTTTGGCGGACTTTGGCTTGATTTTGGTGGGACTGTTGCGTTGATTGTGGTTTTAGGTGTGCTGGTTGGTTACTTTGTGGGGTTGGAGGTATTTGTTGAGGTTGGTTGATGGTGGCGTTGGGGTTTGATTGCTTGTGGGTTGGGTTTATGGGTTCTGGGTGGCCGACGTTGGCTTACGTTGGTATGAATGGCTTGCTTGTTGTTTGGAGGCGGTTGGAGTTTGGGATGCAACAGAATATATTATATATTAAGTTGATGTTCAGGTATCATAGGGCTCTTAGAAGCTTGGGTGGTAGTGAGTATTCTTATACGAGCTGTCCAGGCTGTATAGTTTAACGGTAGCATCGATGGTAGTCGTAGTCTACGTTTGTTAATCTAAGTTATCTCACAATTTTACTATGTTTTGTATTATTTTACTCCAATTTGATGTGATAGTGTTATGTTAGACTGTATACCACAGAGTACTATATTCCTTGCAGCAGCTAGCTCCTATGGAGACACAATTATGAAAGTTTGTTGTGGGTGGGGTGGGGAAATGCGAAAACCCTAAAAATACCTCCAAAATCCAAACTTTTCTGGTCCTCCGGGTAGGGGCGTTC</ns2:sequence><ns2:name>JX156473.1_Leishmania_chagasi_isolate_Dog3_clone_11_note_minicircle_class_10,_partial_sequence;_kinetoplast</ns2:name></ns2:Sequence><ns2:Sequence dsseqid="sq260" id="sq260"><ns2:sequence>GGTTGGTGTAAAATAGGGCCGGGTGGAGGGGGAATTTCGGGTATTTTGGCTAGGTCAGGCTGAAACCCTGGGTTGGAGGCTTGTTTTTGCTTGGGCTGGAATTTGTCTTTAATTTTTGGGCTTTAAAGTGGCTGTTTCGGCTGTTTTGGGTTGGTGCTGGTCTTGGTGTACTGGTTGTTGGTGCGGGTGTGTTTAGTGTGGGGCCTTGGTTGGGTTGACTGCTGCTTTTGGGTTGGGTGACTATTTTGATACGATGTGGTGGCCTAGGGCTTGGGGGTTGGTGGTTTGTTATGGTGATGATTCTTTTGGGGTGGCTTTGGCCTTACTTACATATATAACTTATATTTATATTAAGTTATAGGCCTTAGTGGTTAGCTAAGGGTGGGCCGGAGGGTCTAATGATATCTTCGGCGTTACTAATAAGTTTGTAGGTAAAGAGTTTATCGAGTTTAGCTACATTAATATACACGCTATATAGTATCTGTTCATGCTATTTTTGTCGGTGTGAGTGGTAGTATGATGTAGTATGATGTAGTGTATCGGTATATAGAACAATACCTCTTATAAAGATTACTGTTATGCCGTTGCATCGTTGCATAAATGGTTTTTATGGTTGAATTGCGCCGAAAATCCTGAAAAATCCCGAAAAATGGGCTAAAAATCCAAACTTTTCCGGTCCTCCGGGTAGGGGCGTTC</ns2:sequence><ns2:name>JX156474.1_Leishmania_chagasi_isolate_Dog1_clone_11_note_minicircle_class_11,_partial_sequence;_kinetoplast</ns2:name></ns2:Sequence><ns2:Sequence dsseqid="sq262" id="sq262"><ns2:sequence>GGTTGGTGTAAAATAGGGCCGGGTGGAGGGGGAATTTCGGGTATTTTGGCTAGGTCAGGCTGAAACCCTGGGTTGGAGGCTTGTTTTTGCTTGGGCTGGAATTTGTCTTTAATTTTTGGGCTTTAAAGTGGCTGTTTCGGCTGTTTTGGGTTGGTGCTGGTCTTGGTGTACTGGTTGTTGGTGCGGGTGTGTTTAGTGTGGGGCCTTGGTTGGGTTGACTGCTGCTTTTGGGTTGGGTGACTATTTTGATACGATGTGGTGGCCTAGGGCTTGGGGGTTGGTGGTTTGTTATGGTGATGATTCTTTTAGGGTGGCTTTGGCCTTACTTACATATATAACTTATATTTATATTAAGTTATAGGCCTTAGTGGTTAGCTAAGGGTGGGCCGGAGGGTCTAATGATATCTTCGGCGTTACTAATAAGTTTGTAGGTAAAGAGTTTATCGAGTTTAGCTACATTAATATACACGCTATATAGTATCTGTTCATGCTATTTTTGTCGGTGTGAGTGGTAGTATGATGTAGTATGATGTAGTGTATCGGTATATAGAACAATACCTCTTATAAAGATTACTGTTATGCCGTTGCATCGTTGCATAAATGGTTTTTATGGTTGAATTGCGCCGAAAATCCTGAAAAATCCCGAAAAATGGGCTAAAAATCCAAACTTTTCTGGTCCTCCGGGTAGGGGCGTTC</ns2:sequence><ns2:name>JX156475.1_Leishmania_chagasi_isolate_Dog3_clone_16_note_minicircle_class_11,_partial_sequence;_kinetoplast</ns2:name></ns2:Sequence><ns2:Sequence dsseqid="sq264" id="sq264"><ns2:sequence>GGTTGGTGTAAAATAGGGCCGGGTGGAGGGGGAATTTCGGGTATTTTGGCTAGGTCAGGCTGAAACCCTGGGTTGGAGGCTTGTTTTTGCTTGGGCTGGAATTTGTCTTTAATTTTTGGGCTTTAAAGTGGCTGTTTCGGCTGTTTTGGGTTGGTGCTGGTCTTGGTGTACTGGTTGTTGGTGCGGGTGTGTTTAGTGTGGGGCCTTGGTTGGGTTGACTGCTGCTTTTGGGTTGGGTGACTATTTTGATACGATGTGGTGGCCTAGGGCTTGGGGGTTGGTGGTTTGTTATGGTGATGATTCTTTTGGGGTGGCTTTGGCCTTACTTACATATATAACTTATATTTATATTAAGTTATAGGCCTTAGTGGTTAGCTAAGGGTGGGCCGGAGGGTCTAATGATATCTTCGGCGTTACTAATAAGTTTGTAGGTAAAGAGTTTATCGAGTTTAGCTACATTAATATACACGCTATATAGTATCTGTTCATGCTATTTTTGTCGGTGTGAGTGGTAGTATGATGTAGTATGATGTAGTGTATCGGTATATAGAACAATACCTCTTATAAAGATTACTGTTATGCCGTTGCATCGTTGCATAAATGGTTTTTATGGTTGAATTGCGCCGAAAATCCTGAAAAATCCCGAAAAATGGGCTAAAAATCCAAACTTTTCTGGTCCTCCGGGTAGGGGCGTTC</ns2:sequence><ns2:name>JX156476.1_Leishmania_chagasi_isolate_Dog3_clone_44_note_minicircle_class_11,_partial_sequence;_kinetoplast</ns2:name></ns2:Sequence><ns2:Sequence dsseqid="sq266" id="sq266"><ns2:sequence>GGTTGGTGTAAAATAGGGCCGGGTGGTCCGGGGAATTCGTGGATTTTGGGCTTGGATTGGGGAATAGACGGGTCTGACCTTGGTTTTGGAGGTGGCTGGCTTTTTACCTCTGGGGTGGCTTTATTTTGGTTTAGATATTGAGTTTTCTTTTTATGGTTGGGCTACTTGGCTCGAATTGAGGGTTGGGCTTGGATACATTGGATTGGATGCGTCGTGGGGCTTGATTTTCCCTCGGTCGGAAATTTTGTTTTTATTTACTATAGTTTGAGGTGATGGATGTCTTGGCGTACACTTGGACTCCAATGTGCCTACAGCTCTATAACCCTAATAGAATAAAGGGAATATCTAGAATAGAGGTGACCTTTGTGATAGATAGGGTTAGAATAGTTTATAGCCGACATCGAAGCTTTTGGTAATAAGGCGAACGGCAAGGGATGGAGAATAGAATGTGCTATCTATATGACACGATACTAGCTTTCTCTTATGTAGATTGTATCCATTGTTTGGTCTAATTTAGGCTATAGATTGTGCTAGAGGGCTGTCGTGGTATACTGTTTACCTAAAGGTGCAATGCCTACGTCATTATGGGTGATTTTTTGGGCGGGATATGCTGGATTTTCTGAAAAAAGTGGCGGAAAATGACGGAAAATGGGGAATTTCCCAAACTTTTCTGGTCCTTCGGGTAGGGGCGTTC</ns2:sequence><ns2:name>JX156477.1_Leishmania_chagasi_isolate_L._longipalpis_clone_3_note_minicircle_class_12,_partial_sequence;_kinetoplast</ns2:name></ns2:Sequence><ns2:Sequence dsseqid="sq268" id="sq268"><ns2:sequence>GGTTGGTGTAAAATAGGGCCGGGTGGTCCGGGGAATTCGTGGATTTTGGGCTTGGATTGGGGAATAGACGGGTCTGACCCTTGGTTTTGGAGGTGGCTGGCTTTTTACCTCTGGGGTGGCTTTATTTTGGTTTAGATATTGAGTTTTCTTTTTTATGGTTGGGCTACTTGGCTCGAATTGAGGGTTGGGCTTGGATACATTGGATTGGATGCGTCGTGGGGCTTGATTTTCCCTCGGTCGGAAATTTTGTTTTTATTTACTATAGTTTGGGGTGATGGATGTCTTGGCGTACACTTGGACTCCAATGTGCCTACAGCTCTATAACCCTAATAGAATAAAGGGAATATCTAGAATAGAGGTGACCTTTGTGATAGATAGGGTTAGAATAGTTTATAGCCGACATCGAAGCTTTTGGTAATAAGGCGGGCGGTAAGGGATGGAGAATAGAATGTGCTATCTATATGACACGATACTAGCTTTCTCTTATGTAGATTGTATCCATTGTTTGGTCTAATTTAGGCTATAGATTGTGCTAGAGGGCTGTCGTGGTATACTGTTTACCTAAAGGTGCAATGCCTACGTCATTATGGGGTGATTTTTTAGGTGGGATATGCTGGATTTTCTGAAAAAACTGGCGGAAAATGACGGAAAATGGGGAATTTCCCAAACTTTTCTGGTCCTTCGGGTAGGGGCGTTC</ns2:sequence><ns2:name>JX156478.1_Leishmania_chagasi_isolate_MS2Dog_clone_67_note_minicircle_class_12,_partial_sequence;_kinetoplast</ns2:name></ns2:Sequence><ns2:Sequence dsseqid="sq270" id="sq270"><ns2:sequence>GGTTGGTGTAAAATAGGGCCGGGTGGTCCGGGGAATTCGTGGATTTTGGGCTTGGATTGGGGAATAGACGGGTCTGACCCTTGGTTTTGGAGGTGGCTGGCTTTTTACCTCTGGGGTGGCTTTATTTTGGTTTAGATATTGAGTTTTCTTTTTTATGGTTGGGCTACTTGGCTCGAATTGAGGGTTGGGCTTGGATACATTGGATTGGATGCGTCGTGGGGCTTGATTTTCCCTCGGTCGGAAATTTTGTTTTTATTTACTATAGTTTGGGGTGATGGATGTCTTGGCGTACACTTGGACTCCAATGTGCCTACAGCTCTATAACCCTAATAGAATAAAGGGAATATCTAGAATAGAGGTGACCTTTGTGATAGATAGGGTTAGAATAGTTTATAGCCGACATCGAAGCTTTTGGTAATAAGGCGGGCGGTAAGGGATGGAGAATAGAATGTGCTATCTATATGACACGATACTAGCTTTCTCTTATGTAGATTGTATCCATTGTTTGGTCTAATTTAGGCTATAGATTGTGCTAGAGGGCTGTCGTGGTATACTGTTTACCTAAAGGTGCAATGCCTACGTCATTATGGGGTGATTTTTTAGGTGGGATATGCTGGATTTTCTGAAAAAACTGGCGGAAAATGACGGAAAATGGGGAATTTCCCAAACTTTTCTGGTCCTTCGGGTAGGGGCGTTC</ns2:sequence><ns2:name>JX156479.1_Leishmania_chagasi_isolate_MS2Dog_clone_72_note_minicircle_class_12,_partial_sequence;_kinetoplast</ns2:name></ns2:Sequence><ns2:Sequence dsseqid="sq272" id="sq272"><ns2:sequence>GGTTGGTGTAAAATAGGGCCGGGTGGTCCGGGGAATTCGTGGATTTTGGGCTTGGATTGGGGAATAGACGGGTCTGACCCTTGGTTTTGGAGGTGGCTGGCTTTTTACCTCTGGGGTGGCTTTATTTTGGTTTAGATATTGAGTTTTCTTTTTTATGGTTGGGCTACTTGGCTCGAATTGAGGGTTGGGCTTGGATACATTGGATTGGATGCGTCGTGGGGCTTGATTTTCCCTCGGTCGGAAATTTTGTTTTTATTTACTATAGTTTGGGGTGATGGATGTCTTGGCGTACACTTGGACTCCAATGTGCCTACAGCTCTATAACCCTAATAGAATAAAGGGAATATCTAGAATAGAGGTGACCTTTGTGATAGATAGGGTTAGAATAGTTTATAGCCGACATCGAAGCTTTTGGTAATAAGGCGGGCGGTAAGGGATGGAGAATAGAATGTGCTATCTATATGACACGATACTAGCTTTCTCTTATGTAGATTGTATCCATTGTTTGGTCTAATTTAGGCTATAGATTGTGCTAGAGGGCTGTCGTGGTATACTGTTTACCTAAAGGTGCAATGCCTACGTCATTATGGGGTGATTTTTTAGGTGGGATATGCTGGATTTTCTGAAAAAACTGGCGGAAAATGACGGAAAATGGGGAATTTCCCAAACTTTTCTGGTCCTTCGGGTAGGGGCGTTC</ns2:sequence><ns2:name>JX156480.1_Leishmania_chagasi_isolate_MS3Dog_clone_5_note_minicircle_class_12,_partial_sequence;_kinetoplast</ns2:name></ns2:Sequence><ns2:Sequence dsseqid="sq274" id="sq274"><ns2:sequence>GGTTGGTGTAAAATAGGGCCGGGTGGTCCGGGGAATTCGTGGATTTTGGGCTTGGATTGGGGAATAGACGGGTCTGACCCTTGGTTTTGGAGGTGGCTGGCTTTTTACCTCTGGGGTGGCTTTATTTTGGTTTAGATATTGAGTTTTCTTTTTTATGGTTGGGCTACTTGGCTCGAATTGAGGGTTGGGCTTGGATACATTGGATTGGATGCGTCGTGGGGCTTGATTTTCCCTCGGTCGGAAATTTTGTTTTTATTTACTATAGTTTGGGGTGATGGATGTCTTGGCGTACACTTGGACTCCAATGTGCCTACAGCTCTATAACCCTAATAGAATAAAGGGAATATCTAGAATAGAGGTGACCTTTGTGATAGATAGGGTTAGAATAGTTTATAGCCGACATCGAAGCTTTTGGTAATAAGGCGGGCGGTAAGGGATGGAGAATAGAATGTGCTATCTATATGACACGATACTAGCTTTCTCTTATGTAGATTGTATCCATTGTTTGGTCTAATTTAGGCTATAGATTGTGCTAGAGGGCTGTCGTGGTATACTGTTTACCTAAAGGTGCAATGCCTACGTCATTATGGGGTGATTTTTTAGGTGGGATATGCTGGATTTTCTGAAAAAACTGGCGGAAAATGACGGAAAATGGGGAATTTCCCAAACTTTTCTGGTCCTTCGGGTAGGGGCGTTC</ns2:sequence><ns2:name>JX156481.1_Leishmania_chagasi_isolate_MS3Dog_clone_10_note_minicircle_class_12,_partial_sequence;_kinetoplast</ns2:name></ns2:Sequence><ns2:Sequence dsseqid="sq276" id="sq276"><ns2:sequence>GGTTGGTGTAAAATAGGGCCGGGTGGTCGGGGGGATTTGGGTATTTTGGCTGGATCGGCTTGGAGCCCTGGGTTGGGAGGCTTGTTTTGTGCTAGCTGGAGTTTGTCTTTAATTTTGGGGCTTTAAATGTTGGATTTGCTGGGTTTGGGGCGTGGGTGCATTTGTTTTGGGTGTATGTGGGGATTTGTGGTCGACTATTAATGGGGGTTGGCTTTGACCGGGTGGTTGGCTGTGTGTGAGCTTCGTGGCCCTAGCGAGTTTTAGACTTTTAGTTTTGGGGTTAGCCACGCACGGTGTTTTGTTATGATAATGGGCTTGTTACACCTTATAATTAATATTTAATATTAAAATTACAGGGGTATACTGCCTATTAGGCATAGACATGGGATGCTATAGTTCCATGGTATTATAATGTTCGAAGATCTCTGAAGTTAGGTATAACGTAAGCAAGGTCTGTAGAACGTCAATGATGGCTAAATGTCACCTATACTTGCACATCGTTTTATTTGTATGCTAGGTTTATGATGTGGTACTAGACTAGACGGGACTAGAGTACTACTTTGCCGGAAGGCTGCTGGGCTGTGGCTGTTTGATTGGAATTTGGGCTGAATGCGTCTGGATTGGCTGGAAAACGCTGAAAATCCCAAAAAATGGCCTAAAAATCCAAACTTTTCTGGTCCTCCGGGTAGGGGCGTTC</ns2:sequence><ns2:name>JX156482.1_Leishmania_chagasi_isolate_Human_clone_21_note_minicircle_class_13,_partial_sequence;_kinetoplast</ns2:name></ns2:Sequence><ns2:Sequence dsseqid="sq278" id="sq278"><ns2:sequence>GGTTGGTGTAAAATAGGGCCGGGTGGTGGCCGGGGAAATTGGCTCCCCTGGCTGGGGTGGCCTGAAACCCTGGGGTTCTGGACGTAGTTTTTGGGGTTTGGGATTTTGTGGCTGGATTTTGGCTTGATTTTTCCTGGGCGCGTTAGATTTGGGTGGCCCGTTAGTAGATTGGCCTCGGCGCTTGGCGATATTTACTTTTGATTACGTATTTATTATTTGGTGATTGATGGTATTGGTGTGGTGGCTTGCCTTGGCTTGCCCCGCGGATCCGCCTTTGGGGTGTGTTGGGTGTGGGGCTACGTTAGGGTGTTGATTGACGTGGATTTTGATCATAGAATACTCTATATATCTGGGGTTGGGCTTGTGTTGCTAGCCTGGTGCTCCGACTAAATATTTATAGGCTCTGTTCCGGGCTGTATAATGTTGGTATACAGTGAGTTAAGTTTAGAATAGAGTCTATTTATAATTATCTGTGTACTAGTCGAAAAAGTTGTCTTATATGCTACACGTTGAACCTGGTTTATGTTATCTTTGGCGAAACTAATACTTTTGTAAACACTATTACCTGTGGGTTGTTGAGGGCTAGACGCATTTCAAAGTGGCTGAAACGGTATGGGAATTCTAAAAATTGGGCCGAAAAATCCCGAAAAATGGGGAAATTCGCAAACTTTTTCTGGTTCCTCCGGGTAGGGGCGTTC</ns2:sequence><ns2:name>JX156483.1_Leishmania_chagasi_isolate_Dog2_clone_28_note_minicircle_class_14,_partial_sequence;_kinetoplast</ns2:name></ns2:Sequence><ns2:Sequence dsseqid="sq280" id="sq280"><ns2:sequence>GGTTGGTGTAAAATAGGGCCGGGTGGTGGCCGGGGAAATTGGCTCCCCTGGCTGGGGTGGCCTGAAACCCTGGGTTCTGGACGTAGTTTTTGGGGTTTGGGATTTTGTGGCTGGATTTTGGCTTGATTTTCCTGGGCGCGTTAGATTTGGGTGGCCCGTTAGTAGATTGGCCTCGGCGGTTGGCGATATTTACTTTTGATTACGTATTTATTATTTGGTGATTGATGGTATTGGTGTGGTGGCTTGCCTTGGCTCGCCCCGCGGATCCGCCTTTGGGGTGTGTTGGGTGTGGGGCTACGTTAGGGTGTTGATTGACGTGGATTTTGATCATAGAATATTCTATATATCTGGGGTTGGGCTTATGTTGCTAGCCTGGTGCTCCGACTAAATATTTATAGGCTCTGTTCCGGGCTGTATAATGTTGGTATACAGTGAGTTAAGTTTAGAATAGAGTCTATTTATAATTATCTGTGTACTAGTCGAAAAAGTTGTCTTATATGCTACACGTTGAACCTGGTTTATGTTATCTTTGGCAAAACTAATACTTTTGTAAACACTATTACCTGTGGGTTGTTGAGGGCTAGACGCATTTCAAAGTGGCTGAAACGGTATGGGAATTCTAAAAATTGGGCCGAAAAATCCCGAAAAATGGGGAAATTCGCAAACTTTTCTGGTCTCCGGGTAGGGGCGTTC</ns2:sequence><ns2:name>JX156484.1_Leishmania_chagasi_isolate_Dog2_clone_38_note_minicircle_class_14,_partial_sequence;_kinetoplast</ns2:name></ns2:Sequence><ns2:Sequence dsseqid="sq282" id="sq282"><ns2:sequence>GGTTGGTGTAAAATAGGGCCGGGTGGAGGGGAATTTCGCTGGGTTGACTGGAAATAGGCCTCCTAGCCCGTATAATTCGGGGGTTGTAGCTTTTTGGATGATTTAAACTTTATTTTTCTTTACTTGTGGGTTGGCCATGGGTCTTTGGTACTATATTGGCTTTGGCGTTGTCGGTTTTGGCTTTCATGCGTTTGATTTGTGCTTATTTATTTATAAATGTTGGTGTACACGTAGTTGGACACTTGGATGTTATGTGCCTCCGGCGAAGGTCTTTCGATGACCGGGGAGATAACTATAGGTCCTTAGGCTATAGGTAGCGTGTAGGTCGTAGGAATAAAGGCCTTTTATATTGATATATAGGCAGTAGGGCAATCGGTGAGACTTCAGCGATGTCTAATAAACTGGTGAGATATTAGGTCCGTAAGTTAATATACGTCTGTCTATATACTCTGCACTACTACTTTGATTTTGCCATGTGAGTTATACATTGTTAGTATTTGTGGTTGGATGTACTCGTTAGATAGACTACCTCGGGTATATACTTGTGCCTTCAGCTAGAGCTCCTACGGAGGTGCAACAATGGATTTTGACGCTACGAGGTCTGGAAACTACTGGGGTGGGTTGTATTTTGGTGAAAAAGTCCGAAAAATAGCCGAAAATGGCCCGAAAACCCAAACTTTTCTGGTCCTCCGGGTAGGGGCGTTC</ns2:sequence><ns2:name>JX156485.1_Leishmania_chagasi_isolate_Dog3_clone_9_note_minicircle_class_15,_partial_sequence;_kinetoplast</ns2:name></ns2:Sequence><ns2:Sequence dsseqid="sq284" id="sq284"><ns2:sequence>GGTTGGTGTAAAATAGGGCCGGGTGGAGGGGAATTTCGCTGGGTTGACTGGAAATAGGCCTCCTAGCCCGTATAATTCGGGGGTTGTAGCTTTTTGGATGATTTAAACTTTATTTTTCTTTACTTGTGGGTTGGCCATGGGTCTTTGGTACTATATTGGCTTTGGCGTTGTCGGTTTTGGCTTTCATGCGTTTGATTTGTGCTTATTTATTTATAAATGTTGGTGTACACGTAGTTGGACACTTGGATGTTATGTGCCTCCGGCGAAGGTCTTTCGATGACCGGGGAGGTAACTATAGGTCCTTAGGCTATAGGTAGCGTGTAGGTCGTAGGAATAAAGGCCTTTATATTGATATATAGGCAGTAGGGCAATCGGTGAGACTTCAGCGATGTCTAATAAACTGGTGAGATAATTAGGTCCGTAAGTTAATATACGTCTGTCTATATACTCTGCACTACTACTTTGATTTTGCCATGTGAGTTATACATTGTTAGTATTTGTGGTTGGATGTACTCGTTAGATAGACTACCTCGGGTATATACTTATGCCTTCAGCTAGAGCTCCTACGGAGGTGCAACAATGGATTTTGACGCTACGAGGTCTGGAAACTACTGGGGTGGGTTGTATTTTGGTGAAAAAGTCCGAAAAATAGCCGAAAATGGCCCGAAAACCCAAACTTTTCTGGTCCTCCGGGTAGGGGCGTTC</ns2:sequence><ns2:name>JX156486.1_Leishmania_chagasi_isolate_MS2Dog_clone_22_note_minicircle_class_15,_partial_sequence;_kinetoplast</ns2:name></ns2:Sequence><ns2:Sequence dsseqid="sq286" id="sq286"><ns2:sequence>GGTTGGTGTAAAATAGGGCCGGGTGGAGGGGAATTTCGCTGGGTTGACTGGAAATAGGCCTCCTAGCCCGTATAATTCGGGGGTTGTAGCTTTTTGGATGATTTAAACTTTATTTTTCTTTACTTGTGGGTTGGCCATGGGTCTTTGGTACTATATTGGCTTTGGCGTTGTCGGTTTTGGCTTTCATGCGTTTGATTTGTGCTTATTTATTTATAAATGTTGGTGTACACGTAGTTGGACACTTGGATGTTATGTGCCTCCGGCGAAGGTCTTTCGATGACCGGGGAGATAACTATAGGTCCTTAGGCTATAGGTAGCGTGTAGGTCGTAGGAATAAAGGCCTTTTATATTGATATATAGGCAGTAGGGCAATCGGTGAGACTTCAGCGATGTCTAATAAACTGGTGAGATATTAGGTCCGTAAGTTAATATACGTCTGTCTATATACTCTGCACTACTACTTTGATTTTGCCATGTGAGTTATACATTGTTAGTATTTGTGGTTGGATGTACTCGTTAGATAGACTACCTCGGGTATATACTTATGCCTTCAGCTAGAGCTCCTACGGAGGTGCAACAATGGATTTTGACGCTACGAGGTCTGGAAACTACTGGGGTGGGTTGTATTTTGGTGAAAAAGTCCGAAAAATAGCCGAAAATGGCCCGAAAACCCAAACTTTTCTGGTCCTCCGGGTAGGGGCGTTC</ns2:sequence><ns2:name>JX156487.1_Leishmania_chagasi_isolate_Dog2_clone_27_note_minicircle_class_15,_partial_sequence;_kinetoplast</ns2:name></ns2:Sequence><ns2:Sequence dsseqid="sq288" id="sq288"><ns2:sequence>GGTTGGTGTAAAATAGGGCCGGGTGGAGGGGAATTTCGCTGGGTTGACTGGAAATAGGCCTCCTAGCCCGTATAATTCGGGGGTTGTAGCTTTTTGGATGATTTAAACTTTATTTTTCTTTACTTGTGGGTTGGCCATGGGTCTTTGGTACTATATTGGCTTTGGCGTTGTCGGTTTTGGCTTTCATGCGTTTGATTTGTGCTTATTTATTTATAAATGTTGGTGTACACGTAGTTGGACACTTGGATGTTATGTGCCTCCGGCGAAGGTCTTTCGATGACCGGGGAGATAACTATAGGTCCTTAGGCTATAGGTAGCGTGTAGGTCGTAGGAATAAAGGCCTTTTATATTGATATATAGGCAGTAGGGCAATCGGTGAGACTTCAGCGATGTCTAATAAACTGGTGAGATATTAGGTCCGTAAGTTAATATACGTCTGTCTATATACTCTGCACTACTACTTTGATTTTGCCATGTGAGTTATACATTGTTAGTATTTGTGGTTGGATGTACTCGTTAGATAGACTACCTCGGGTATATACTTATGCCTTCAGCTAGAGCTCCTACGGAGGTGCAACAATGGATTTTGACGCTACGAGGTCTGGAAACTACTGGGGTGGGTTGTATTTTGGTGAAAAAGTCCGAAAAATAGCCGAAAATGGCCCGAAAACCCAAACTTTTCTGGTCCTCCGGGTAGGGGCGTTC</ns2:sequence><ns2:name>JX156488.1_Leishmania_chagasi_isolate_Human_clone_14_note_minicircle_class_15,_partial_sequence;_kinetoplast</ns2:name></ns2:Sequence><ns2:Sequence dsseqid="sq290" id="sq290"><ns2:sequence>GGTTGGTGTAAAATAGGGCCGGGTGGAGGGGAATTTCGCTGGGTTGACTGGAAATAGGCCTCCTAGCCCGTATAATTCGGGGGTTGTAGCTTTTTGGATGATTTAAACTTTATTTTTCTTTACTTGTGGGTTGGCCATGGGTCTTTGGTACTATATTGGCTTTGGCGTTGTCGGTTTTGGCTTTCATGCGTTTGATTTGTGCTTATTTATTTATAAATGTTGGTGTACACGTAGTTGGACACTTGGATGTTATGTGCCTCCGGCGAAGGTCTTTCGATGACCGGGGAGATAACTATAGGTCCTTAGGCTATAGGTAGCGTGTAGGTCGTAGGAATAAAGGCCTTTTATATTGATATATAGGCAGTAGGGCAATCGGTGAGACTTCAGCGATGTCTAATAAACTGGTGAGATATTAGGTCCGTAAGTTAATATACGTCTGTCTATATACTCTGCACTACTACTTTGATTTTGCCATGTGAGTTATACATTGTTAGTATTTGTGGTTGGATGTACTCGTTAGATAGACTACCTCGGGTATATACTTATGCCTTCAGCTAGAGCTCCTACGGAGGTGCAACAATGGATTTTGACGCTACGAGGTCTGGAAACTACTGGGGTGGGTTGTATTTTGGTGAAAAAGTCCGAAAAATAGCCGAAAATGGCCCGAAAACCCAAACTTTTCTGGTCCTCCGGGTAGGGGCGTTC</ns2:sequence><ns2:name>JX156489.1_Leishmania_chagasi_isolate_Human_clone_5_note_minicircle_class_15,_partial_sequence;_kinetoplast</ns2:name></ns2:Sequence><ns2:Sequence dsseqid="sq292" id="sq292"><ns2:sequence>GGTTGGTGTAAAATAGGGCCGGGTGGAGGGGAATTTCGCTGGGTTGACTGGAAATAGGCCTCCTAGCCCGTATAATTCGGGGGTTGTAGCTTTTTGGATGATTTAAACTTTATTTTTCTTTACTTGTGGGTTGGCCATGGGTCTTTGGTACTATATTGGCTTTGGCGTTGTCGGTTTTGGCTTTCATGCGTTTGATTTGTGCTTATTTATTTATAAATGTTGGTGTACACGTAGTTGGACACTTGGATGTTATGTGCCTCCGGCGAAGGTCTTTCGATGACCGGGGAGGTAACTATAGGTCCTTAGGCTATAGGTAGCGTGTAGGTCGTAGGAATAAAGGCCTTTATATTGATATATAGGCAGTAGGGCAATCGGTGAGACTTCAGCGATGTCTAATAAACTGGTGAGATAATTAGGTCCGTAAGTTAATATACGTCTGTCTATATACTCTGCACTACTACTTTGATTTTGCCATGTGAGTTATACATTGTTAGTATTTGTGGTTGGATGTACTCGTTAGATAGACTACCTCGGGTATATACTTATGCCTTCAGCTAGAGCTCCTACGGAGGTGCAACAATGGATTTTGACGCTACGAGGTCTGGAAACTACTGGGGTGGGTTGTATTTTGGTGAAAAAGTCCGAAAAATAGCCGAAAATGGCCCGAAAACCCAAACTTTTCTGGTCCTCCGGGTAGGGGCGTTC</ns2:sequence><ns2:name>JX156490.1_Leishmania_chagasi_isolate_MS2Dog_clone_51_note_minicircle_class_15,_partial_sequence;_kinetoplast</ns2:name></ns2:Sequence><ns2:Sequence dsseqid="sq294" id="sq294"><ns2:sequence>GGTTGGTGTAAAATAGGGCCGGGTGGAGGGGAATTTCGCTGGGTTGACTGGAAATAGGCCTCCTAGCCCGTATAATTCGGGGGTTGTAGCTTTTTGGATGATTTAAACTTTATTTTTCTTTACTTGTGGGTTGGCCATGGGTCTTTGGTACTATATTGGCTTTGGCGTTGTCGGTTTTGGCTTTCATGCGTTTGATTTGTGCTTATTTATTTATAAATGTTGGTGTACACGTAGTTGGACACTTGGATGTTATGTGCCTCCGGCGAAGGTCTTTCGATGACCGGGGAGATAACTATAGGTCCTTAGGCTATAGGTAGCGTGTAGGTCGTAGGAATAAAGGCCTTTTATATTGATATATAGGCAGTAGGGCAATCGGTGAGACTTCAGCGATGTCTAATAAACTGGTGAGATATTAGGTCCGTAAGTTAATATACGTCTGTCTATATACTCTGCACTACTACTTTGATTTTGCCATGTGAGTTATACATTGTTAGTATTTGTGGTTGGATGTACTCGTTAGATAGACTACCTCGGGTATATACTTATGCCTTCAGCTAGAGCTCCTACGGAGGTGCAACAATGGATTTTGACGCTACGAGGTCTGGAAACTACTGGGGTGGGTTGTATTTTGGTGAAAAAGTCCGAAAAATAGCCGAAAATGGCCCGAAAACCCAAACTTTTCTGGTCCTCCGGGTAGGGGCGTTC</ns2:sequence><ns2:name>JX156491.1_Leishmania_chagasi_isolate_Dog2_clone_33_note_minicircle_class_15,_partial_sequence;_kinetoplast</ns2:name></ns2:Sequence><ns2:Sequence dsseqid="sq296" id="sq296"><ns2:sequence>GGTTGGTGTAAAATAGGGCCGGATGGAGGGGAATTTCGCTGGGTTGACTGGAAATAGGCCTCCTAGCCCGTATAATTCGGGGGTTGTAGCTTTTTGGATGATTTAAACTTTATTTTTCTTTACTTGTGGGTTGGCCATGGGTCTTTGGTACTATATTGGCTTTGGCGTTGTCGGTTTTGGCTTTCATGCGTTTGATTTGTGCTTATTTATTTATAAATGTTGGTGTACACGTAGTTGGACACTTGGATGTTATGTGCCTCCGGCGAAGGTCTTTCGATGACCGGGGAGGTAACTATAGGTCCTTAGGCTATAGGTAGCGTGTAGGTCGTAGGAATAAAGGCCTTTATATTGATATATAGGCAGTAGGGCAATCGGTGAGACTTCAGCGATGTCTAATAAACTGGTGAGATAATTAGGTCCGTAAGTTAATATACGTCTGTCTATATACTCTGCACTACTACTTTGATTTTGCCATGTGAGTTATACATTGTTAGTATTTGTGGTTGGATGTACTCGTTAGATAGACTACCTCGGGTATATACTTATGCCTTCAGCTAGAGCTCCTACGGAGGTGCAACAATGGATTTTGACGCTACGAGGTCTGGAAACTACTGGGGTGGGTTGTATTTTGGTGAAAAAGTCCGAAAAATAGCCGAAAATGGCCCGAAAACCCAAACTTTTCTGGTCCTCCGGGTAGGGGCGTTC</ns2:sequence><ns2:name>JX156492.1_Leishmania_chagasi_isolate_MS2Dog_clone_54_note_minicircle_class_15,_partial_sequence;_kinetoplast</ns2:name></ns2:Sequence><ns2:Sequence dsseqid="sq298" id="sq298"><ns2:sequence>GGTTGGTGTAAAATAGGGCCGGGTGGAGGGGAATTTCGCTGGGTTGACTGGAAATAGGCCTCCTAGCCCGTATAATTCGGGGGTTGTAGCTTTTTGGATGATTTAAACTTTATTTTTCTTTACTTGTGGGTTGGCCATGGGTCTTTGGTACTATATTGGCTTTGGCGTTGTCGGTTTTGGCTTTCATGCGTTTGATTTGTGCTTATTTATTTATAAATGTTGGTGTACACGTAGTTGGACACTTGGATGTTATGTGCCTCCGGCGAAGGTCTTTCGATGACCGGGGAGATAACTATAGGTCCTTAGGCTATAGGTAGCGTGTAGGTCGTAGGAATAAAGGCCTTTTATATTGATATATAGGCAGTAGGGCAATCGGTGAGACTTCAGCGATGTCTAATAAACTGGTGAGATATTAGGTCCGTAAGTTAATATACGTCTGTCTATATACTCTGCACTACTACTTTGATTTTGCCATGTGAGTTATACATTGTTAGTATTTGTGGTTGGATGTACTCGTTAGATAGACTACCTCGGGTATATACTTATGCCTTCAGCTAGAGCTCCTACGGAGGTGCAACAATGGATTTTGACGCTACGAGGTCTGGAAACTACTGGGGTGGGTTGTATTTTGGTGAAAAAGTCCGAAAAATAGCCGAAAATGGCCCGAAAACCCAAACTTTTCTGGTCCTCCGGGTAGGGGCGTTC</ns2:sequence><ns2:name>JX156493.1_Leishmania_chagasi_isolate_Dog3_clone_21_note_minicircle_class_15,_partial_sequence;_kinetoplast</ns2:name></ns2:Sequence><ns2:Sequence dsseqid="sq300" id="sq300"><ns2:sequence>GGTTGGTGTAAAATAGGGCCGGGTGGAGGGGAATTTCGCTGGGTTGACTGGAAATAGGCCTCCTAGCCCGTATAATTCGGGGGTTGTAGCTTTTTGGATGATTTAAACTTTATTTTTCTTTACTTGTGGGTTGGCCATGGGTCTTTGGTACTATATTGGCTTTGGCGTTGTCGGTTTTGGCTTTCATGCGTTTGATTTGTGCTTATTTATTTATAAATGTTGGTGTACACGTAGTTGGACACTTGGATGTTATGTGCCTCCGGCGAAGGTCTTTCGATGACCGGGGAGGTAACTATAGGTCCTTAGGCTATAGGTAGCGTGTAGGTCGTAGGAATAAAGGCCTTTATATTGATATATAGGCAGTAGGGCAATCGGTGAGACTTCAGCGATGTCTAATAAACTGGTGAGATAATTAGGTCCGTAAGTTAATATACGTCTGTCTATATACTCTGCACTACTACTTTGATTTTGCCATGTGAGTTATACATTGTTAGTATTTGTGGTTGGATGTACTCGTTAGATAGACTACCTCGGGTATATACTTATGCCTTCAGCTAGAGCTCCTACGGAGGTGCAACAATGGATTTTGACGCTACGAGGTCTGGAAACTACTGGGGTGGGTTGTATTTTGGTGAAAAAGTCCGAAAAATAGCCGAAAATGGCCCGAAAACCCAAACTTTTCTGGTCCTCCGGGTAGGGGCGTTC</ns2:sequence><ns2:name>JX156494.1_Leishmania_chagasi_isolate_MS2Dog_clone_8_note_minicircle_class_15,_partial_sequence;_kinetoplast</ns2:name></ns2:Sequence><ns2:Sequence dsseqid="sq302" id="sq302"><ns2:sequence>GGTTGGTGTAAAATAGGGCCGGGTGGAGGGGAATTTCGCTGGGTTGACTGGAAATAGGCCTCCTAGCCCGTATAATTCGGGGGTTGTAGCTTTTTGGATGATTTAAACTTTATTTTTCTTTACTTGTGGGTTGGCCATGGGTCTTTGGTACTATATTGGCTTTGGCGTTGTCGGTTTTGGCTTTCATGCGTTTGATTTGTGCTTATTTATTTATAAATGTTGGTGTACACGTAGTTGGACACTTGGATGTTATGTGCCTCCGGCGAAGGTCTTTCGATGACCGGGGAGGTAACTATAGGTCCTTAGGCTATAGGTAGCGTGTAGGTCGTAGGAATAAAGGCCTTTATATTGATATATAGGCAGTAGGGCAATCGGTGAGACTTCAGCGATGTCTAATAAACTGGTGAGATAATTAGGTCCGTAAGTTAATATACGTCTGTCTATATACTCTGCACTACTACTTTGATTTTGCCATGTGAGTTATACATTGTTAGTATTTGTGGTTGGATGTACTCGTTAGATAGACTACCTCGGGTATATACTTATGCCTTCAGCTAGAGCTCCTACGGAGGTGCAACAATGGATTTTGACGCTACGAGGTCTGGAAACTACTGGGGTGGGTTGTATTTTGGTGAAAAAGTCCGAAAAATAGCCGAAAATGGCCCGAAAACCCAAACTTTTCTGGTCCTCCGGGTAGGGGCGTTC</ns2:sequence><ns2:name>JX156495.1_Leishmania_chagasi_isolate_MS2Dog_clone_38_note_minicircle_class_15,_partial_sequence;_kinetoplast</ns2:name></ns2:Sequence><ns2:Sequence dsseqid="sq304" id="sq304"><ns2:sequence>GGTTGGTGTAAAATAGGGCCGGGTGGAGGGGAATTTCGCTGGGTTGACTGGAAATAGGCCTCCTAGCCCGTATAATTCGGGGGTTGTAGCTTTTTGGATGATTTAAACTTTATTTTTCTTTACTTGTGGGTTGGCCATGGGTCTTTGGTACTATATTGGCTTTGGCGTTGTCGGTTTTGGCTTTCATGCGTTTGATTTGTGCTTATTTATTTATAAATGTTGGTGTACACGTAGTTGGACACTTGGATGTTATGTGCCTCCGGCGAAGGTCTTTCGATGACCGGGGAGGTAACTATAGGTCCTTAGGCTATAGGTAGCGTGTAGGTCGTAGGAATAAAGGCCTTTATATTGATATATAGGCAGTAGGGCAATCGGTGAGACTTCAGCGATGTCTAATAAACTGGTGAGATAATTAGGTCCGTAAGTTAATATACGTCTGTCTATATACTCTGCACTACTACTTTGATTTTGCCATGTGAGTTATACATTGTTAGTATTTGTGGTTGGATGTACTCGTTAGATAGACTACCTCGGGTATATACTTATGCCTTCAGCTAGAGCTCCTACGGAGGTGCAACAATGGATTTTGACGCTACGAGGTCTGGAAACTACTGGGGTGGGTTGTATTTTGGTGAAAAAGTCCGAAAAATAGCCGAAAATGGCCCGAAAACCCAAACTTTTCTGGTCCTCCGGGTAGGGGCGTTC</ns2:sequence><ns2:name>JX156496.1_Leishmania_chagasi_isolate_Dog3_clone_29_note_minicircle_class_15,_partial_sequence;_kinetoplast</ns2:name></ns2:Sequence><ns2:Sequence dsseqid="sq306" id="sq306"><ns2:sequence>GGTTGGTGTAAAATAGGGCCGGGTGGAGGGGAATTTCGCTGGGTTGACTGGAAATAGGCCTCCTAGCCCGTATAATTCGGGGGTTGTAGCTTTTTGGATGATTTAAACTTTATTTTTCTTTACTTGTGGGTTGGCCATGGGTCTTTGGTACTATATTGGCTTTGGCGTTGTCGGTTTTGGCTTTCATGCGTTTGATTTGTGCTTATTTATTTATAAATGTTGGTGTACACGTAGTTGGACACTTGGATGTTATGTGCCTCCGGCGAAGGTCTTTCGATGACCGGGGAGATAACTATAGGTCCTTAGGCTATAGGTAGCGTGTAGGTCGTAGGAATAAAGGCCTTTTATATTGATATATAGGCAGTAGGGCAATCGGTGAGACTTCAGCGATGTCTAATAGACTGGTGAGATATTAGGTCCGTAAGTTAATATACGTCTGTCTATATACTCTGCACTACTACTTTGATTTTGCCATGTGAGTTATACATTGTTAGTATTTGTGGTTGGATGTACTCGTTAGATAGACTACCTCGGGTATATACTTATGCCTTCAGCTAGAGCTCCTACGGAGGTGCAACAATGGATTTTGACGCTACGAGGTCTGGAAACTACTGGGGTGGGTTGTATTTTGGTGAAAAAGTCCGAAAAATAGCCGAAAATGGCCCGAAAACCCAAACTTTTCTGGTCCTCCGGGTAGGGGCGTTC</ns2:sequence><ns2:name>JX156497.1_Leishmania_chagasi_isolate_MS3Dog_clone_8_note_minicircle_class_15,_partial_sequence;_kinetoplast</ns2:name></ns2:Sequence><ns2:Sequence dsseqid="sq308" id="sq308"><ns2:sequence>GGTTGGTGTAAAATAGGGCCGGGTGGAGTGGGGGATTTCGCTGGGTTGACTGGAAATAGGCCTCCTAGCCCGTATAATTCGGGGGTTGTAGCTTTTTGGCTGATTTAAACTTTATTTTTCTTTACTTGTGGGTTGGCCATGGGTCTTTGGTACTATATTGGCTTTGGCGTTGTCGGTTTTGGCTTTCATGCGTTTGATTTGTGCTTATTTATTTATAAATGTTGGTGTACACGTAGTTGGACACTTGGATGTTATGTGCCTCCGGCGAAGGTCTTTCGATGACCGGGGAGATAACTATAGGTCCTTAGGCTATAGGTAGCGTGTAGGTCGTAGGAATAAAGGCCTTTTATATTGGTATATAGGCAGTAGGGCAATCGGTGAGACTTCAGCGATGTCTAATAAACTGGTGAGATAATTAGGCCCGTAAGTTAATATACGTCTGTCTATATACTCTGCACTACTACTTTGATTTTGCCATGTGAGTTATACATTGTTAGTATTTGTGGTTGGATGTACTCGTTAGATAGACTACCTCGGGTATATACTTATGCCTTCAGCTAGAGCTCCTACGGAGGTGCAACAATGGATTTTGACGCTACGAGGTCTGGAAACTACTGGGGTGGGTTGTATTTTGGTGAAAAAGTCCGAAAAATAGCCGAAAATGGCCCGAAAACCCAAACTTTTCTGGTCCTTCGGGTAGGGGCGTTC</ns2:sequence><ns2:name>JX156498.1_Leishmania_chagasi_isolate_MS2Dog_clone_28_note_minicircle_class_15,_partial_sequence;_kinetoplast</ns2:name></ns2:Sequence><ns2:Sequence dsseqid="sq310" id="sq310"><ns2:sequence>GGTTGGTGTAAAATAGGGCCGGGTGGAGTGGGGGATTTCGCTGGGTTGACTGGAAATAGGCCTCCTAGCCCGTATAATTCGGGGGTTGTAGCTTTTTGGCTGATTTAAACTTTATTTTTCTTTACTTGTGGGTTGGCCATGGGTCTTTGGTACTATATTGGCTTTGGCGTTGTCGGTTTTGGCTTTCATGCGTTTGATTTGTGCTTATTTATTTATAAATGTTGGTGTACACGTAGTTGGACACTTGGATGTTATGTGCCTCCGGCGAAGGTCTTTCGATGACCGGGGAGATAACTATAGGTCCTTAGGCTATAGGTAGCGTGTAGGTCGTAGGAATAAAGGCCTTTTATATTGGTATATAGGCAGTAGGGCAATCGGTGAGACTTCAGCGATGTCTAATAAACTGGTGAGATAATTAGGCCCGTAAGTTAATATACGTCTGTCTATATACTCTGCACTACTACTTTGATTTTGCCATGTGAGTTATACATTGTTAGTATTTGTGGTTGGATGTACTCGTTAGATAGACTACCTCGGGTATATACTTATGCCTTCAGCTAGAGCTCCTACGGAGGTGCAACAATGGATTTTGACGCTACGAGGTCTGGAAACTACTGGGGTGGGTTGTATTTTGGTGAAAAAGTCCGAAAAATAGCCGAAAATGGCCCGAAAACCCAAACTTTTCTGGTCCTTCGGGTAGGGGCGTTC</ns2:sequence><ns2:name>JX156499.1_Leishmania_chagasi_isolate_MS3Dog_clone_69_note_minicircle_class_15,_partial_sequence;_kinetoplast</ns2:name></ns2:Sequence><ns2:Sequence dsseqid="sq312" id="sq312"><ns2:sequence>TGGGGGATTTCGCTGGGTTGACTGGAAATAGGCCTCCTAGCCCGTATAATTCGGGGGTTGTAGCTTTTTGGCTGATTTAAACTTTATTTTTCTTTACTTGTGGGTTGGCCATGGGTCTTTGGTACTATATTGGCTTTGGCGTTGTCGGTTTTGGCTTTCATGCGTTTGATTTGTGCTTATTTATTTATAAATGTTGGTGTACACGTAGTTGGACACTTGGATGTTATGTGCCTCCGGCGAAGGTCTTTCGATGACCGGGGAGATAACTATAGGTCCTTAGGCTATAGGTAGCGTGTAGGTCGTAGGAATAAAGGCCTTTTATATTGGTATATAGGCAGTAGGGCAATCGGTGAGACTTCAGCGATGTCTAATAAACTGGTGAGATAATTAGGCCCGTAAGTTAATATACGTCTGTCTATATACTCTGCACTACTACTTTGATTTTGCCATGTGAGTTATACATTGTTAGTATTTGTGGTTGGATGTACTCGTTAGATAGACTACCTCGGGTATATACTTATGCCTTCAGCTAGAGCTCCTACGGAGGTGCAACAATGGATTTTGACGCTACGAGGTCTGGAAACTACTGGGGTGGGTTGTATTTTGGTGAAAAAGTCCGAAAAATAGCCGAAAATGGCCCGAAAACCCAAACTTTTCTGGTCCTTCGGGTAGGGGCGTTC</ns2:sequence><ns2:name>JX156500.1_Leishmania_chagasi_isolate_MS3Dog_clone_7_note_minicircle_class_15,_partial_sequence;_kinetoplast</ns2:name></ns2:Sequence><ns2:Sequence dsseqid="sq314" id="sq314"><ns2:sequence>GGCCGGGTGGAGTGGGGGATTTCGCTGGGTTGACTGGAAATAGGCCTCCTAGCCCGTATAATTCGGGGGTTGTAGCTTTTTGGCTGATTTAAACTTTATTTTTCTTTACTTGTGGGTTGGCCATGGGTCTTTGGTACTATATTGGCTTTGGCGTTGTCGGTTTTGGCTTTCATGCGTTTGATTTGTGCTTATTTATTTATAAATGTTGGTGTACACGTAGTTGGACACTTGGATGTTATGTGCCTCCGGCGAAGGTCTTTCGATGACCGGGGAGATAACTATAGGTCCTTAGGCTATAGGTAGCGTGTAGGTCGTAGGAATAAAGGCCTTTTATATTGGTATATAGGCAGTAGGGCAATCGGTGAGACTTCAGCGATGTCTAATAAACTGGTGAGATAATTAGGCCCGTAAGTTAATATACGTCTGTCTATATACTCTGCACTACTACTTTGATTTTGCCATGTGAGTTATACATTGTTAGTATTTGTGGTTGGATGTACTCGTTAGATAGACTACCTCGGGTATATACTTATGCCTTCAGCTAGAGCTCCTACGGAGGTGCAACAATGGATTTTGACGCTACGAGGTCTGGAAACTACTGGGGTGGGTTGTATTTTGGTGAAAAAGTCCGAAAAATAGCCGAAAATGGCCCGAAAACCCAAACTTTTCTGGTCCTTCGGGTAGGGGCGTTC</ns2:sequence><ns2:name>JX156501.1_Leishmania_chagasi_isolate_Dog2_clone_16_note_minicircle_class_15,_partial_sequence;_kinetoplast</ns2:name></ns2:Sequence><ns2:Sequence dsseqid="sq316" id="sq316"><ns2:sequence>GGTTGGTGTAAAATAGGGCCGGGTGGTGGCTGGGAATTGGCTCTCCTGGGCTAGGGTGGCTCGAGACCATGGGCCCTGGGCACACTTTTGGGCCTGGCTGGCTTTTGACTGGGATTGGGCGTTAAACCCTGGTCTGGGTGGTTGGGATTGGGATTTGATGGCTTGAGTGTGGTGTTTGGAGGCGGTTTGGGGTTGAATTCTATGCATTTGTTGGATGTAGTTGGGTGGGTATGACTTTGATGTGTGGTTGGGTGTTGCTGGCCTGACCTGGGTTGGTTGAGTCGATATTGGCCTTGCCTCGTGGGGTAAGGGTGTGCCCATTGTCTTGTGATTATTATATATAGAATATAACTTATATTTAAGTTATTAGTGGTCAGAACCCTGCTAATAGGAGGGGAGTTATTCTCCGGACTATATATATTTATGTAGAGCGTATCTTATTTATAAGTAAGAAGGCTGGTAAACTTCTAGCTATACATCGTCTACGGTAATTGCTCTGTTAGTTTTATTTTGATATATGTTATGTTATGTGATAGATCTCTACGTTACAGACTTCGAGTGTACCTTTGCATAGCTCTGCTGACTTGCTTGTTGTGGATGGGTTGTGGGGGTTGCCTAGGGGTGGTTGGAGACTACGAAAAATCCTCAAAAATGCTCAAAAATCCCGAAAAATGGGCCAAAATTCCAAACTTTTCTGGTCCTCCGGGTAGGGGCGTTC</ns2:sequence><ns2:name>JX156502.1_Leishmania_chagasi_isolate_Dog3_clone_25_note_minicircle_class_16,_partial_sequence;_kinetoplast</ns2:name></ns2:Sequence><ns2:Sequence dsseqid="sq318" id="sq318"><ns2:sequence>GGTTGGTGTAAAATAGGGCCGGGTGGTGGCTGAAAATTGGCTCTCCTGGGCTGGATTGGCCTGAGACCCTGGGTCCTGGGCGTACTTTTGGAGTTGGTGGGGGTTTTGAGCTTGGATTGCCTTTGAAATGGCTACTTTTTGGGTTTGTGGCTGAATTTGTGCTGAGTTTGGCTTGTATTGTGGGTTTTGATGGTTGGTTTGCCCGATGGACTGTTGGTTGCATGGTCGGCTGTTAGGTGCTGGGTTTTTGGATTGGCTGGGTCGCTTCGAGTTGGTGTGGGGTGTTGTTGATGTGTCTTTGGGTGCACAGGGTTGGTGGTAACCTCGATATATAATTAATATTAATATTACTATATATTGGGGTATTGCGTTAGCATAACATAGGAGGCTGTTAGTAATTAGAAGCCGATATATAGTAGGTCTGGGTAATAGAACTAGTAGAGTTATGTTATACAGACTATATGTCATCTATTATGGTATCTATTGCGTTAGAAGTCTATGTGGCTATCGTTGTATTCTATTTTAGTTCACTTGATGAGTTTTTATATGTGCGTAATGCCTAGCCTAAAGACTGGCCTTCGGCTGCTATACGCATTGGTGGCGTGGTTGCCGTGGGCTGAAAGTGCCCTATATGGGTCAAAAATCCCAAAAATAGGCCGAAAAATGGGGGAATTCCCAAACTTTTCTGGTCCTTCGGGTAGGGGCGTTC</ns2:sequence><ns2:name>JX156503.1_Leishmania_chagasi_isolate_Dog1_clone_19_note_minicircle_class_17,_partial_sequence;_kinetoplast</ns2:name></ns2:Sequence><ns2:Sequence dsseqid="sq320" id="sq320"><ns2:sequence>GGTTGGTGTAAAATAGGGCCGGGTGGTGGTCGGAAATTGGCTCTCCTGGGTTGGATTGGCCTGAAACCTGGGTCTGGAGGCTTTATTTTGGGCGTTCTGGCTTGGGTGGTCTGGGTAGTGGCTTGGGGGCTTGTCGCGGGTGGATTTTGCGCCTTGGACTTTCGGCGGCGGCTTTTGTTGGGATTTTGTTGTGAATAATGTTGGGCACATGCTTTTGATTTTTGATTTTGGGTTTTGGGATTGGTTGGATTCATTGACGTGGTTGGGTCGGAGGGGGGTTTGTGGCTTTGACGGCTGGGTGGTGGTTGATAGTGTTAGATTGGGTGTTAACTTAGCTCTCTTTGATATTTATATTAAAGGGAGTTGTTTTATAGTCTGCGCCGGCGGCCATAGGGTACCTTGGTAGCCTTAGGATATATTGTGGCCGTTCTATATAATAGATATCTTATGTTGGCATACTAAGATAGGCTACAATCATACACTAGGTTAGCATCTATGTTAGTGGTCATCATAATTTGCGTTTTATTGTGTAGCATATGGTAGACGGTAGATAAGTTTACACGTACTAGTTATACCTAAAGGTCTATGCCCTACGGGAGTGCAATTCTGATTAAATTGTGTGGCGGTCGGAAAATGCCAAAAAATTCGAAAAATGGTCGGAGAAATGGGGAATTTCCCAAACTTTTCTGGTCCTTCGGGTAGGGGCGTTC</ns2:sequence><ns2:name>JX156504.1_Leishmania_chagasi_isolate_Dog2_clone_20_note_minicircle_class_18,_partial_sequence;_kinetoplast</ns2:name></ns2:Sequence><ns2:Sequence dsseqid="sq322" id="sq322"><ns2:sequence>GGTTGGTGTAAAATAGGGCCGGGTGGTGGTCGGAAATTGGCTCTCCTGGGTTGGATTGGCCTGAAACCTGGGTCTGGAGGCTTTATTTTGGGCGTTCTGGCTTGGGTGGTCTGGGTAGTGGCTTGGGGGCTTGTCGCGGGTGGATTTTGCGCCTTGGACTTTCGGCGGCGGCTTTTGTTGGGATTTTGTTGTGAATAATGTTGGGCACATGCTTTTGATTTTTGATTTTGGGTTTTGGGATTGGTTGGATTCATTGACGTGGTTGGGTCGGAGGGGGGTTTGTGGCTTTGACGGCTGGGTGGTGGTTGATAGTGTTAGATTGGGTGTTAACTTAGCTCTCTTTGATATTTATATTAAAGGGAGTTGTTTTATAGTCTGCGCCGGCGGCCATAGGGTACCTTGGTAGCCTTAGGATATATTGTGGCCGTTCTATATAATAGATATCTTATGTTGGCATACTAAGATAGGCTACAATCATACACTAGGTTAGCATCTATGTTAGTGGTCATCATAATTTGCGTTTTATTGTGTAGCATATGGTAGACGGTAGATAAGTTTACACGTACTAGTTATACCTAAAGGTCTATGCCCTACGGGAGTGCAATTCTGATTAAATTGTGTGGCGGTCGGAAAATGCCAAAAAATTCGAAAAATGGTCGGAGAAATGGGGAATTTCCCAAACTTTTCTGGTCCTTCGGGTAGGGGCGTTC</ns2:sequence><ns2:name>JX156505.1_Leishmania_chagasi_isolate_MS2Dog_clone_39_note_minicircle_class_18,_partial_sequence;_kinetoplast</ns2:name></ns2:Sequence><ns2:Sequence dsseqid="sq324" id="sq324"><ns2:sequence>GGTTGGTGTAAAATAGGGCCGGGTGGTGGTCGGAAATTGGCTCTCCTGGGTTGGATTGGCCTGAAACCTGGGTCTGGAGGCTTTATTTTGGGCGTTCTGGCTTGGGTGGTCTGGGTAGTGGCTTGGGGGCTTGTCGCGGGTGGATTTTGCGCCTTGGACTTTCGGCGGCGGCTTTTGTTGGGATTTTGTTGTGAATAATGTTGGGCACATGCTTTTGATTTTTGATTTTGGGTTTTGGGATTGGTTGGATTCATTGACGTGGTTGGGTCGGAGGGGGGTTTGTGGCTTTGACGGCTGGGTGGTGGTTGATAGTGTTAGATTGGGTGTTAACTTAGCTCTCTTTGATATTTATATTAAAGGGAGTTGTTTTATAGTCTGCGCCGGCGGCCATAGGGTACCTTGGTAGCCTTAGGATATATTGTGGCCGTTCTATATAATAGATATCTTATGTTGGCATACTAAGATAGGCTACAATCATACACTAGGTTAGCATCTATGTTAGTGGTCATCATAATTTGCGTTTTATTGTGTAGCATATGGTAGACGGTAGATAAGTTTACACGTACTAGTTATACCTAAAGGTCTATGCCCTACGGGAGTGCAATTCTGATTAAATTGTGTGGCGGTCGGAAAATGCCAAAAAATTCGAAAAATGGTCGGAGAAATGGGGAATTTCCCAAACTTTTCTGGTCCTTCGGGTAGGGGCGTTC</ns2:sequence><ns2:name>JX156506.1_Leishmania_chagasi_isolate_Dog2_clone_23_note_minicircle_class_18,_partial_sequence;_kinetoplast</ns2:name></ns2:Sequence><ns2:Sequence dsseqid="sq326" id="sq326"><ns2:sequence>GGTTGGTGTAAAATAGGGCCGGGTGGTGGCTGGAAATGGGCTTCCCTGGGTTGGATTTGGGATTTATACGGGGTTGGAGGCCTTGTTTCGGGGTTTGAGATTTTGGTGTTTTAAACTGCTTTATTTTGGGGCTGTTTACGCGTTTAAAGCCTACTATTTGTGGTGGAGGGGTTGGTTTTGTGCGTTCGTGGTTGATTTGGTCTGGCGTGGCTGTTTGTTGTGGATGCTGCGTGGATTGATCTTGGCTGTTGTGTTGGTAGTGTGGTTGGCTGGGGTCCGGTGTCGTTAGGACGCGCGGATTCAAGGCGCTTGGGGTGGCTTACGTGTGGTTCAACCCTTGCTTGCTTAATATTTATATTAGTTATGACTGTTGTGCTATTGTTCGGGAACTCGCATAGGAGTCGGTTGGACATATGTATCTATATGGACTACTGACTAGGCCTATAGTTTGTCGGTAGTGTGGTAAGGTAAGTTAATACGAAACCTATAATACACGCGGACGGCCATATTTACTCTCTTGATTGTTTTTACATTTGGATTTGGTTTTAGTTTGATGGTGTAGTCTGTACATAGATAGTGGACTGTAATACGCTTACCTAAAGGTCTGTGCTCCTACGGGAACGCAGATTGGAAATATTTTGGGGATTGGGGATTTTGGGCCGAAAAACGCTAAAATTGGGGATTTTTCCAAACTTTTCTGGTCCTCCGGGTAGGGGCGTTC</ns2:sequence><ns2:name>JX156507.1_Leishmania_chagasi_isolate_Dog2_clone_14_note_minicircle_class_19,_partial_sequence;_kinetoplast</ns2:name></ns2:Sequence><ns2:Sequence dsseqid="sq328" id="sq328"><ns2:sequence>GGTTGGTGTAAAATAGGGCCGGGTGGTGGCTGGAAATGGGCTTCCCTGGGTTGGATTTGGGATTTATACGGGGTTGGAGGCCTTGTTTCGGGGTTTGAGATTTTGGTGTTTTAAACTGCTTTATTTTGGGGCTGTTTACGCGTTTAAAGCCTACTATTTGTGGTGGAGGGGTTGGTTTTGTGCGTTCGTGGTTGATTTGGTCTGGCGTGGCTGTTTGTTGTGGATGCTGCGTGGATTGATCTTGGCTGTTGTGTTGGTAGTGTGGTTGGCTGGGGTCCGGTGTCGTTAGGACGCGCGGATTCAAGGCGCTTGGGGTGGCTTACGTGTGGTTCAACCCTTGCTTGCTTAATATTTATATTAGTTATGACTGTTGTGCTATTGTTCGGGAACTCGCATAGGAGTCGGTTGGACATATGTATCTATATGGACTACTGACTAGGCCTATAGTTTGTCGGTAGTGTGGTAAGGTAAGTTAATACGAAACCTATAATACACGCGGACGGTCATATTTACTCTCTTGATTGTTTTTACATTTGGATTTGGTTTTAGTTTGATGGTGTAGTCTGTACATAGATAGTGGACTGTAATACGCTTACCTAAAGGTCTGTGCTCCTACGGGAACGCAGATTGGAAATATTTTGGGGATTGGGGATTTTGGGCCGAAAAACGCTAAAATTGGGGATTTTTCCAAACTTTTCTGGTCCTCCGGGTAGGGGCGTTC</ns2:sequence><ns2:name>JX156508.1_Leishmania_chagasi_isolate_Dog2_clone_23_note_minicircle_class_19,_partial_sequence;_kinetoplast</ns2:name></ns2:Sequence><ns2:Sequence dsseqid="sq330" id="sq330"><ns2:sequence>GGTTGGTGTAAAATAGGGCCGGGTGGTGGCTGGAAATGGCTTCCCTGGGTTGGATTTGGGATTTATACGGGGTTGGAGGCCTTGTTTCGGGGTTTGAGATTTTGGTGTTTTAAACTGCTTTATTTTGGGGCTGTTTACGCGTTTAAAGCCTACTATTTGTGGTGGAGGGGTTGGTTTTGTGCGTTCGTGGTTGATTTGGTCTGGCGTGGCTGTTTGTTGTGGATGCTGCGTGGATTGATCTTGGCTGTTGTGTTGGTAGTGTGGTTGGCTGGGGTCCGGTGTCGTTAGGACGCGCGGATTCAAGGCGCTTGGGGTGGCTTACGTGTGGTTCAACCCTTGCTTGCTTAATATTTATATTAGTTATGACTGTTGTGCTATTGTTCGGGAACTCGCATAGGAGTCGGTTGGACATATGTATCTATATGGACTACTGACTAGGCCTATAGTTTGTCGGTAGTGTGGTAAGGTAAGTTAATACGAAACCTATAATACACGCGGACGGCCATATTTACTCTCTTGATTGTTTTTACATTTGGATTTGGTTTTAGTTTGATGGTGTAGTCTGTACATAGATAGTGGACTGTAATACGCTTACCTAAAGGTCTGTGCTCCTACGGGGACGCAGATTGGAAATATTTTGGGGATTGGGGATTTTGGGCCGAAAAACGCTAAAATTGGGGATTTTTCCAAACTTTTCTGGTCCTCCGGGTAGGGGCGTTC</ns2:sequence><ns2:name>JX156509.1_Leishmania_chagasi_isolate_MS2Dog_clone_36_note_minicircle_class_19,_partial_sequence;_kinetoplast</ns2:name></ns2:Sequence><ns2:Sequence dsseqid="sq332" id="sq332"><ns2:sequence>GGTTGGTGTAAAATAGGGCCGGGTGGTGGCTGGAGATGGGCTTCCCTGGGTTGGATTTGGGATTTATACGGGGTTGGAGGCCTTGTTTCGGGGTTTGAGATTTTGGTGTTTTAAACTGCTTTATTTTGGGGCTGTTTACGCGTTTAAAGCCTACTATTTGTGGTGGAGGGGTTGGTTTTGTGCGTTCGTGGTTGATTTGGTCTGGCGTGGCTGTTTGTTGTGGATGCTGCGTGGATTGATCTTGGCTGTTGTATTGGTAGTGTGGTTGGCTGGGATCCGGTGTCGTTAGGACGCGCGGATTCAAGGCGCTTGGGGTGGCTTACGTGTGGTTCAACCCTTGCTTGCTTAATATTTATATTAGTTATGACTGTTGTGCTATTGTTCGGGAACTCGCATAGGAGTCGGTTGGACATATGTATCTATATGGACTACTGACTAGGCCTATAGTTTGTCGGTAGTGCGGTAAGGTAAGTTAATACGAAACCTATAATACACGCGGACGGTCATATTTACTCTCTTGATTGTTTTTACATTTGGATTTGGTTTTAGTTTGATAGTGTAGTCTGTACATAGATAGTGGACTGTAATACGCTTACCTAAAGGTCTGTGCTCCTACGGGAACGCAGATTGGAAATATTTTGGGGATTGGGGATTTTGGGCCGAAAAACGCTAAAATTGGGGATTTTTCCAAACTTTTCTGGTCCTTCGGGTAGGGGCGTTC</ns2:sequence><ns2:name>JX156510.1_Leishmania_chagasi_isolate_MS2Dog_clone_11_note_minicircle_class_19,_partial_sequence;_kinetoplast</ns2:name></ns2:Sequence><ns2:Sequence dsseqid="sq334" id="sq334"><ns2:sequence>GGTTGGTGTAAAATAGGGCCGGGTGGTGGCTGGAGATGGGCTTCCCTGGGTTGGATTTGGGATTTATACGGGGTTGGAGGCCTTGTTTCGGGGTTTGAGATTTTGGTGTTTTAAACTGCTTTATTTTGGGGCTGTTTACGCGTTTAAAGCCTACTATTTGTGGTGGAGGGGTTGGTTTTGTGCGTTCGTGGTTGATTTGGTCTGGCGTGGCTGTTTGTTGTGGATGCTGCGTGGATTGATCTTGGCTGTTGTGTTGGTAGTGTGGTTGGCTGGGATCCGGTGTCGTTAGGACGCGCGGATTCAAGGCGCTTGGGGTGGCTTACGTGTGGTTCAACCCTTGCTTGCTTAATATTTATATTAGTTATGACTGTTGTGCTATTGTTCGGGAACTCGCATAGGAGTCGGTTGGACATATGTATCTATATGGACTACTGACTAGGCCTATAGTTTGTCGGTAGTGCGGTAAGGTAAGTTAATACGAAACCTATAATACACGCGGACGGTCATATTTACTCTCTTGATTGTTTTTACATTTGGATTTGGTTTTAGTTTGATAGTGTAGTCTGTACATAGATAGTGGACTGTAATACGCTTACCTAAAGGTCTGTGCTCCTACGGGAACGCAGATTGGAAATATTTTGGGGATTGGGGATTTTGGGCCGAAAAACGCTAAAATTGGGGATTTTTCCAAACTTTTCTGGTCCTTCGGGTAGGGGCGTTC</ns2:sequence><ns2:name>JX156511.1_Leishmania_chagasi_isolate_MS2Dog_clone_26_note_minicircle_class_19,_partial_sequence;_kinetoplast</ns2:name></ns2:Sequence><ns2:Sequence dsseqid="sq336" id="sq336"><ns2:sequence>GGTTGGTGTAAAATAGGGCCGGGTGGTGGCTGGAGATGGGCTTCCCTGGGTTGGATTTGGGATTTATACGGGGTTGGAGGCCTTGTTTCGGGGTTTGAGATTTTGGTGTTTTAAACTGCTTTATTTTGGGGCTGTTTACGCGTTTAAAGCCTACTATTTGTGGTGGAGGGGTTGGTTTTGTGCGTTCGTGGTTGATTTGGTCTGGCGTGGCTGTTTGTTGTGGATGCTGCGTGGATTGATCTTGGCTGTTGTGTTGGTAGTGTGGTTGGCTGGGATCCGGTGTCGTTAGGACGCGCGGATTCAAGGCGCTTGGGGTGGCTTACGTGTGGTTCAACCCTTGCTTGCTTAATATTTATATTAGTTATGACTGTTGTGCTATTGTTCGGGAACTCGCATAGGAGTCGGTTGGACATATGTATCTATATGGACTACTGACTAGGCCTATAGTTTGTCGGTAGTGTGGTAAGGTAAGTTAATACGAAACCTATAATACACGCGGACGGTCATATTTACTCTCTTGATTGTTTTTACATTTGGATTTGGTTTTAGTTTGATAGTGTAGTCTGTACATAGATAGTGGACTGTAATACGCTTACCTAAAGGTCTGTGCTCCTACGGGAACGCAGATTGGAAATATTTTGGGGATTGGGGATTTTGGGCCGAAAAACGCTAAAATTGGGGATTTTTCCAAACTTTTCTGGTCCTTCGGGTAGGGGCGTTC</ns2:sequence><ns2:name>JX156512.1_Leishmania_chagasi_isolate_Dog1_clone_62_note_minicircle_class_19,_partial_sequence;_kinetoplast</ns2:name></ns2:Sequence><ns2:Sequence dsseqid="sq338" id="sq338"><ns2:sequence>GGTTGGTGTAAAATAGGGCTGGTGGTGGCCGGGAATGTGCTTCCCTGGGCTGGGTCGTGGGAAATAAGGCCTCCTGGTGCGTATGTTGGTGGGGTTGACCGGGAGTGGTGGGTTTGATATTGAGTTTGCCCTTTGTTGGTGGCCAGATTGCTTGATTTGAGCGTGCCTTGGGGTGTTTGGGAATGGATTTGCTTCCTTAGATTCCTGTGTGGATGGTTTAGATTTTGGGGTTTAGCGTTTGTGGGGGTTGGTCTTAACTGGTGTGAGGGTTGGTGTTGAGTTGGACGGGGTTGGTGGTGCCGTTGATGGGTGCACACGGTGTTTTGGGGTTATCATGTTAGATATATAGAATATTCCTTATATTAAGGTTATTGTGTTAGTGCCGATAGAGGCTTAGGCGAATATAGGAGCCTTAGGTTATATAGCCTGTTCGATAGATGGTAACAGATAGCCGATATAATCTATATTATAAAGGCTAATCTATACACGGCATACATACAACGTTCTCTCTATTTATCGGTATAATTTTGTCTAGTATTATGTAGTAGGCTGTATACTGTTGTTACAGAGTATTCTTACCACTAAAGTGTTTGGGCTGACGCAATGATAAAATGAATTTTGGGTGTTGGGTGCTTGGTTGGGTTGGGGAAATGGGCTGAAAATCTAAAAAATGGCCAAAAAATGGCGAATTTCCCAAACTTTTCTGGTCCTCCGGGTAGGGGCGTTC</ns2:sequence><ns2:name>JX156513.1_Leishmania_chagasi_isolate_Dog1_clone_33_note_minicircle_class_20,_partial_sequence;_kinetoplast</ns2:name></ns2:Sequence><ns2:Sequence dsseqid="sq340" id="sq340"><ns2:sequence>GGTTGGTGTAAAATAGGGCTGGTGGTGGCCGGGAATGGGCTTCCCTGGGCTGGGTCGTGGGAAATAAGGCCTCCTGGTGCGTATGTTGGTGGGGTTGACCGGGAGTGGTGGGTTTGATATTGAGTTTGCCCTTTGTTGGTGGCCAGATTGCTTGATTTGAGCGTGCCTTGGGGTGTTTGGGAATGGATTTGCTTCCTTAGATTCCTGTGTGGATGGTTTAGATTTTGGGGTTTAGCGTTTGTGGGGGTTGGTCTTAACTGGTGTGAGGGTTGGTGTTGAGTTGGACGGGGTTGGTGGTGCCGTTGATGGGTGCACACGGTGTTTTGGGGTTATCATGTTAGATATATAGAATATTCCTTATATTAAGGTTATTGTGTTAGTGCCGATAGAGGCTTAGGCGAATATAGGAGCCTTAGGTTATATAGCCTGTTCGATAGATGGTAACAGATAGTCGATATAATCTATATTATAAAGGCTAATCTATACACGGCATACATACAACGTTCTCTCTATTTATCGGTATAATTTTGTCTAGTATTATGTAGTAGGCTGTATACTGTTGTTACAGAGTATTCTTACCACTAAAGTGTTTGGGCTGACGCAATGATAAAATGAATTTTGGGTGTTGGGTGCTTGGTTGGGTTGGGGAAATGGGCTGAAAATCTAAAAAATGGCCAAAAAATGGCGAATTTCCCAAACTTTTCTGGTCCTCCGGGTAGGGGCGTTC</ns2:sequence><ns2:name>JX156514.1_Leishmania_chagasi_isolate_Dog2_clone_42_note_minicircle_class_20,_partial_sequence;_kinetoplast</ns2:name></ns2:Sequence><ns2:Sequence dsseqid="sq342" id="sq342"><ns2:sequence>GGTTGGTGTAAAATAGGGCTGGTGGTGGCCGGGAATGGGCTTCCCTGGGCTGGGTCGTGGGAAATAAGGCCTCCTGGTGCGTATGTTGGTGGGGTTGACCGGGAGTGGTGGGTTTGATATTGAGTTTGCCCTTTGTTGGTGGCCAGATTGCTTGATTTGAGCGTGCCTTGGGGTGTTTGGGAATGGATTTGCTTCCTTAGATTCCTGTGTGGATGGTTTAGATTTTGGGGTTTAGCGTTTGTGGGGGTTGGTCTTAACTGGTGTGAGGGTTGGTGTTGAGTTGGACGGGGTTGGTGGTGCCGTTGATGGGTGCACACGGTGTTTTGGGGTTATCATGTTAGATATATAGAATATTCCTTATATTAAGGTTATTGTGTTAGTGCCGATAGAGGCTTAGGCGAATATAGGAGCCTTAGGTTATATAGCCTGTTCGATAGATGGTAACAGATAGTCGATATAATCTATATTATAAAGGCTAATCTATACACGGCATACATACAACGTTCTCTCTATTTATCGGTATAATTTTGTCTAGTATTATGTAGTAGGCTGTATACTGTTGTTACAGAGTATTCTTACCACTAAAGTGTTTGGGCTGACGCAATGATGAAATGAATTTTGGGTGTTGGGTGCTTGGTTGGGTTGGGGAAATAGGCTGAAAATCTAAAAAATGGCCAAAAAATGGCGAATTTCCCAAACTTTTCTGGTCCTCCGGGTAGGGGCGTTC</ns2:sequence><ns2:name>JX156515.1_Leishmania_chagasi_isolate_Dog2_clone_8_note_minicircle_class_20,_partial_sequence;_kinetoplast</ns2:name></ns2:Sequence><ns2:Sequence dsseqid="sq344" id="sq344"><ns2:sequence>GGTTGGTGTAAAATAGGGCTGGTGGTGGCCGGGAATGGGCTTCCCTGGGCTGGGTCGTGGGAAATAAGGCCTCCTGGTGCGTATGTTGGTGGGGTTGACCGGGAGTGGTGGGTTTGATATTGAGTTTGCCCTTTGTTGGTGGCCAGATTGCTTGATTTGAGCGTGCCTTGGGGTGTTTGGGAATGGATTTGCTTCCTTAGATTCCTGTGTGGATGGTTTAGATTTTGGGGTTTAGCGTTTGTGGGGGTTGGTCTTAACTGGTGTGAGGGTTGGTGTTGAGTTGGACGGGGTTGGTGGTGCCGTTGATGGGTGCACACGGTGTTTTGGGGTTATCATGTTAGATATATAGAATATTCCTTATATTAAGGTTATTGTGTTAGTGCCGATAGAGGCTTAGGCGAATATAGGAGCCTTAGGTTATATAGCCTGTTCGATAGATGGTAACAGATAGTCGATATAATCTATATTATAAAGGCTAATCTATACACGGCATACATACAACGTTCTCTCTATTTATCGGTATAATTTTGTCTAGTATTATGTAGTAGGCTGTATACTGTTGTTACAGAGTATTCTTACCACTAAAGTGTTTGGGCTGACGCAATGATAAAATGAATTTTGGGTGTTGGGTGCTTGGTTGGGTTGGGGAAATAGGCTGAAAATCTAAAAAATGGCCAAAAAATGGCGAATTTCCCAAACTTTTCTGGTCCTCCGGGTAGGGGCGTTC</ns2:sequence><ns2:name>JX156516.1_Leishmania_chagasi_isolate_Dog2_clone_21_note_minicircle_class_20,_partial_sequence;_kinetoplast</ns2:name></ns2:Sequence><ns2:Sequence dsseqid="sq346" id="sq346"><ns2:sequence>GGTTGGTGTAAAATAGGGCCTGGTGGTGGCCGGGAATGGGCTTCCCTGGGCTGGGTCGTGGGAAATAAGGCCTCCTGGTGCGTATGTTGGTGGGGTTGACCGGGAGTGGTGGGTTTGATATTGAGTTTGCCCTTTGTTGGTGGCCAGATTGCTTGATTTGAGCGTGCCTTGGGGTGTTTGGGAATGGATTTGCTTCCTTAGATTCCTGTGTGGATGGTTTAGATTTTGGGGTTTAGCGTTTGTGGGGGTTGGTCTTAACTGGTGTGAGGGTTGGTGTTGAGTTGGACGGGGTTGGTGGTGCCGTTGATGGGTGCACACGGTGTTTTGGGGTTATCATGTTAGATATATAGAATATTCCTTATATTAAGGTTATTGTGTTAGTGCCGATAGAGGCTTAGGCGAATATAGGAGCCTTAGGTTATATAGCCTGTTCGATAGATGGTAACAGATAGTCGATATAATCTATATTATAAAGGCTAATCTATACACGGCATACATACAACGTTCTCTCTATTTATCGGTATAATTTTGTCTAGTATTATGTAGTAGGCTGTATACTGTTGTTACAGAGTATTCTTACCACTAAAGTGTTTGGGCTGACGCAATGATAAAATGAATTTTGGGTGTTGGGTGCTTGGTTTGGGTTGGGGAAATAGGCTGAAAATCTAAAAAATGGCCAAAAAATGGCGAATTTCCCAAACTTTTCTGGTCCTCCGGGTAGGGGCGTTC</ns2:sequence><ns2:name>JX156517.1_Leishmania_chagasi_isolate_Dog3_clone_41_note_minicircle_class_20,_partial_sequence;_kinetoplast</ns2:name></ns2:Sequence><ns2:Sequence dsseqid="sq348" id="sq348"><ns2:sequence>GGTTGGTGTAAAATAGGGCTGGTGGTGGCCGGGAATGGGCTTCCCTGGGCTGGGTCGTGGGAAATAAGGCCTCCTGGTGCGTATGTTGGTGGGGTTGACCGGGAGTGGTGGGTTTGATATTGAGTTTGCCCTTTGTTGGTGGCCAGATTGCTTGATTTGAGCGTGCCTTGGGGTGTTTGGGAATGGATTTGCTTCCTTAGATTCCTGTGTGGATGGTTTAGATTTTGGGTTTAGCGTTTGTGGGGGTTGGTCTTAACTGGTGTGAGGGTTGGTGTTGAGTTGGACGGGGTTGGTGGTGCCGTTGATGGGTGCACACGGTGTTTTGGGGTTATCATGTTAGATATATAGAATATTCCTTATATTAAGGTTATTGTGTTAGTGCCGATAGAGGCTTAGGCGGATATAGGAGCCTTAGGTTATATAGCCTGTTCGATAGATGGTAACAGATAGTCGATATAATCTATATTATAAAGGCTAATCTATACACGGCATACATACAACGTTCTCTCTATTTATCGGTATAATTTTGTCTAGTATTATGTAGTAGGCTGTATACTGTTGTTACAGAGTATTCTTACCACTAAAGTGTTTGGGCTGACGCAATGATAAAATGAATTTTGGGTGTTGGGTGCTTGGTTGGGTTGGGGAAATGGGCTGAAAATCTAAAAAATGGCCAAAAAATGGCGAATTTCCCAAACTTTTCTGGTCCTCCGGGTAGGGGCGTTC</ns2:sequence><ns2:name>JX156518.1_Leishmania_chagasi_isolate_Dog1_clone_39_note_minicircle_class_20,_partial_sequence;_kinetoplast</ns2:name></ns2:Sequence><ns2:Sequence dsseqid="sq350" id="sq350"><ns2:sequence>GGTTGGTGTAAAATAGGGCGGGTGGTGGCTGGAAATGGGCTCCCCTGGGCTGGATTGGCCTGAAACCCTGGGTCCTGGGCGTACTTTTGGGACTGGTGGACTTTGGGCTGAATTTACCTGATTGAAAGCTTTCTTTTGCGATTTTGGATTGGTTTTTGTAGAGTGGTGGATTGGCTGGGATTTATTTTTGCTTTGCCTTGGCCTTGGCTTTTGTGTGGGTGTGGGTTACTATGTGGTTATTTGTTTTAAACGTTATTTGTGAGTTGGACCGTAGGGCGGCTTTGGTGCCCGTTGGCTATCGGATGAATAGGCCTTATATAACTAATATTAATATTAGTTATGATGGTCTTTGGCCGTTGTAGGCCATAGCTATCTAGTAATATTCATAGAATAGACTCTATATAGGTATAGTAGATATAATATAGACTAATATGTGCACTATGATACTCTATTATTTTGCTATATATTTACTCTCATTGTTTGGTTATATTATCTGGCTAATGACACGTAACTATACTTTTACAGTACATTTACTTTACTTACTGGGCCTCTGGCGGTTAAACAGTGGGTTGATCCGGTATTGGTGTTGGAGTACCTGAATTGCCCGAAAATTCCCAAAAATGGTCAAAAATAGCCCAAAATTCCAAACTTTTCTGGTCCTCCGGGTAGGGGCGTTC</ns2:sequence><ns2:name>JX156519.1_Leishmania_chagasi_isolate_Human_clone_9_note_minicircle_class_21,_partial_sequence;_kinetoplast</ns2:name></ns2:Sequence><ns2:Sequence dsseqid="sq352" id="sq352"><ns2:sequence>TGTTGGTGTAAAATAGGGCGGGTGGTGGCTGGAAATGGGCTCCCCTGGGCTGGATTGGCCTGAAACCCTGGGTCCTGGGCGTACTTTTGGGACTGGTGGACTTTGGGCTGAATTTACCTGATTGAAAGCTTTCTTTTACGATTTTGGATTGGTTTTTGTAGAGTGGTGGATTGGCTGGGATTTATTTTTGCTTTGCCTTGGCCTTGGCTTTTGTGTGGGTGTGGGTTACTATGTGGTTATTTGTTTTAAACGTTATTTGTGAGTTGGACCGTAGGGCGGCTTTGGTACCCGTTGGCTATCGGATGAATAGGCCTTATATAACTAATATTAATATTAGTTATGATGGTCTTTGGCCGTTGTAGGCCATAGCTATCTAGTAATATTCATAGAATAGACTCTATATAGGTATAGTAGATATAATATAGACTAATATGTGCACTATGATACTCTATTATTTTGCTATATATTTACTCTCATTGTTTGGTTATATTATCTGGCTAATGACACGTAACTATACTTTTACAGTACATTTACTTTACTTACTGGGCCTCTGGCGGTTAAACAGTGGGTTGATCCGGTATTGGTGTTGGAGTACCTGAATTGCCCGAAAATTCCCAAAAATGGTCAAAAATAGCCCAAAATTCCAAACTTTTCTGGTCCTCCGGGTAGGGGCGTTC</ns2:sequence><ns2:name>JX156520.1_Leishmania_chagasi_isolate_MS2Dog_clone_4_note_minicircle_class_21,_partial_sequence;_kinetoplast</ns2:name></ns2:Sequence><ns2:Sequence dsseqid="sq354" id="sq354"><ns2:sequence>CGCCCCTACCCGGAGGACCAGAAAAGTTTGGGTTTTCGGGCCATTTTCGGCTATTTTTCGGACTTTTTCACCAAAATACAACCCACCCCAGTAGTTTCCAGACCTCGTAGCGTCAAAATCCATTGTTGCACCTCCGTAGGAGCTCTAGCTGAAGGCATAAGTATATACCCGAGGTAGTCTATCTAACGAGTACATCCAACCACAAATACTAACAATGTATAACTCACATGGCAAAATCAAAGTAGTAGTGCAGAGTATATAGACAGACGTATATTAACTTACGGACCTAATTATCTCACCAGTTTATTAGACATCGCTGAAGTCTCACCGATTGCCCTACTGCCTATATATCAATATAAAGGCCTTTATTCCTACGACCTACACGCTACCTATAGCCTAAGGACCTATAGTTACCTCCCCGGTCATCGAAAGACCTTCGCCGGAGGCACATAACATCCAAGTGTCCAACTACGTGTACACCAACATTTATAAATAAATAAGCACAAATCAAACGCATGAAAGCCAAAACCGACAACGCCAAAGCCAATATAGTACCAAAGACCCATGGCCAACCCACAAGTAAAGAAAAATAAAGTTTAAATCATCCAAAAAGCTACAACCCCCGAATTATACGGGCTAGGAGGCCTATTTCCAGTCAACCCAGCGAAATTCCCCTCCACCCGGCCCCTATTTTACACCAACC</ns2:sequence><ns2:name>JX156521.1_Leishmania_chagasi_isolate_MS3Dog_clone_25_note_minicircle_class_22,_partial_sequence;_kinetoplast</ns2:name></ns2:Sequence><ns2:Sequence dsseqid="sq356" id="sq356"><ns2:sequence>CGCCCCTACCCGAAGGACCAGAAAAGTTTGGGTTTTCGGGCCATTTTCGGCTATTTTTCGGACTTTTTCACCAAAATACAACCCACCCCAGTAGTTTCCAGACCTCGTAGCGTCAAAATCCATTGTTGCACCTCCGTAGGAGCTCTAGCTGAAGGCATAAGTATATACCCGAGGTAGTCTATCTAACGAGTACATCCAACCACAAATACTAACAATGTATAACTCACATGGCAAAATCAAAGTAGTAGTGCAGAGTATATAGACAGACGTATATTAACTTACGGGCCTAATTATCTCACCAGTTTATTAGACATCGCTGAAGTCTCACCGATTGCCCTACTGCCTATATACCAATATAAAAGGCCTTTATTCCTACGACCTACACGCTACCTATAGCCTAAGGACCTATAGTTATCTCCCCGGTCATCGAAAGACCTTCGCCGGAGGCACATAACATCCAAGTGTCCAACTACGTGTACACCAACATTTATAAATAAATAAGCACAAATCAAACGCATGAAAGCCAAAACCGACAACGCCAAAGCCAATATAGTACCAAAGACCCATGGCCAACCCACAAGTAAAGAAAAATAAAGTTTAAATCAGCCAAAAAGCTACAACCCCCGAATTATACGGGCTAGGAGGCCTATTTCCAGTCAACCCAGCGAAATCCCCCACTCCACCCGGCCCTATTTTACACCAACC</ns2:sequence><ns2:name>JX156522.1_Leishmania_chagasi_isolate_MS3Dog_clone_22_note_minicircle_class_22,_partial_sequence;_kinetoplast</ns2:name></ns2:Sequence><ns2:Sequence dsseqid="sq358" id="sq358"><ns2:sequence>CGCCCCTACCCGAAGGACCAGAAAAGTTTGGGTTTTCGGGCCATTTTCGGCTATTTTTCGGACTTTTTCACCAAAATACAACCCACCCCAGTAGTTTCCAGACCTCGTAGCGTCAAAATCCATTGTTGCACCTCCGTAGGAGCTCTAGCTGAAGGCATAAGTATATACCCGAGGTAGTCTATCTAACGAGTACATCCAACCACAAATACTAACAATGTATAACTCACATGGCAAAATCAAAGTAGTAGTGCAGAGTATATAGACAGACGTATATTAACTTACGGGCCTAATTATCTCACCAGTTTATTAGACATCGCTGAAGTCTCACCGATTGCCCTACTGCCTATATACCAATATAAAAGGCCTTTATTCCTACGACCTACACGCTACCTATAGCCTAAGGACCTATAGTTATCTCCCCGGTCATCGAAAGACCTTCGCCGGAGGCACATAACATCCAAGTGTCCAACTACGTGTACACCAACATTTATAAATAAATAAGCACAAATCAAACGCATGAAAGCCAAAACCGACAACGCCAAAGCCAATATAGTACCAAAGACCCATGGCCAACCCACAAGTAAAGAAAAATAAAGTTTAAATCAGCCAAAAAGCTACAACCCCCGAATTATACGGGCTAGGAGGCCTATTTCCAGTCAACCCAGCGAAATCCCCCACTCCACCCGGCCCTATTTTACACCAACC</ns2:sequence><ns2:name>JX156523.1_Leishmania_chagasi_isolate_Dog1_clone_26_note_minicircle_class_22,_partial_sequence;_kinetoplast</ns2:name></ns2:Sequence><ns2:Sequence dsseqid="sq360" id="sq360"><ns2:sequence>GGTTGGTGTAAAATAGGGCCGGGTGGTGGCCGGAAATGGCTCCCCTGGGCTGGATTGGGTTTTCCTGAGCTGGATTGGGCTGAAACCCTGGGGTTGGGGGCTTGGTTTTGGGTGGGCTAGCGTTTTTGGTGTTTTAATGGTTCGGGTGCTTTTGATGTGGGTGTTGGTTGTGTGGCTTTAGTGGGTTGGAGCCTGGTGGAGGCTTGTGCCTTGGTGGGATTAGTCTGGTGGGGTGCTTCGGTGTTACTCTACGGGTGTCTTTGATGATGCTGGGGTGGGTTGACTTTAATGTTGGGGTTAGCCGATGGTGGTCTTGGGTTGACCTTAGGTGGTGATTCTCTTTAATATTGATATTAAAGGTAAGTGCTTGGACATATGATATAGCCATAGCGCTTTAGAATAGTTCGACTCCGAAGACCCAGTCTGAGGTAGTGTTAAGTATACATTAATCTAGTATATAATTTAGCATATAATAACTGACATTGCTCGTACACTATAAGTATTATGTTTAATATATTGCTGTAGTATGTATTTGTGTGCTGTGTGTAGTAGTAATATCTATACCGATATATTTATAGGTTGGCACATACTGCAGTGAATTGAAAATTAATGAATTGGGGTCGGGCTGTGGGGGAGGTGTCGTAAATTCTGGAAAATGATAGAAAATGGCCAAAAATGAGGGGAAATTCCAAACTTTTCTGGTCCTTCGGGTAGGGGCGTTC</ns2:sequence><ns2:name>JX156524.1_Leishmania_chagasi_isolate_Dog1_clone_21_note_minicircle_class_23,_partial_sequence;_kinetoplast</ns2:name></ns2:Sequence><ns2:Sequence dsseqid="sq362" id="sq362"><ns2:sequence>GGTTGGTGTAAAATAGGGCCGGGTGGTGGCCGGAAATGGCTCCCCTGGGCTGGATTGGGTTTTCCTGAGCTGGATTGGGCTGAAACCCTGGGGTTGGGGGCTTGGTTTTGGGTGGGCTAGCGTTTTTGGTGTTTTAATGGTTCGGGTGCTTTTGATGTGGGTGTTGGTTGTGTGGCTTTAGTGGGTTGGAGCCTGGTGGAGGCTTGTGCCTTGGTGGGATTAGTCTGGTGGGGTGCTTCGGTGTTACTCTACGGGTGTCTTTGATGATGCTGGGGTGGGTTGACTTTAATGTTGGGGTTAGCCGATGGTGGTCTTGGGTTGACCTTAGGTGGTGATTCTCTTTAATATTGATATTAAAGGTAAGTGCTTGGACATATGATATAGCCATAGCGCTTTAGAATAGTTCGACTCCGAAGACCCAGTCTGAGGTAGTGTTAAGTATACATTAATCTAGTATATAATTTAGCATATAATAACTGACATTGCTCGTACACTATAAGTATTATGTTTAATATATTGCTGTAGTATGTATTTGTGTGCTGTGTGTAGTAGTAATATCTATACCGATATATTTATAGGTTGGCACATACTGCAGTGAATTGAAAATTAATGAATTGGGGTCGGGCTGTGGGGGAGGTGTCGTAAATTCTGGAAAATGATAGAAAATGGCCAAAAATGAGGGGAAATTCCAAACTTTTCTGGTCCTTCGGGTAGGGGCGTTC</ns2:sequence><ns2:name>JX156525.1_Leishmania_chagasi_isolate_Dog2_clone_36_note_minicircle_class_23,_partial_sequence;_kinetoplast</ns2:name></ns2:Sequence><ns2:Sequence dsseqid="sq364" id="sq364"><ns2:sequence>GGTTGGTGTAAAATAGGGCCGGGTGGTGGCCGGAAATGGCTCCCCTGGGCTGGATTGGGTTTTCCTGAGCTGGATTGGGCTGAAACCCTGGGGTTGGGGGCTTGGTTTTGGGTGGGCTAGCGTTTTTGGTGTTTTAATGGTTCGGGTGCTTTTGATGTGGGTGTTGGTTGTGTGGCTTTAGTGGGTTGGAGCCTGGTGGAGGCTTGTGCCTTGGTGGGATTAGTCTGGTGGGGTGCTTCGGTGTTACTCTACGGGTGTCTTTGATGATGCTGGGGTGGGTTGACTTTAATGTTGGGGTTAGCCGATGGTGGTCTTGGGTTGACCTTAGGTGGTGATTCTCTTTAATATTGATATTAAAGGTAAGTGCTTGGACATATGATATAGCCATAGCGCTTTAGAATAGTTCGACTCCGAAGACCCAGTCTGAGGTAGTGTTAAGTATACATTAATCTAGTATATAATTTAGCATATAATAACTGACATTGCTCGTACACTATAAGTATTATGTTTAATATATTGCTGTAGTATGTATTTGTGTGCTGTGTGTAGTAGTAATATCTATACCGATATATTTATAGGTTGGCACATACTGCAGTGAATTGAAAATTAATGAATTGGGGTCGGGCTGTGGGGGAGGTGTCGTAAATTCTGGAAAATGATAGAAAATGGCCAAAAATGAGGGGAAATTCCAAACTTTTCTGGTCCTTCGGGTAGGGGCGTTC</ns2:sequence><ns2:name>JX156526.1_Leishmania_chagasi_isolate_Dog2_clone_45_note_minicircle_class_23,_partial_sequence;_kinetoplast</ns2:name></ns2:Sequence><ns2:Sequence dsseqid="sq366" id="sq366"><ns2:sequence>GGTTGGTGTAAAATAGGGCCGGGTGGTGGCCGGAAATGGCTCCCCTGGGCTGGATTGGGTTTTCCTGAGCTGGATTGGGCTGAAACCCTGGGGTTGGGGGCTTGGTTTTGGGTGGGCTAGCGTTTTTGGTGTTTTAATGGTTCGGGTGCCTTTGATGTGGGTGTTGGTTGTGTGGCTTTAGTGGGTTGGAGCCTGGTGGAGGCTTGTGCCTTGGTGGGATTAGTCTGGTGGGGTGCTTCGGTGTTACTCTACGGGTGTCTTTGATGATGCTGGGGTGGGTTGACTTTAATGTTGGGGTTAGCCGATGGTGGTCTTGGGTTGACCTTAGGTGGTGATTCTCTTTAATATTGATATTAAAGGTAAGTGCTTGGACATATGATATAGCCATAGCGCTTTAGAATAGTTCGACTCCGAAGACCCAGTCTGAGGTAGTGTTAAGTATACATTAATCTAGTATATAATTTAGCATATAATAACTGACATTGCTCGTACACTATAAGTATTATGTTTAATATATTGCTGTAGTATGTATTTGTGTGCTGTGTGTAGTAGTAATATCTATACCGATATATTTATAGGTTGGCGCATACTGCAGTGAATTGAAAATTAATGAATTGGGGTCGGGCTGTGGGGGAGGTGTCGTAAATTCTGGAAAATGATGGAAAATGGCCAAAAATGGGGGGAAATTCCAAACTTTTCTGGTCCTCCGGGTAGGGGCGTTC</ns2:sequence><ns2:name>JX156527.1_Leishmania_chagasi_isolate_Dog2_clone_22_note_minicircle_class_23,_partial_sequence;_kinetoplast</ns2:name></ns2:Sequence><ns2:Sequence dsseqid="sq368" id="sq368"><ns2:sequence>GGTTGGTGTAAAATAGGGCCGGGTGGTGGCCGGAAATGGCTCCCCTGGGCTGGATTGGGTTTTCCTGAGCTGGATTGGGCTGAAACCCTGGGGTTGGGGGCTTGGTTTTGGGTGGGCTAGCGTTTTTGGTGTTTTAATGGTTCGGGTGCCTTTGATGTGGGTGTTGGTTGTGTGGCTTTAGTGGGTTGGAGCCTGGTGGAGGCTTGTGCCTTGGTGGGATTAGTCTGGTGGGGTGCTTCGGTGTTACTCTACGGGTGTCTTTGATGATGCTGGGGTGGGTTGACTTTAATGTTGGGGTTAGCCGATGGTGGTCTTGGGTTGACCTTAGGTGGTGATTCTCTTTAATATTGATATTAAAGGTAAGTGCTTGGACATATGATATAGCCATAGCGCTTTAGAATAGTTCGACTCCGAAGACCCAGTCTGAGGTAGTGTTAAGTATACATTAATCTAGTATATAATTTAGCATATAATAACTGACATTGCTCGTACACTATAAGTATTATGTTTAATATATTGCTGTAGTATGTATTTGTGTGCTGTGTGTAGTAGTAATATCTATACCGATATATTTATAGGTTGGCGCATACTGCAGTGAATTGAAAATTAATGAATTGGGGTCGGGCTGTGGGGGAGGTGTCGTAAATTCTGGAAAATGATGGAAAATGGCCAAAAATGGGGGGAAATTCCAAACTTTTCTGGTCCTCCGGGTAGGGGCGTTC</ns2:sequence><ns2:name>JX156528.1_Leishmania_chagasi_isolate_Dog2_clone_30_note_minicircle_class_23,_partial_sequence;_kinetoplast</ns2:name></ns2:Sequence><ns2:Sequence dsseqid="sq370" id="sq370"><ns2:sequence>GGTTGGTGTAAAATAGGGCCGGGTGGTGGCCGGAAATGGCTCCCCTGGGCTGGATTGGGTTTTCCTGAGCTGGATTGGGCTGAAACCCTGGGGTTGGGGGCTTGGTTTTGGGTGGGCTAGCGTTTTTGGTGTTTTAATGGTTCGGGTGCCTTTGATGTGGGTGTTGGTTGTGTGGCTTTAGTGGGTTGGAGCCTGGTGGAGGCTTGTGCCTTGGTGGGATTAGTCTGGTGGGGTGCTTCGGTGTTACTCTACGGGTGTCTTTGATGATGCTGGGGTGGGTTGACTTTAATGTTGGGGTTAGCCGATGGTGGTCTTGGGTTGACCTTAGGTGGTGATTCTCTTTAATATTGATATTAAAGGTAAGTGCTTGGACATATGATATAGCCATAGCGCTTTAGAATAGTTCGACTCCGAAGACCCAGTCTGAGGTAGTGTTAAGTATACATTAATCTAGTATATAATTTAGCATATAATAACTGACATTGCTCGTACACTATAAGTATTATGTTTAATATATTGCTGTAGTATGTATTTGTGTGCTGTGTGTAGTAGTAATATCTATACCGATATATTTATAGGTTGGCGCATACTGCAGTGAATTGAAAATTAATGAATTGGGGTCGGGCTGTGGGGGAGGTGTCGTAAATTCTGGAAAATGATGGAAAATGGCCAAAAATGGGGGGAAATTCCAAACTTTTCTGGTCCTCCGGGTAGGGGCGTTC</ns2:sequence><ns2:name>JX156529.1_Leishmania_chagasi_isolate_Dog2_clone_31_note_minicircle_class_23,_partial_sequence;_kinetoplast</ns2:name></ns2:Sequence><ns2:Sequence dsseqid="sq372" id="sq372"><ns2:sequence>GGTTGGTGTAAAATAGGGCCGGGTGGTGGCCGGAAATGGCTCCCCTGGGCTGGATTGGGTTTTCCTGAGCTGGATTGGGCTGAAACCCTGGGGTTGGGGGCTTGGTTTTGGGTGGGCTAGCGTTTTTGGTGTTTTAATGGTTCGGGTGCTTTTGATGTGGGTGTTGGTTGTGTGGCTTTAGTGGGTTGGAGCCTGGTGGAGGCTTGTGCCTTGGTGGGATTAGTCTGGTGGGGTGCTTCGGTGTTACTCTACGGGTGTCTTTGATGATGCTGGGGTGGGTTGACTTTAATGTTGGGGTTAGCCGATGGTGGTCTTGGGTTGACCTTAGGTGGTGATTCTCTTTAATATTGATATTAAAGGTAAGTGCTTGGACATATGATATAGCCATAGCGCTTTAGAATAGTTCGACTCCGAAGACCCAGTCTGAGGTAGTGTTAAGTATACATTAATCTAGTATATAATTTAGCATATAATAACTGACATTGCTCGTACACTATAAGTATTATGTTTAATATATTGCTGTAGTATGTATTTGTGTGCTGTGTGTAGTAGTAATATCTATACCGATATATTTATAGGTTGGCGCATACTGCAGTGAATTGAAAATTAATGAATTGGGGTCGGGCTGTGGGGGAGGTGTCGTAAATTCTGGAAAATGATGGAAAATGGCCAAAAATGGGGGGAAATTCCAAACTTTTCTGGTCCTCCGGGTAGGGGCGTTC</ns2:sequence><ns2:name>JX156530.1_Leishmania_chagasi_isolate_Dog2_clone_46_note_minicircle_class_23,_partial_sequence;_kinetoplast</ns2:name></ns2:Sequence><ns2:Sequence dsseqid="sq374" id="sq374"><ns2:sequence>GGTTGGTGTAAAATAGGGCCGGGTGGTGGCCGGAAATGGCTCCCCTGGGCTGGATTGGGTTTTCCTGAGCTGGATTGGGCTGAAACCCTGGGGTTGGGGGCTTGGTTTTGGGTGGGCTAGCGTTTTTGGTGTTTTAATGGTTCGGGTGCCTTTGATGTGGGTGTTGGTTGTGTGGCTTTAGTGGGTTGGAGCCTGGTGGAGGCTTGTGCCTTGGTGGGATTAATCTGGTGGGGTGCTTCGGTGTTACTCTACGGGTGTCTTTGATGATGCTGGGGTGGGTTGACTTTAATGTTGGGGTTAGCCGATGGTGGTCTTGGGTTGACCTTAGGTGGTGATTCTCTTTAATATTGATATTAAAGGTAAGTGCTTGGACATATGATATAGCCATAGCGCTTTAGAATAGTTCGACTCCGAAGACCCAGTCTGAGGTAGTGTTAAGTATACATTAATCTAGTATATAATTTAGCATATAATAACTGACATTGCTCGTACACTATAAGTATTATGTTTAATATATTGCTGTAGTATGTATTTGTGTGCTGTGTGTAGTAGTAATATCTATACCGATATATTTATAGGTTGGCGCATACTGCAGTGAATTGAAAATTAATGAATTGGGGTCGGGCTGTGGGGGAGGTGTCGTAAATTCTGGAAAATGATGGAAAATGGCCAAAAATGGGGGGAAATTCCAAACTTTTCTGGTCCTCCGGGTAGGGGCGTTC</ns2:sequence><ns2:name>JX156531.1_Leishmania_chagasi_isolate_Dog2_clone_6_note_minicircle_class_23,_partial_sequence;_kinetoplast</ns2:name></ns2:Sequence><ns2:Sequence dsseqid="sq376" id="sq376"><ns2:sequence>GGTTGGTGTAAAATAGGGTCGGGTGGGTTGGGGATTTCGGGGATTTTGGCTGGGTCGGTCTGAAACCCTGGGTCTGGGGCTTGTTTTGCGTTGGCTGGATTTGGCGAATGTTGAAGGTGTTCTTGCTTGTTGTTTGGGTGGTTGGTATTGATTTTTGACTTCTTGGGCTTTGTTGTTTTGATTTTAATTTTGGATGTTTTTGATTTTAGTTTATTAGTTAGTTATTGGTTGGGGGTTTTGGGTGGTTGGATTGGCCTTGGCCGTCACGAGGCTTTGGTGCCTGGGGTATGCGTTGATGACCCTTAGGGGATGGGGTTTGAACCTGTAATAACTAATATTAATATTAGTTATGTGCCTTTTAGGGCATTAGCGTAATAGGTGGAGCTGTAATGTTAGTTGGGAGAATAGTTCGATAGGCGATGGTCGTTGGTACAAGGACTGAGTCTATAACCTGTTCGAGTCAATAGTGTCATATATTCGTATTATGTCTATCTTTTTGCTTATGTTGTAGGCTATATTTTGGACTGTGATGGTAAACTGACTAGCAGCGTACTATATACCCTTACAGTGTGATGACTGCGTTGCGATACTTGAAAATGTTGGGGAATTGGTGCGAGGCCCTCAAAAATCGTCAAAAATCGTCAAAAATAGGCAAAAAATTCAAACTTTTCTGGTCCTTCGGGTAGGGGCGTTC</ns2:sequence><ns2:name>JX156532.1_Leishmania_chagasi_isolate_Dog3_clone_26_note_minicircle_class_24,_partial_sequence;_kinetoplast</ns2:name></ns2:Sequence><ns2:Sequence dsseqid="sq378" id="sq378"><ns2:sequence>GGTTGGTGTAAAATAGGGTCGGGTGGGTTGGGGATTTCGGGGATTTTGGCTGGGTCGGTCTGAAACCCTGGGTCTGGGGCTTGTTTTGCGTTGGCTGGATTTGGCGAATGTTGAAGGTGTTCTTGCTTGTTGTTTGGGTGGTTGGTATTGATTTTTGACTTCTTGGGCTTTGTTGTTTTGATTTTAATTTTGGATGTTTTTGATTTTAGTTTATTAGTTAGTTATTGGTTGGGGGTTTTGGGTGGTTGGATTGGCCTTGGCCGTCACGAGGCTTTGGTGCCTGGGGTATGCGTTGATGACCCTTAGGGGATGGGGTTTGAACCTGTAATAACTAATATTAATATTAGTTATGTGCCTTTTAGGGCATTAGCGTAATAGGTGGAGCTGTAATGTTAGTTGGGAGAATAGTTCGATAGGCGATGGTCGTTGGTACAAGGACTGAGTCTATAACCTGTTCGAGTCAATAGTGTCATATATTCGTATTATGTCTATCTTTTTGCTTATGTTGTAGGCTATATTTTGGACTGTGATGGTAAACTGACTAGCAGCGTACTATATACCCTTACAGTGTGATGACTGCGTTGCGATACTTGAAAATGTTGGGGAATTGGTGCGAGGCCCTCAAAAATCGTCAAAAATCGTCAAAAATAGGCAAAAAATTCAAACTTTTCTGGTCCTTCGGGTAGGGGCGTTC</ns2:sequence><ns2:name>JX156533.1_Leishmania_chagasi_isolate_Dog3_clone_29_note_minicircle_class_24,_partial_sequence;_kinetoplast</ns2:name></ns2:Sequence><ns2:Sequence dsseqid="sq380" id="sq380"><ns2:sequence>GGTTGGTGTAAAATAGGGCCGGGTGGTCCGGGGATTTCCTGGATTTCCTGGATTTTGGGACTTGGATTTTGAAAAGTGGCCTCCTCCAGGTTTGGTTTGCAGGAATCTGGATTTTTATTCGGGGGTTTGGGCTTTAAATTGGGGGTTGGCGTGGTTTTGCCGTGGGTTGGCGGCGTTGGGTTTGGATTGGGATGTTATTGAGTGGGTTTATAGTTGGAGGTTGGCTGACTTGCTCCATTGAGTGGGGTTGGGTGGGTAGATCGATTGAGGATTGGTCGAGTTTTGTTAAGGGGTTTGGGATGTGTGACTTGACACATGTTTGTTGCTTATAACTAATATTTATATTAGTTGTGCTATCGCGTATAGCGTTTCGGTAGAGTCTAGGATACGTTAGTAGCCATAGGAAGACTCGCGATAATATTTACAGTAGGTAAGCTTACGTCCGTAGGTTAAGTCTAGCTTTATCGTACTGCCGTTTACATACATATTTCTACCTTTGACTATGTTTCGTTGTGTATTGTGTCTAGAGTTGTGTGTAGTAGTTAGACTTGTGTTAGTATATCTTTTGCCTGCAGTCTTTCCTGTGGTAGGTGCATCTGGGTCAAAATTATGGTTGGAGCCGCGAAAATTCCCAAAAATGGCCAAAAAATGCCGAATTTCCCAAACTTTTCTGGTCCTCCGGGTAGGGGCGTTC</ns2:sequence><ns2:name>JX156534.1_Leishmania_chagasi_isolate_Dog3_clone_2_note_minicircle_class_25,_partial_sequence;_kinetoplast</ns2:name></ns2:Sequence><ns2:Sequence dsseqid="sq382" id="sq382"><ns2:sequence>GGTTGGTGTAAAATAGGGCCGGGTGGTCCGGGGGATTCGGGGGGAAATTGGCCTTCCTGGGCTGGGGTGTGCTGAAACCTTGGGTCTGGAGGCTTTGTTTTTTGGGTTGGATTTTTCGTGAGGATTTGGCTTGTTAAGTGGCTTGTTGGCTGTCGGTTATGCGTGTGCTGGTTGGTTTCATGCGTTGTTTGGGTGGATTGGGTGTGATCTTGGGTTGATGTTGGGTGGAGTACCTCGTTAATTGAAGGTTTGGGCCCTAGTGTTGGGGTGGGAGTTTTATACGAATGGGGGTTGACCCTGGCGTGGAGAGTTAATGCCCTTGGCTGGTATGGGTGTGGTTGACCTCTCCCTTGCTTTGATATTAATATTAATTTTGGTATAAATGGTTATAGTGATGGTGGCTATGGCCAAGGGGTAACCTATAGTTTATATAGGGCGTTAGGCGATAAGGCTACCGGAGTATTGCGTAGGTAGTATATAAGCCTATCATACGTCCTAGATCTAGTCACATATTATTCTCTATTTATTGTTGATTTGTTTATATGTTTGATGTTATATGTGGTGTGTGTATCTAGTAGACTGATAATACAGAGTACTATCTAGTGCTAAAGACTGCTGCCTTGGTAGGCGTGAATTGGAAACTGGAGTGATTTGGCTGAAAAATCCTCGAAAATCCTCGAGAATCCTCGAGAATGGGGGGAATTTCCAAACTTTTCTGGTCCTCCGGGTAGGGGCGTTC</ns2:sequence><ns2:name>JX156535.1_Leishmania_chagasi_isolate_Dog1_clone_6_note_minicircle_class_26,_partial_sequence;_kinetoplast</ns2:name></ns2:Sequence><ns2:Sequence dsseqid="sq384" id="sq384"><ns2:sequence>GGTTGGTGTAAAATAGGGCCGGGTGGTCGGGGGAATTTGGGAAATTGGGCTCCCTGGGCTGGAGTGGCCTGAACCCCTGGGTCCTGGGCGTGCTTTTGGGGCTGGCTGGCTTTTGATGTTGGATTTCAGTTGGGATTTGGTGAATTCTTTGGTTTTTGGCGGTGTGGGTCTTGGCCTGGTTGTGTTTTGGGGCGTTCTGGTTGGATAAATGCTTTGTTCGAAGGATGTTTGGCTGTTAGTTTTGAGGTGGATAGGTTTGGATCAGCATTGATTGGTGGTTTAGGGTGATGTGGATGGGCAGGCGTTGTTGCGTGTGATGGGTGGGGTTTAACCATAGAATAACTTATTATATATATTAAGTTGATTTGCTGATGATTATAGATCTAATGGAGGGTCTTAGGTATCTATAGGCCGACATATAGTTTATCTAGCAGTCGGAACGTTCTATTAATAGTTACGGTATGTCTAGATTTTATAATACATGCAGTTTAGCTTCTAATTTATCTTTTTGTAATTATACGTTATGTAGTGTATATTAGATTTGCATGGGTAGGCTATTAATGTAACATCAATACCTATAATGGGCGTAGCCGGGACACAGGCTGTTAGTGACAATGGGATTTTGAATTTTGGGTCGAAAGTTCTGAAAATTTGTTGAAAAACGCTAAAAATGGCCCGAAAATCCAAACTTTTCTGGTCCTCCGGGTAGGGGCGTTC</ns2:sequence><ns2:name>JX156536.1_Leishmania_chagasi_isolate_Dog1_clone_15_note_minicircle_class_27,_partial_sequence;_kinetoplast</ns2:name></ns2:Sequence><ns2:Sequence dsseqid="sq386" id="sq386"><ns2:sequence>GGTTGGTGTAAAATAGGGCCGGGTGGTCGGGGGAATTTGGGAAATTGGGCTCCCTGGGCTGGAGTGGCCTGAACCCCTGGGTCCTGGGCGTGCTTTTGGGGCTGGCTGGCTTTTGATGTTGGATTTCAGTTGGGATTTGGTGAATTCTTTGGTTTTTGGCGGTGTGGGTCTTGGCCTGGTTGTGTTTTGGGGCGTTCTGGTTGGATAAATGCTTTGTTCGAAGGATGTTTGGCTGTTAGTTTTGAGGTGGATAGGTTTGGATCAGCATTGATTGGTGGTTTAGGGTGATGTGGATGGGCAGGCGTTGTTGCGTGTGATGGGTGGGGTTTAACCATAGAATAACTTATTATATATATTAAGTTGATTTGCTGATGATTATAGATCTAATGGAGGGTCTTAGGTATCTATAGGCCGACATATAGTTTATCTAGCAGTCGGAACGTTCTATTAATAGTTACGGTATGTCTAGATTTTATAATACATGCAGTTTAGCTTCTAATTTATCTTTTTGTAATTATACGTTATGTAGTGTATATTAGATTTGCATGGGTAGGCTATTAATGTAACATCAATACCTATAATGGGCGTAGCCGGGACACAGGCTGTTAGTGACAATGGGATTTTGAATTTTGGGTCGAAAGTTCTGAAAATTTGTTGAAAAACGCTAAAAATGGCCCGAAAATCCAAACTTTTCTGGTCCTCCGGGTAGGGGCGTTC</ns2:sequence><ns2:name>JX156537.1_Leishmania_chagasi_isolate_Dog1_clone_38_note_minicircle_class_27,_partial_sequence;_kinetoplast</ns2:name></ns2:Sequence><ns2:Sequence dsseqid="sq388" id="sq388"><ns2:sequence>GGTTGGTGTAAAATAGGGCCGGGTGGTTCGGGAAATTCGGGGAAAATTGGCTCCCTGGGCTGGATTGGCCTGGAACCCTGGGTTCTGGGCGTGCTTTTGGGGTGGCTGGGTTTTGGAGGTGGGTTTTGCCCTGTTGGATGGTTGTTGTGGGTGAGTTTGGGTGTTGATATTGTTGGCGGGCTTGTTTTGGTGGGCTGGTGCTGGTTACTGTGGATTGGTGGGCTTTGAATGCTTTTGCCTGGGGCTTGGCCTGGGTGTGTGGGATTGGTAGTAGTGGCCTTGGGGGTTCCCTATTGGGTTGCCGTGATTTGCCTTCCATGGCTGCCATTGGCTTCGTGCTTAATATATTATATTAGTTATATAGTTAATGTGCTAACGTATCGGACGGAGAGGGGCTGTAGTTGGCAAGCGACTCGTAGATATAGTTGACTGTGGCATCCGTTAACAATAGTGGGTGTGTTCAGTATAGAATATACAACGGCTATGATAATATCACTCTAGATATTTAGCTTTTCACTTTTCTTTTTAGTTTTGTGTTTGATTTTATGGTGTGTTATATTTGGCTGACGTGTTATAGTGTATACCCTACGGTGTTTCTCTTTCAGAGTTACGTAGGGGAAATTGTGAGTTTTGGGCTGAAAATTCCCAAAAATGGCTAAAAATGCCGAAATTCCCAAACTTTTTTGGTCCTCCGGGTAGGGGCGTTC</ns2:sequence><ns2:name>JX156538.1_Leishmania_chagasi_isolate_Human_clone_17_note_minicircle_class_28,_partial_sequence;_kinetoplast</ns2:name></ns2:Sequence><ns2:Sequence dsseqid="sq390" id="sq390"><ns2:sequence>GGTTGGTGTAAAATAGGGCCGGGTGGTTCGGGAAATTCGGGGAAATTGGCTCTCCTGGGCTGGGATGGCTCGGAACCCTGGGTCCTGGGCACGCTTTTTGGCTGCTCTGGGTTTTTGGGTGGATGTTTGCGGGGTGATTCGGCTTTTGAGCTGTGGGTGTTTGGATTTGAGGCTTGTTTGGGCTGGTGGGTGGATTAATTTGTTTTGGATACTGCATTTGCATGGCTTGTTGGTGTGGTGGTGGTTCAAGACTATGGTCGTGTGGCCTTTGATTGGGGTGGGGTGTATTGGATTGGATTCGTTTGGTGGCTGAGGTGTTTGGGGTTTAGTATTAACACTTTCCCTTTGCTTTAATTATTATATTTAACTTCTAGACGACGTTAGGTCATGATCCTATAGTAACGTTAGGGCTATAGGGGTAGTAGGTTGTGAGATGACTTTAGTGTTCTGTTATGAGAATACAAAGGTTACATCGAATAATAGTATTATAAATTGTCGTATAATATTTGATCTCTTATTTTGAATTTTTGTTTATGTTATATTGCTATATTTTAACGTTTATATGTTGTATTGGGTGTATATTGCTTACCACTGCTGTGACTTGATTACCAGAGGGTGGGTTGACGGGGATTGGTGGGAGTTGTTTGGAATTCGTCGAAAATCTTAAAAAATCCCTAAAAATAGCCAAATTTCCCAAACTTTTCTGGTCCTTCGGGTAGGGGCGTTC</ns2:sequence><ns2:name>JX156539.1_Leishmania_chagasi_isolate_Dog3_clone_17_note_minicircle_class_29,_partial_sequence;_kinetoplast</ns2:name></ns2:Sequence><ns2:Sequence dsseqid="sq392" id="sq392"><ns2:sequence>GGTTGGTGTAAAATAGGGGCGGGTGGTGGCTGGAATTTTGGGGGAAATGGCCTTCCTGGGCTGGGATTGGTTGAAACCTCTGTCCTAGGCGTACTTTTTGACGATGTTGGCTTTTTCCTTTAAATTTTTACTTTAAAATACTGGATTTGGGGCGTTGACGCCTTCATGCAGATGGGTCGCGACCGTGGGTGCCTGTCTTGATTTGAGGTGGTGGGCTTGTTTTGGGTTTGTGGTATCCATGGTTGGTTCTTGCGCTGTGGGTCATGAGTGTTTGGATTGATGGGTGGTGTTACGCGTTGGGTGGATACCGCGATGATTGGGGTTTTAATATATAGAATAAGTTTAATATCAAAGGGCGTTTGGGGTAAACTGTGGTGGCTTTAACCTATATAGCTTTAGCTACCTTAGTATATTTTAGCTTAACGTCCTGGTAAGGTTGCATCTATTGTAAAGTTAGGCTGTCTACACATACTTGTCTCTCTTATTTGTGATCTATGTATAATGCGTATTATGTGATGTCTAGAGCTATGTTAGAGTGTATGTTATACGTATATTCCTATCACTAAAGTGACTGGTTCCTATAGAGGTGCAAAGCAGGTGTTATGGATGGAATGCGCTGAAAATTCATAAAAATCCTGAAAAATGGTGGAAAATGGGCAAAAATCCCAAACTTTTCTGGTCCTCCGGGTAGGGGCGTTC</ns2:sequence><ns2:name>JX156540.1_Leishmania_chagasi_isolate_Dog1_clone_31_note_minicircle_class_30,_partial_sequence;_kinetoplast</ns2:name></ns2:Sequence><ns2:Sequence dsseqid="sq394" id="sq394"><ns2:sequence>GGTTGGTGTAAAATAGGGGCGGGTGGTGGCTGGAATTTTGGGGGAAATGGCCTTCCTGGGCTGGGATTGGTTGAAACCTCTGTCCTAGGCGTACTTTTTGACGATGTTGGCTTTTTCCTTTAAATTTTTACTTTAAAATACTGGATTTGGGGCGTTGACGCCTTCATGCAGATGGGTCGCGACCGTGGGTGCCTGTCTTGATTTGAGGTGGTGGGCTTGTTTTGGGTTTGTGGTATCCATGGTTGGTTCTTGCGCTGTGGGTCATGAGTGTTTGGATTGATGGGTGGTGTTACGCGTTGGGTGGATACCGCGATGATTGGGGTTTTAATATATAGAATAAGTTTAATATCAAAGGGCGTTTGGGGTAAACTGTGGTGGCTTTAACCTATATAGCTTTAGCTACCTTAGTATATTTTAGCTTAACGTCCTGGTAAGGTTGCATCTATTGTAAAGTTAGGCTGTCTACACATACTTGTCTCTCTTATTTGTGATCTATGTATAATGCGTATTATGTGATGTCTAGAGCTATGTTAGAGTGTATGTTATACGTATATTCCTATCACTAAAGTGACTGGTTCCTATAGAGGTGCAAAGCAGGTGTTATGGATGGAATGCGCTGAAAATTCATAAAAATCCTGAAAAATGGTGGAAAATGGGCAAAAATCCCAAACTTTTCTGGTCCTCCGGGTAGGGGCGTTC</ns2:sequence><ns2:name>JX156541.1_Leishmania_chagasi_isolate_Dog1_clone_47_note_minicircle_class_30,_partial_sequence;_kinetoplast</ns2:name></ns2:Sequence><ns2:Sequence dsseqid="sq396" id="sq396"><ns2:sequence>GGTTGGTGTAAAATAGGGGCGGGTGGTGGCTGGAATTTTGGGGGGAATGGCCTTCCTGGGCTGGGATTGGTTGAAACCTCTGTCCTAGGCGTACTTTTTGACGATGTTGGCTTTTTCCTTTAAATTTTTACTTTAAAATACTGGATTTGGGGCGTTGACGCCTTCATGCAGATGGGTCGCGACCGTGGGTGCCTGTCTTGATTTGAGGTGGTGGGCTTGTTTTGGGTTTGTGGTATCCATGGTTGGTTCTTGCGCTGTGGGTCATGAGTGTTTGGATTGATGGGTGGTGTTACGCGTTGGGTGGATACCGCGATGATTGGGGTTTTAATATATAGAATAAGTTTAATATCAAAGGGCGTTTGGGGTAAACTGTGGTGGCTTTAACCTATATAGCTTTAGCTACCTTAGTATATTTTAGCTTAACGTCCTGGTAAGGTTGCATCTATTGTAAAGTTAGGCTGTCTACACATACTTGTCTCTCTTATTTGTGATCTATGTATAATGCGTATTATGTGATGTCTAGAGCTATGTTAGAGTGTATGTTATACGTATATTCCTATCACTAAAGTGACTGGTTCCTATAGAGGTGCAAAGCAGGTGTTATGGATGGAATGCGCTGAAAATTCATAAAAATCCTGAAAAATGGTGGAAAATGGGCAAAAATCCCAAACTTTTCTGGTCCTTCGGGTAGGGGCGTTC</ns2:sequence><ns2:name>JX156542.1_Leishmania_chagasi_isolate_Dog2_clone_50_note_minicircle_class_30,_partial_sequence;_kinetoplast</ns2:name></ns2:Sequence><ns2:Sequence dsseqid="sq398" id="sq398"><ns2:sequence>GGTTGGTGTAAAATAGGGGCGGGTGGTGGCTGGAATTTTGGGGGAAATGGCCTTCCTGGGCTGGGATTGGTTGAAACCTCTGTCCTAGGCGTACTTTTTGACGATGTTGGCTTTTTCCTTTAAATTTTTACTTTAAAATACTGGATTTGGGGCGTTGACGCCTTCATGCAGATGGGTCGCGACCGTGGGTGCCTGTCTTGATTTGAGGTGGTGGGCTTGTTTTGGGTTTGTGGTATCCATGGTTGGTTCTTGCGCTGTGGGTCATGAGTGTTTGGATTGATGGGTGGTGTTACGCGTTGGGTGGATACCGCGATGATTGGGGTTTTAATATATAGAATAAGTTTAATATCAAAGGGCGTTTGGGGTAAACTGTGGTGGCTTTAACCTATATAGCTTTAGCTACCTTAGTATATTTTAGCTTAACGTCCTGGTAAGGTTGCATCTATTGTAAAGTTAGGCTGTCTACACATACTTGTCTCTCTTATTTGTGATCTATGTATAATGCGTATTATGTGATGTCTAGAGCTATGTTAGAGTGTATGATATACGTATATTCCTATCACTAAAGTGACTGGTTCCTATAGAGGTGCAAAGCAGGTGTTATGGATGGAATGCGCTGAAAATTCATAAAAATCCTGAAAAATGGTGGAAAATGGGCAAAAATCCCAAACTTTTCTGGTCCTCCGGGTAGGGGCGTTC</ns2:sequence><ns2:name>JX156543.1_Leishmania_chagasi_isolate_Dog3_clone_34_note_minicircle_class_30,_partial_sequence;_kinetoplast</ns2:name></ns2:Sequence><ns2:Sequence dsseqid="sq400" id="sq400"><ns2:sequence>GGTTGGTGTAAAATAGGGGCGGGTGGTGGCTGGAATTTTGGGGGAAATGGCCTTCCTGGGCTGGGATTGGTTGAAACCTCTGTCCTAGGCGTACTTTTTGACGATGTTGGCTTTTTCCTTTAAATTTTTACTTTAAAATACTGGATTTGGGGCGTTGACGCCTTCATGCAGATGGGTCGCGACCGTGGGTGCCTGTCTTGATTTGAGGTGGTGGGCTTGTTTTGGGTTTGTGGTATCCATGGTTGGTTCTTGCGCTGTGGGTCATGAGTGTTTGGATTGATGGGTGGTGTTACGCGTTGGGTGGATACCGCGATGATTGGGGTTTTAATATATAGAATAAGTTTAATATCAAAGGGCGTTTGGGGTAAACTGTGGTGGCTTTAACCTATATAGCTTTAGCTACCTTAGTATATTTTAGCTTAACGTCCTGGTAAGGTTGCATCTATTGTAAAGTTAGGCTGTCTACACATACTTGTCTCTCTTATTTGTGATCTATGTATAATGCGTATTATGTGATGTCTAGAGCTATGTTAGAGTGTATGTTATACGTATATTCCTATCACTAAAGTGACTGGTTCCTATAGAGGTGCAAAGCAGGTGTTATGGATGGAATGCGCTGAAAATTCATAAAAATCCTGAAAAATGGTGGAAAATGGGCAAAAATCCCAAACTTTTCTGGTCCTCCGGGTAGGGGCGTTC</ns2:sequence><ns2:name>JX156544.1_Leishmania_chagasi_isolate_Dog2_clone_24_note_minicircle_class_30,_partial_sequence;_kinetoplast</ns2:name></ns2:Sequence><ns2:Sequence dsseqid="sq402" id="sq402"><ns2:sequence>GGTTGGTGTAAAATAGGGCCGGGTGGCCGGGAATTGGCTCCTGGACTGGATTGCCCTGAAACCTTGGGCCTGGAGGCTTGTTTTGGGATTGGCTGGAGATTCTCTTTACTTTTGGTCTTTTAAACTGTGGGTTTTGGGTGTGCGTTGGATTGAGGGTTGGCGTTTGAGTTACTTCTTTGATGGTTGTTTGTGACTCGCTTTGGTTACTTGTTTGAGGTTTGGCTTTGGATGCCGTTGATTGCGTCGTTGGTTTGGATTTTAATGGGTGTGGGCTGGTCTTTTGGGATGGGTGTGGTGTGACTCCAGTGGGTTACTTTCGTGTGATAACTTAATATTGATTATAATTAATATTATAATGCGTAAGCTGTTGGTGGCGTGGGGAAGACTTTAGTTCTTCGGCCCTAAGCTATATATTTAGTCATACGTCCGCTACTGGTGGGTGGTATGTCGTAGATATAAGTATGCTTTATGTGTCACTCTATATACTCTATTCTGTCTAATTTTATGTTCTCGAGTAAGTTTGTATTAATCTGTATTATATAGTATGATGGACTGTTGTAGTATGTAACACTTACTGATTGTTACCGAAAGATATACCTAAAGTCTTCTGGGTGGATCGGAATTGGTGAAAATGGTGAAAAATGGCCAAAAAATGAGGAAAATCCCAAACTTTTCTGGTCCTCCGGGTAGGGGCGTTC</ns2:sequence><ns2:name>JX156545.1_Leishmania_chagasi_isolate_Human_clone_31_note_minicircle_class_31,_partial_sequence;_kinetoplast</ns2:name></ns2:Sequence><ns2:Sequence dsseqid="sq404" id="sq404"><ns2:sequence>GGTTGGTGTAAAATAGGGCCGGGTGGTCCGGGGGATTCGGGGGGAAATTGGCCTTCCTGGGCTGGGGTGTGCTGAAACCTTGGGTCTGGAGGCTTTGTTTTTTGGGTTGGATTTTTCGTGAGGATTTGGCTTGTTAAGTGGCTTGTTGGCTGTCGGTTATGCGTGTGCTGGTTGGTTTCATGCGTTGTTTGGGTGGATTGGTGTGATCTTGGGTTGATGTTGGGTGGAGTACCTCGTTAATTGAAGGTTTGGGCCCTAGTGTTGGGGTGGGAGTTTTATACGAATGGGGGTTGACCCTGGCGTGGAGAGTTAATGCCCTTGGCTGGTATGGGTGTGGTTGACCTCTCCCTTGCTTTGATATTAATATTAATTATGGTATAAATGGTTATAGTGATGGTGGCTATGGCCAAGGGGTAACCTATAGTTTATATAGGGCGTTAGGCGATAAGGCTACCGGAGTATTGCGTAGGTAGTATATAAGCCTATCATACGTCCTAGATCTAGTCACATATTATTCTCTATTTATTGTTGATTTGTTTATATGTTTGATGTTATATGTGGTGTGTGTATCTAGTAGACTGATAATACAGAGTACTATCTAGTGCTAAAGACTGCTGCCTTGGTAGGCGTGAATTGGAAACTGGAGTGATTTGGCTGAAAAATCCTCGAAAATCCTCGAGAATCCTCGAGAATGGGGGGAATTTCCAAACTTTTCTGGTCCTCCGGGTAGGGGCGTTC</ns2:sequence><ns2:name>JX156546.1_Leishmania_chagasi_isolate_Dog2_clone_9_note_minicircle_class_32,_partial_sequence;_kinetoplast</ns2:name></ns2:Sequence><ns2:Sequence dsseqid="sq406" id="sq406"><ns2:sequence>GGTTGGTGTAAAATAGGGCCGGGTGGTCCGGGGGATTCGGGGGAAATTGGCCTTCCTGGGCTGGGGTGTGCTGAAACCTTGGGTCTGGAGGCTTTGTTTTTTGGGTTGGATTTTTCGTGAGGATTTGGCTTGTTAAGTGGCTTGTTGGCTGTCGGTTATGCGTGTGCTGGTTGGTTTCATGCGTTGTTTGGGTGGATTGGGTGTGATCTTGGGTTGATGTTGGGTGGAGTACCTCGTTAATTGAAGGTTTGGGCCCTAGTGTTGGGGTGGGAGTTTTATACGAATGGGGGTTGACCCTGGCGTGGAGAGTTAATGCCCTTGGCTGGTATGGGTGTGGTTGACCTCTCCCTTGCTTTGATATTAATATTAATTTTGGTATAAATGGTTATAGTGATGGTGGCTATGGCCAAGGGGTAACCTATAGTTTATATAGGGCGTTAGGCGATAAGGCTACCGGAGTATTGCGTAGGTAGTATATAAGCCTATCATACGTCCTAGATCTAGTCACATATTATTCTCTATTTATTGTTGATTTGTTTATATGTTTGATGTTATATGTGGTGTGTGTATCTAGTAGACTGATAACAGAGTACTATCTAGTGCTAAAGACTGCTGCCTTGGTAGGCGTGAATTGGAAACTGGAGTGATTTGGCTGAAAAATCCTCGAAAATCCTCGAGAATCCTCGAGAATGGGGGGAATTTCCAAACTTTTCTGGTCCTCCGGGTAGGGGCGTTC</ns2:sequence><ns2:name>JX156547.1_Leishmania_chagasi_isolate_Dog2_clone_47_note_minicircle_class_32,_partial_sequence;_kinetoplast</ns2:name></ns2:Sequence><ns2:Sequence dsseqid="sq408" id="sq408"><ns2:sequence>GGTTGGTGTAAAATAGGGCCGGGTGGTCCGGGAAATTCGGGGGGAATTGGCCTCCCTGGGCTAGGTTGGTGGGAATATGGCCTCCTGACCCGTATAATTTTGGGTTTTGGTATTTGGAGCCGTTTTGAAGACTTCTTCCCCTTTGAAACTTTTGTTTTTTGGGCTGGGGTGCTGTTTTGAGGCTGGACGTTTCTTCTTTGGAGTTGGGTGTTTGGGGGTTGTGCTCGGTTTTGGTATTGGCTGCTCGCGGTGGGGTGCTCTGTGAGGTAGACATTGACTTTGGCGATTAGTTGGCTTGGGTGATATAGGTGGGTATGAGTGTGAGGTGTTTGATCATAGAATAAGTTAATATTTAAGTTAGGGGTGTAGCTTGACGCATGGGATGTGCCGCTATAGGAGGCTACTAGCCTACTGGTGTATAGATGAATGGTAAGATTACTGTTTATCTATATATTATAACTTACTATCTAAATACAACCTATGCACTCGAATTTTACTTTTTAGTTTGGTGTTATATGTCTAGAGTTATATGTAGTGATACTGTTAATGTATGCTTACCTATACGATTACCAGATATACGTGGGCCTGTAGGCTATGGGATTTGTGGAAATGGTTGAACTGTTAGGGGGAATGTGTGAAAAATCCCGAAAAATCCCGAAAAATGGGGGGAATCCCAAACTTTTCTGGTCCTCCGGGTAGGGGCGTTC</ns2:sequence><ns2:name>JX156548.1_Leishmania_chagasi_isolate_Dog1_clone_19_note_minicircle_class_33,_partial_sequence;_kinetoplast</ns2:name></ns2:Sequence><ns2:Sequence dsseqid="sq410" id="sq410"><ns2:sequence>GGTTGGTGTAAAATAGGGCCGGGTGGTCCGGGAAATTCGGGGGGAATTGGCCTCCCTGGGCTAGGTTGGTGGGAATATGGCCTCCTGACCCGTATAATTTTGGGTTTTGGTATTTGGAGCCGTTTTGAAGACTTCTTCCCCTTTGAAACTTTTGTTTTTTGGGCTGGGGTGCTGTTTTGAGGCTGGACGTTTCTTCTTTGGAGTTGGGTGTTTGGGGGTTGTGCTCGGTTTTGGTATTGGCTGCTCGCGGTGGGGTGCTCTGTGAGGTAGACATTGACTTTGGCGATTAGTTGGCTTGGGTGATATAGGTGGGTATGAGTGTGAGGTGTTTGATCATAGAATAAGTTAATATTTAAGTTAGGGGTGTAGCTTGACGCATGGGATGTGCCGCTATAGGAGGCTACTAGCCTACTGGTGTATAGATGAATGGTAAGATTACTGTTTATCTATATATTATAACTTACTATCTAAATACAACCTATGCACTCGAATTTTACTTTTTAGTTTGGTGTTATATGTCTAGAGTTATATGTAGTGATACTGTTAATGTATGCTTACCTATACGATTACCAGATATACGTGGGCCTGTAGGCTATGGGATTTGTGGAAATGGTTGAACTGTTAGGGGGAATGTGTGAAAAATCCCGAAAAATCCCGAAAAATGGGGGGAATCCCAAACTTTTCTGGTCCTCCGGGTAGGGGCGTTC</ns2:sequence><ns2:name>JX156549.1_Leishmania_chagasi_isolate_Dog1_clone_10_note_minicircle_class_33,_partial_sequence;_kinetoplast</ns2:name></ns2:Sequence><ns2:Sequence dsseqid="sq412" id="sq412"><ns2:sequence>GGTTGGTGTAAAATAGGGCCGGGTGGTCCGGGAAATTCGGGGGGAATTGGCCTCCCTGGGCTAGGTTGGTGGGAATATGGCCTCCTGACCCGTATAATTTTGGGTTTTGGTATTTGGAGCCGTTTTGAAGACTTCTTCCCCTTTGAAACTTTTGTTTTTTGGGCTGGGGTGCTGTTTTGAGGCTGGACGTTTCTTCTTTGGAGTTGGGTGTTTGGGGGTTGTGCTCGGTTTTGGTATTGGCTGCTCGCGGTGGGGTGCTCTGTGAGGTAGACATTGACTTTGGCGATTAGTTGGCTTGGGTGATATAGGTGGGTATGAGTGTGAGGTGTTTGATCATAGAATAAGTTAATATTTAAGTTAGGGGTGTAGCTTGACGCATGGGATGTGCCGCTATAGGAGGCTACTAGCCTACTGGTGTATAGATGAGTGGTAAGATTACTGTTTATCTATATATTATAACTTACTATCTAAATACAACCTATGCACTCGAATTTTACTTTTTAGTTTGGTGTTATATGTCTAGAGTTATATGTAGTGATACTGTTAATGTATGCTTACCTATACGATTACCAGATATATGTGGGCCTGTAGGCTATGGGATTTGTGGAAATGGTTGAACTGTTAGGGGGAATGTGTGAAAAATCCCGAAAAATCCCGAAAAATGGGGGGAATCCCAAACTTTTCTGGTCCTCCGGGTAGGGGCGTTC</ns2:sequence><ns2:name>JX156550.1_Leishmania_chagasi_isolate_Lutzomyia_longipalpis_clone_14_note_minicircle_class_33,_partial_sequence;_kinetoplast</ns2:name></ns2:Sequence><ns2:Sequence dsseqid="sq414" id="sq414"><ns2:sequence>GGTTGGTGTAAAATAGGGCCGGGTGGTCCGGGAAATTCGGGGGGAATTGGCCTCCCTGGGCTAGGTTGGTGGGAATATGGCCTCCTGACCCGTATAATTTTGGGTTTTGGTATTTGGAGCCGTTTTGAAGACTTCTTCCCTTTTGAAACTTTTGTTTTTTGGGCTGGGGTGCTGTTTTGAGGCTGGACGTTTCTTCTTTGGAGTTGGGTGTTTGGGGGTTGTGCTCGGTTTTGGTATTGGCTGCTCGCGGTGGGGTGCCCTGTGAGGTAGACATTGACTTTGGCGATTAGTTGGCTTGGGTGATATAGGTGGGTATGAGTGTGAGGTGTTTGATCATAGAATAAGTTAATATTTAAGTTAGGGGTGTAGCTTGACGCATGGGATGTGCCGCTATAGGAGGCTACTAGCCTACTGGTGTATAGATGAATGGTAAGATTACTGTTTATCTATATATTATAACTTACTATCTAAATACAACCTATGCACTCGAATTTTACTTTTTAGTTTGGTGTTATATGTCTAGAGTTATATGTAGTGATACTGTTAATGTATGCTTACCTATACGATTACCAGATATATGTGGGCCTGTAGGCTATGGGATTTGTGGAAATGGTTGAACTGTTAGGGGGAATGTGTGAAAAATCCCGAAAAATCCCGAAAAATGGGGGGAATCCCAAACTTTTCTGGTCCTCCGGGTAGGGGCGTTC</ns2:sequence><ns2:name>JX156551.1_Leishmania_chagasi_isolate_Dog3_clone_8_note_minicircle_class_33,_partial_sequence;_kinetoplast</ns2:name></ns2:Sequence><ns2:Sequence dsseqid="sq416" id="sq416"><ns2:sequence>GGTTGGTGTAAAATAGGGCGGGGGTCGGGGGATTTTGGGTATTTTGGCCAGGTCGGCCTGGGACCCTGGGTCTGGAGGCTTGTTTTTGCTTCGTTCAGAATTCTTCTTTAATTTTTATCTTTTAAATTGGGGATTTGGTGGGTTTGGGGCTTGGTCATGGCTTGTTTGGGGTTGGGTGCCCTATAGCGCTGGGTGTTTTGGGATTTATTGTTTTCTTGGTGGACTTTAATGTTTTTAATTTGTAATACCATGGTGGGTTGGGCCTTGGTTTGAGACTTTGGATTTAGAGTTTGGCTTCTCATAGGCGGGTGGTTTAGTTTGCGCCGCAGGTCAGACTGATATTAAAGGTAACTAATACTAGCTTTACATAGAGGTCTATAGGTACATGGTATGACGTTCGTAACAGCTGGGCGGCTATTAGATATAACGGGCATGTTGTAGACAGGCGTAGAGTTATATTATAGGTTACGATGAGACTTCAAGTTATAGCCTACATACATGCTATTTATGTCAAGTTTCTGTTTGTTGGTTTTAAGTATTGGTGTTATTTACAGTTTGAGTTATATAGCATACAGTTCCACAGTATACATGTTGCTACTGCTGACCGAGCACTAAAGCGTTCTGTTGGTGGGAGTTGGTGTCAAAATCGTCAAAAAACGCCAAAAATCGTCAAAAATGGGCCAAAATCCCAAACTTTTCTGGTCCTTCGGGTAGGGGCGTTC</ns2:sequence><ns2:name>JX156552.1_Leishmania_chagasi_isolate_Dog2_clone_28_note_minicircle_class_34,_partial_sequence;_kinetoplast</ns2:name></ns2:Sequence><ns2:Sequence dsseqid="sq418" id="sq418"><ns2:sequence>GGTTGGTGTAAAATAGGGCGGGGGTCGGGGGATTTTGGGTATTTTGGCCAGGTCGGCCTGGGACCCTGGGTCTGGAGGCTTGTTTTTGCTTCGTTCAGAATTCTTCTTTAATTTTTATCTTTTAAATTGGGGATTTGGTGGGTTTGGGACTTGGTCATGGCTTGTTTGGGGTTGGGTGCCCTATAGCGCTGGGTGTTTTGGGATTTATTGTTTTCTTGGCGGACTTTAATGTTTTTAATTTGTAATACCATGGTGGGTTGGGCCTTGGTTTGAGACTTTGGATTTAGAGTTTGGCTTCTCATAGGCGGGTGGTTTAGTTTGCGCCGCAGGTCAGACTGATATTAAAGGTAACTAATATTAGCTTTACATAGAGGTCTATAGGTACATGGTATGACGTTCGTAACAGCTGGGCGGCTATTAGATATAACGGGCATGTTGTAGACAGGCGTAGAGTTATATTATAGGTTACGATGAGACTTCAAGTTATAGCCTACATACATGCTATTTATGTCAAGTTTCTGTTTGTTGGTTTTAAGTATTGGTGTTATTTACAGTTTGAGTTATATAGCATACAGTTCCACAGTATACATGTTGCTACTGCTGACCGAGCACTAAAGCGTTCTGTTGGTGGGAGTTGGTGTCAAAATCGTCAAAAAACGCCAAAAATCGTCAAAAATGGGCCAAAATCCCAAACTTTTCTGGTCCTTCGGGTAGGGGCGTTC</ns2:sequence><ns2:name>JX156553.1_Leishmania_chagasi_isolate_MS2Dog_clone_5_note_minicircle_class_34,_partial_sequence;_kinetoplast</ns2:name></ns2:Sequence><ns2:Sequence dsseqid="sq420" id="sq420"><ns2:sequence>GGTTGGTGTAAAATAGGGCGGGGGTCGGGGGATTTTGGGTATTTTGGCCAGGTCGGCCTGGGACCCTGGGTCTGGAGGCTTGTTTTTGCTTCGTTCAGAATTCTTCTTTAATTTTTATCTTTTAAATTGGGGATTTGGTGGGTTTGGGACTTGGTCATGGCTTGTTTGGGGTTGGGTGCCCTATAGCGCTGGGTGTTTTGGGATTTATTGTTTTCTTGGCGGACTTTAATGTTTTTAATTTGTAATACCATGGTGGGTTGGGCCTTGGTTTGAGACTTTGGATTTAGAGTTTGGCTTCTCATAGGCGGGTGGTTTAGTTTGCGCCGCAGGTCAGACTGATATTAAAGGTAACTAATATTAGCTTTACATAGAGGTCTATAGGTACATGGTATGACGTTCGTAACAGCTGGGCGGCTATTAGATATAACGGGCGTGTTGTAGACAGGCGTAGAGTTATATTATAGGTTACGATGAGACTTCAAGTTATAGCCTACATACATGCTATTTATGTCAAGTTTCTGTTTGTTGGTTTTAAGTATTGGTGTTATTTACAGTTTGAGTTATATAGCATACAGTTCCACAGTATACATGTTGCTACTGCTGACCGAGCACTAAAGCGTTCTGTTGGTGGGAGTTGGTGTCAAAATCGTCAAAAAACGCCAAAAATCGCCAAAAATGGGCCAAAATCCCAAACTTTTCTGGTCCTTCGGGTAGGGGCGTTC</ns2:sequence><ns2:name>JX156554.1_Leishmania_chagasi_isolate_Human_clone_63_note_minicircle_class_34,_partial_sequence;_kinetoplast</ns2:name></ns2:Sequence><ns2:Sequence dsseqid="sq422" id="sq422"><ns2:sequence>GGTTGGTGTAAAATAGGGCGGGGGTCGGGGGATTTTGGGTATTTTGGCCAGGTCGGCCTGGGACCCTGGGCCTGGAGGCTTGTTTTTGCTTCGTTCAGAATTCTTCTTTAATTTTTATCTTTTAAATTGGGGATTTGGTGGGTTTGGGACTTGGTCATGGCTTGTTTGGGGTTGGGTGCCCTATAGCGCTGGGTGTTTTGGGATTTATTGTTTTCTTGGCGGACTTTAATGTTTTTAATTTGTAATACCATGGTGGGTTGGGCCTTGGTTTGAGACTTTGGATTTAGAGTTTGGCTTCTCATAGGCGGGTGGTTTAGTTTGCGCCGCAGGTCAGACTGATATTAAAGGTAACTAATATTAGCTTTACATAGAGGTCTATAGGTACATGGTATGACGTTCGTAACAGCTGGGCGGCTATTAGATATAACGGGCATGTTGTAGACAGGCGTAGAGTTATATTATAGGTTACGATGAGACTTCAAGTTATAGCCTACATACATGCTATTTATGTCAAGTTTCTGTTTGTTGGTTTTAAGTATTGGTGTTATTTACAGTTTGAGTTATATAGCATACAGTTCCACAGTATACATGTTGCTACTGCTGACCGAGCACTAAAGCGTTCTGTTGGTGGGAGTTGGTGTCAAAATCGTCAAAAAACGCCAAAAATCGTCAAAAATGGGCCAAAATCCCAAACTTTTCTGGTCCTTCGGGTAGGGGCGTTC</ns2:sequence><ns2:name>JX156555.1_Leishmania_chagasi_isolate_Human_clone_20_note_minicircle_class_34,_partial_sequence;_kinetoplast</ns2:name></ns2:Sequence><ns2:Sequence dsseqid="sq424" id="sq424"><ns2:sequence>GGTTGGTGTAAAATAGGGCGGGGGTCGGGGGATTTTGGGTATTTTGGCCAGGTCGGCCTGGGACCCTGGGTCTGGAGGCTTGTTTTTGCTTCGTTCAGAATTCTTCTTTAATTTTTATCTTTTAAATTGGGGATTTGGTGGGTTTGGGACTTGGTCATGGCTTGTTTGGGGTTGGGTGCCCTATAGCGCTGGGTGTTTTGGGATTTATTGTTTTCTTGGCGGACTTTAATGTTTTTAATTTGTAATACCATGGTGGGTTGGGCCTTGGTTTGAGACTTTGGATTTAGAGTTTGGCTTCTCATAGGCGGGTGGTTTAGTTTGCGCCGCAGGTCAGACTGATATTAAAGGTAACTAATATTAGCTTTACATAGAGGTCTATAGGTACATGGTATGACGTTCGTAACAGCTGGGCGGCTATTAGATATAACGGGCATGTTGTAGACAGGCGTAGAGTTATATTATAGGTTACGATGAGACTTCAAGTTATAGCCTACATACATGCTATTTATGTCAAGTTTCTGTTTGTTGGTTTTAAGTATTGGTGTTATTTACAGTTTGAGTTATATAGCATACAGTTCCACAGTATACATGTTGCTACTGCTGACCGAGCACTAAAGCGTTCTGTTGGTGGGAGTTGGTGTCAAAATCGTCAAAAAACGCCAAAAATCGTCAAAAATGGGCCAAAATCCCAAACTTTTCTGGTCCTTCGGGTAGGGGCGTTC</ns2:sequence><ns2:name>JX156556.1_Leishmania_chagasi_isolate_MS2Dog_clone_17_note_minicircle_class_34,_partial_sequence;_kinetoplast</ns2:name></ns2:Sequence><ns2:Sequence dsseqid="sq426" id="sq426"><ns2:sequence>GGTTGGTGTAAAATAGGGCGGGGGTCGGGGGATTTTGGGTATTTTGGCCAGGTCGGCCTGGGACCCTGGGTCTGGAGGCTTGTTTTTGCTTCGTTCAGAATTCTTCTTTAATTTTTATCTTTTAAATTGGGGATTTGGTGGGTTTGGGACTTGGTCATGGCTTGTTTGGGGTTGGGTGCCCTATAGCGCTGGGTGTTTTGGGATTTATTGTTTTCTTGGCGGACTTTAATGTTTTTAATTTGTAATACCATGGTGGGTTGGGCCTTGGTTTGAGACTTTGGATTTAGAGTTTGGCTTCTCATAGGCGGGTGGTTTAGTTTGCGCCGCAGGTCAGACTGATATTAAAGGTAACTAATATTAGCTTTACATAGAGGTCTATAGGTACATGGTATGACGTTCGTAACAGCTGGGCGGCTATTAGATATAACGGGCATGTTGTAGACAGGCGTAGAGTTATATTATAGGTTACGATGAGACTTCAAGTTATAGCCTACATACATGCTATTTATGTCAAGTTTCTGTTTGTTGGTTTTAAGTATTGGTGTTATTTACAGTTTGAGTTATATAGCATACAGTTCCACAGTATACATGTTGCTACTGCTGACCGAGCACTAAAGCGTTCTGTTGGTGGGAGTTGGTGTCAAAATCGTCAAAAAACGCCAAAAATCGTCAAAAATGGGCCAAAATCCCAAACTTTTCTGGTCCTTCGGGTAGGGGCGTTC</ns2:sequence><ns2:name>JX156557.1_Leishmania_chagasi_isolate_MS2Dog_clone_34_note_minicircle_class_34,_partial_sequence;_kinetoplast</ns2:name></ns2:Sequence><ns2:Sequence dsseqid="sq428" id="sq428"><ns2:sequence>GGTTGGTGTAAAATAGGGCGGGGGTCGGGGGATTTTGGGTATTTTGGCCAGGTCGGCCTGGGACCCTGGGTCTGGAGGCTTGTTTTTGCTTCGTTCAGAATTCTTCTTTAATTTTTATCTTTTAAATTGGGGATTTGGTGGGTTTGGGACTTGGTCATGGCTTGTTTGGGGTTGGGTGCCCTATAGCGCTGGGTGTTTTGGGATTTATTGTTTTCTTGGCGGACTTTAATGTTTTTAATTTGTAATACCATGGTGGGTTGGGCCTTGGTTTGAGACTTTGGATTTAGAGTTTGGCTTCTCATAGGCGGGTGGTTTAGTTTGCGCCGCAGGTCAGACTGATATTAAAGGTAACTAATATTAGCTTTACATAGAGGTCTATAGGTACATGGTATGACGTTCGTAACAGCTGGGCGGCTATTAGATATAACGGGCGTGTTGTAGACAGGCGTAGAGTTATATTATAGGTTACGATGAGACTTCAAGTTATAGCCTACATACATGCTATTTATGTCAAGTTTCTGTTTGTTGGTTTTAAGTATTGGTGTTATTTACAGTTTGAGTTATATAGCATACAGTTCCACAGTATACATGTTGCTACTGCTGACCGAGCACTAAAGCGTTCTGTTGGTGGGAGTTGGTGTCAAAATCGTCAAAAAACGCCAAAAATCGTCAAAAATGGGCCAAAATCCCAAACTTTTCTGGTCCTTCGGGTAGGGGCGTTC</ns2:sequence><ns2:name>JX156558.1_Leishmania_chagasi_isolate_Human_clone_30_note_minicircle_class_34,_partial_sequence;_kinetoplast</ns2:name></ns2:Sequence><ns2:Sequence dsseqid="sq430" id="sq430"><ns2:sequence>GGTTGGTGTAAAATAGGGCGGGGGTCGGGGGATTTTGGGTATTTTGGCCAGGTCGGCCTGGGACCCTGGGTCTGGAGGCTTGTTTTTGCTTCGTTCAGAATTCTTCTTTAATTTTTATCTTTTAAATTGGGGATTTGGTGGGTTTGGGACTTGGTCATGGCTTGTTTGGGGTTGGGTGCCCTATAGCGCTGGGTGTTTTGGGATTTATTGTTTTCTTGGCGGACTTTAATGTTTTTAATTTGTAATACCATGGTGGGTTGGGCCTTGGTTTGAGACTTTGGATTTAGAGTTTGGCTTCTCATAGGCGGGTGGTTTAGTTTGCGCCGCAGGTCAGACTGATATTAAAGGTAACTAATATTAGCTTTACATAGAGGTCTATAGGTACATGGTATGACGTTCGTAACAGCTGGGCGGCTATTAGATATAACGGGCATGTTGTAGACAGGCGTAGAGTTATATTATAGGTTACGATGAGACTTCAAGTTATAGCCTACATACATGCTATTTATGTCAAGTTTCTGTTTGTTGGTTTTAAGTATTGGTGTTATTTACAGTTTGAGTTATATAGCATACAGTTCCACAGTATACATGTTGCTACTGCTGACCGAGCACTAAAGCGTTCTGTTGGTGGGAGTTGGTGTCAAAATCGTCAAAAAACGCCAAAAATCGTCAAAAATGGGCCAAAATCCCAAACTTTTCTGGTCCTTCGGGTAGGGGCGTTC</ns2:sequence><ns2:name>JX156559.1_Leishmania_chagasi_isolate_MS2Dog_clone_11_note_minicircle_class_34,_partial_sequence;_kinetoplast</ns2:name></ns2:Sequence><ns2:Sequence dsseqid="sq432" id="sq432"><ns2:sequence>GGTTGGTGTAAAATAGGGCGGGGGTCGGGGGATTTTGGGTATTTTGGCCAGGTCGGCCTGGGACCCTGGGTCTGGAGGCTTGTTTTTGCTTCGTTCAGAATTCTTCTTTAATTTTTATCTTTTAAATTGGGGATTTGGTGGGTTTGGGACTTGGTCATGGCTTGTTTGGGGTTGGGTGCCCTATAGCGCTGGGTGTTTTGGGATTTATTGTTTTCTTGGCGGACTTTAATGTTTTTAATTTGTAATACCATGGTGGGTTGGGCCTTGGTTTGAGACTTTGGATTTAGAGTTTGGCTTCTCATAGGCGGGTGGTTTAGTTTGCGCCGCAGGTCAGACTGATATTAAAGGTAACTAATATTAGCTTTACATAGAGGTCTATAGGTACATGGTATGACGTTCGTAACAGCTGGGCGGCTATTAGATATAACGGGCATGTTGTAGACAGGCGTAGAGTTATATTATAGGTTACGATGAGACTTCAAGTTATAGCCTACATACATGCTATTTATGTCAAGTTTCTGTTTGTTGGTTTTAAGTATTGGTGTTATTTACAGTTTGAGTTATATAGCATACAGTTCCACAGTATACATGTTGCTACTGCTGACCGAGCACTAAAGCGTTCTGTTGGTGGGAGTTGGTGTCAAAATCGTCAAAAAACGCCAAAAATCGTCAAAAATGGGCCAAAATCCCAAACTTTTCTGGTCCTTCGGGTAGGGGCGTTC</ns2:sequence><ns2:name>JX156560.1_Leishmania_chagasi_isolate_MS2Dog_clone_45_note_minicircle_class_34,_partial_sequence;_kinetoplast</ns2:name></ns2:Sequence><ns2:Sequence dsseqid="sq434" id="sq434"><ns2:sequence>GGTTGGTGTAAAATAGGGCGGGGGTCGGGGGATTTTGGGTATTTTGGCCAGGTCGGCCTGGGACCCTGGGTCTGGAGGCTTGTTTTTGCTTCGTTCAGAATTCTTCTTTAATTTTTATCTTTTAAATTGGGGATTTGGTGGGTTTGGGACTTGGTCATGGCTTGTTTGGGGTTGGGTGCCCTATAGCGCTGGGTGTTTTGGGATTTATTGTTTTCTTGGCGGACTTTAATGTTTTTAATTTGTAATACCATGGTGGGTTGGGCCTTGGTTTGAGACTTTGGATTTAGAGTTTGGCTTCTCATAGGCGGGTGGTTTAGTTTGCGCCGCAGGTCAGACTGATATTAAAGGTAACTAATATTAGCTTTACATAGAGGTCTATAGGTACATGGTATGACGTTCGTAACAGCTGGGCGGCTATTAGATATAACGGGCATGTTGTAGACAGGCGTAGAGTTATATTATAGGTTACGATGAGACTTCAAGTTATAGCCTACATACATGCTATTTATGTCAAGTTTCTGTTTGTTGGTTTTAAGTATTGGTGTTATTTACAGTTTGAGTTATATAGCATACAGTTCCACAGTATACATGTTGCTACTGCTGACCGAGCACTAAAGCGTTCTGTTGGTGGGAGTTGGTGTCAAAATCGTCAAAAAACGCCAAAAATCGTCAAAAATGGGCCAAAATCCCAAACTTTTCTGGTCCTTCGGGTAGGGGCGTTC</ns2:sequence><ns2:name>JX156561.1_Leishmania_chagasi_isolate_MS2Dog_clone_32_note_minicircle_class_34,_partial_sequence;_kinetoplast</ns2:name></ns2:Sequence><ns2:Sequence dsseqid="sq436" id="sq436"><ns2:sequence>GGTTGGTGTAAAATAGGGCGGGGGTCGGGGGATTTTGGGTATTTTGGCCAGGTCGGCCTGGGACCCTGGGTCTGGAGGCTTGTTTTTGCTTCGTTCAGAATTCTTCTTTAATTTTTATCTTTTAAATTGGGGATTTGGTGGGTTTGGGACTTGGTCATGGCTTGTTTGGGGTTGGGTGCCCTATAGCGCTGGGTGTTTTGGGATTTATTGTTTTCTTGGCGGACTTTAATGTTTTTAATTTGTAATACCATGGTGGGTTGGGCCTTGGTTTGAGACTTTGGATTTAGAGTTTGGCTTCTCATAGGCGGGTGGTTTAGTTTGCGCCGCAGGTCAGACTGATATTAAAGGTAACTAATATTAGCTTTACATAGAGGTCTATAGGTACATGGTATGACGTTCGTAACAGCTGGGCGGCTATTAGATATAACGGGCATGTTGTAGACAGGCGTAGAGTTATATTATAGGTTACGATGAGACTTCAAGTTATAGCCTACATACATGCTATTTATGTCAAGTTTCTGTTTGTTGGTTTTAAGTATTGGTGTTATTTACAGTTTGAGTTATATAGCATACAGTTCCACAGTATACATGTTGCTACTGCTGACCGAGCACTAAAGCGTTCTGTTGGTGGGAGTTGGTGTCAAAATCGTCAAAAAACGCCAAAAATCGTCAAAAATGGGCCAAAATCCCAAACTTTTCTGGTCCTTCGGGTAGGGGCGTTC</ns2:sequence><ns2:name>JX156562.1_Leishmania_chagasi_isolate_MS2Dog_clone_33_note_minicircle_class_34,_partial_sequence;_kinetoplast</ns2:name></ns2:Sequence><ns2:Sequence dsseqid="sq438" id="sq438"><ns2:sequence>GGTTGGTGTAAAATAGGGCGGGGGTCGGGGGATTTTGGGTATTTTGGCCAGGTCGGCCTGGGACCCTGGGTCTGGAGGCTTGTTTTTGCTTCGTTCAGAATTCTTCTTTAATTTTTATCTTTTAAATTGGGGATTTGGTGGGTTTGGGGCTTGGTCATGGCTTGTTTGGGGTTGGGTGCCCTATAGCGCTGGGTGTTTTGGGATTTATTGTTTTCTTGGCGGACTTTAATGTTTTTAATTTGTAATACCATGGTGGGTTGGGCCTTGGTTTGAGACTTTGGATTTAGAGTTTGGCTTCTCATAGGCGGGTGGTTTAGTTTGCGCCGCAGGTCAGACTGATATTAAAGGTAACTAATATTAGCTTTACATAGAGGTCTATAGGTACATGGTATGACGTTCGTAACAGCTGGGCGGCTATTAGATATAACGGGCATGTTGTAGACAGGCGTAGAGTTATATTATAGGTTACGATGAGACTTCAAGTTATAGCCTACATACATGCTATTTATGTCAAGTTTCTGTTTGTTGGTTTTAAGTATTGGTGTTATTTACAGTTTGAGTTATATAGCATACAGTTCTACAGTATACATGTTGCTACTGCTGACCGAGCACTAAAGCGTTCTGTTGGTGGGAGTTGGTGTCAAAATCGTCAAAAAACGCCAAAAATCGTCAAAAATGGGCCAAAATCCCAAACTTTTCTGGTCCTTCGGGTAGGGGCGTTC</ns2:sequence><ns2:name>JX156563.1_Leishmania_chagasi_isolate_Dog1_clone_10_note_minicircle_class_34,_partial_sequence;_kinetoplast</ns2:name></ns2:Sequence><ns2:Sequence dsseqid="sq440" id="sq440"><ns2:sequence>GGTTGGTGTAAAATAGGGCGGGGGTCGGGGGATTTTGGGTATTTTGGCCAGGTCGGCCTGGGACCCTGGGTCTGGAGGCTTGTTTTTGCTTCGTTCAGAATTCTTCTTTAATTTTTATCTTTTAAATTGGGGATTTGGTGGGTTTGGGGCTTGGTCATGGCTTGTTTGGGGTTGGGTGCCCTATAGCGCTGGGTGTTTTGGGATTTATTGTTTTCTTGGCGGACTTTAATGTTTTTAATTTGTAATACCATGGTGGGTTGGGCCTTGGTTTGAGACTTTGGATTTAGAGTTTGGCTTCTCATAGGCGGGTGGTTTAGTTTGCGCCGCAGGTCAGACTGATATTAAAGGTAACTAATATTAGCTTTACATAGAGGTCTATAGGTACATGGTATGACGTTCGTAACAGCTGGGCGGCTATTAGATATAACGGGCATGTTGTAGACAGGCGTAGAGTTATATTATAGGTTACGATGAGACTTCAAGTTATAGCCTACATACATGCTATTTATGTCAAGTTTCTGTTTGTTGGTTTTAAGTATTGGTGTTATTTACAGTTTGAGTTATATAGCATACAGTTCCACAGTATACATGTTGCTACTGCTGACCGAGCTGCTAAAGCGTTCTGTTGGGTGGGAGTTGGTGTTGAAAATCGTCAAAAAAACGCCAAAAATCGTTCAAAAATGGGGCCAAAATCCCAAAACTTTTCTGGTCCTTCGGGTAGGGGCGTTC</ns2:sequence><ns2:name>JX156564.1_Leishmania_chagasi_isolate_Dog2_clone_7_note_minicircle_class_35,_partial_sequence;_kinetoplast</ns2:name></ns2:Sequence><ns2:Sequence dsseqid="sq442" id="sq442"><ns2:sequence>GGTTGGTGTAAAATAGGGCGGGTGGTTCGGGAAATTCGGGGGAAATTGGCCTTCCTGGGCTGGGATGGGCTGAAACTGGCCTTCCCCAGGCGGGTTTTTGAGTTGGCTGGGTTTCATGGGTTTCGCTGCTTTGATTTGACGTTTATATGGGTTTGGCGTGCTTGTAGTAGCTTTGGAGGCTTGATTCGGCCGTTTATTGAGGCTTGGGCTGGGTATTTGATTGCTTGGATGCTGAGTTTTGGCTTTACACGCGTTGGGTTTTATGCTATTGGAGTTGGTGTTATTCGTTGTGAGTGGTGGGTTTGCTGGGCGTGGTTGCCTTGGTGGGTGTGTTTTGATATTAATTGATATTATATATTAATTAGTGCATAGTGTTGATAAACAACTGGCTGGTAACCGGATGTAGGAGGTTAGCTGCTAATATATACATAGAGTGACTTAGTACGTATAGAGCGACGGTAACGGTGAGCGTGAGGACTAAGAGAACCGGTATGTTCGACAGTCTATGTTCTAGATATACACTTAATGTCTCTAATTTTTGTGCCGAGTTAATGTGTGGGTATAGTGTGATGTATGCTGCTAGATAAACTGACCGTACTACCTTACGCTCATAGCTGTAGCTGGACAGCCTGAAGGCTTCTGGAAATGCCGAAAAACCCCTAAAATTGGTCGGAAAATGGGAATTTCCCAAACTTTTCTGGTTCATCGGGTAGGGGCGTTC</ns2:sequence><ns2:name>JX156565.1_Leishmania_chagasi_isolate_Dog3_clone_27_note_minicircle_class_36,_partial_sequence;_kinetoplast</ns2:name></ns2:Sequence><ns2:Sequence dsseqid="sq444" id="sq444"><ns2:sequence>GGTTGGTGTAAAATAGGGCCGGTGGTGGCTGGAAATTGGCTCTCCTGGGCTGAAACCATGGGTCTAGGCCTTTAGATTTTGGATTTGAGACTTTTGCGCTTTGAGATGGGCTTCCGGCCCTTCTGTATGGGGCTTTTAGGACTCCCGAGTGGGTTTTGCCCAGGCTTTTGTCTTGGTTGATGGTTGTTTGGGGTTTTGATTTGGATTTTAAAAGCTTTGTGTGAGTGTTGGTTGGTTCGGTTGACGTGGTTTGGCCGTGGGTTGTTTGGGTTGTTGGGTTGTTTGGGGTTGTTTGGCTATGCGTTTGGGGTTGATTAACTGGCTTCCTCATAGGCTTGACTTCGGCCCTTTACTTTAATATTTATATTAGTTAGGGGTGTTCCGATGGTTTAGTTTGCTCCGCAGGATGCTAAAGGTGGCGTATTAAATTATATATAGCCGCCGGTAGCCATAGATACGTGGTAACTACGATATAACGGGTAAGTGTATGAGTATAACCTAGCATTGTAGTATTGTAATAATAGGTTACATTTTGTTATGATTTTGCTTTCTCTTTTTCTGTTTGCTATATTATGGGTTACGCTATTCCTGTATACGCTGTATAGGTACTATCTAATCCTTCGGGCCTGACTTGGCGGATTTGATTTATTGCCTGAAATTGGTGGGGAGTGGTCCAAAATTCCCAAAAATGACCCAAAAATCCAAACTTTTCTGGTCCTCCGGGTAGGGGCGTTC</ns2:sequence><ns2:name>JX156566.1_Leishmania_chagasi_isolate_Dog1_clone_17_note_minicircle_class_37,_partial_sequence;_kinetoplast</ns2:name></ns2:Sequence><ns2:Sequence dsseqid="sq446" id="sq446"><ns2:sequence>GGTTGGTGTAAAATAGGGCCGGTGGTGGCTGGAAATTGGCTCTCCTGGGCTGAAACCATGGGTCTAGGCCTTTAGATTTTGGATTTGAGACTTTTGCGCTTTGAGATGGGCTTCCGGCCCTTCTGTATGGGGCTTTTAGGACTCCCGAGTGGGTTTTGCCCAGGCTTTTGTCTTGGTTGATGGTTGTTTGGGGTTTTGATTTGGATTTTAAAAGCTTTGTGTGAGTGTTGGTTGGTTCGGTTGACGTGGTTTGGCCGTGGGTTGTTTGGGTTGTTGGGTTGTTTGGGGTTGTTTGGCTATGCGTTTGGGGTTGATTAACTGGCTTCCTCGTAGGCTTGACTTCGGCCCTTTACTTTAATATTTATATTAGTTAGGGGTGTTCCGATGGTTTAGTTTGCTCCGCAGGATGCTAAAGGTGGCGTATTAAATTATATATAGCCGCCGGTAGCCATAGATACGTGGTAACTACGATATAACGGGTAAGTGTATGAGTATAACCTAGCATTGTAGTATTGTAATAATAGGTTACATTTTGTTATGATTTTGCTTTCTCTTTTTCTGTTTGCTATATTATGGGTTACGCTATTCCTGTATACGCTGTATAGGTACTATCTAATCCTTCGGGCCTGACTTGGCGGATTTGATTTATTGCCTGAAATTGGTGGGGAGTGGTCCAAAATTCCCAAAAATGACCCAAAAATCCAAACTTTTCTGGTCCTCCGGGTAGGGGCGTTC</ns2:sequence><ns2:name>JX156567.1_Leishmania_chagasi_isolate_Dog1_clone_41_note_minicircle_class_37,_partial_sequence;_kinetoplast</ns2:name></ns2:Sequence><ns2:Sequence dsseqid="sq448" id="sq448"><ns2:sequence>GGTTGGTGTAAAATAGGGCCGGGTGGAGGGGGAATTTCGGTTCCTCCCTGGAAATATACGGGTGGGCATTGTTTTGATCTGGTTGGTTATTTTGGTGGTTTGGAGGCTTGTTGTTGGACTTGGAGGCTTTTTGGGGGCTTGCTTAGTTTGGAGCTTGGGGTGGGTGTTTAGGCTTGATTTGATGCTGGTGGGTGTTGGATGTGGATGTTTTGAGCTTGAATTTGGTGGATTAACTTTATTAACTTGGGGTGCGGCTTTAGGATTTTGGATGAGTTTGCGGGATATCGATGCTCTTGGCTGGGGCTTTGGGGGATTGGTTTTAACTCCCTTCCTTTGATATTAATATTAGTTATGCTAAGTGACGAAGGTCTCAGGGGTGGTGACCATAGTGGACGACGAATATAGTTATCTAGGTCTATAGAGCTTAATTACGGGTATACTGGGGAAAGGTTACGTGGGGCCCGGTGATGAGTAGCTATAGTAGACATAGTATTTGATATCGTCTATAGTTGAGAGTGATAGTTTTATTGATTTGCCAGTGTATTTGTGTTCTATGTAGATGCTGTGTTATGTTGAGGGTAAATATACCTGTACAGACTAGGCTGAAGCTTCTTGATGGTACTGGAGATGGGCAAAAATCCCCAAAAATAGCCAAAAATGGGCCAAAATTCCAAACTTTTCTGGTCCTCCGGGTAGGGGCGTTC</ns2:sequence><ns2:name>JX156568.1_Leishmania_chagasi_isolate_Human_clone_15_note_minicircle_class_38,_partial_sequence;_kinetoplast</ns2:name></ns2:Sequence><ns2:Sequence dsseqid="sq450" id="sq450"><ns2:sequence>GGTTGGTGTAAAATAGGGTCGGGTGGGGTTGGAAATTGGCTCCCCTGGGCTGGATTGGCTGAAACCCTGGGCCTGGAGGATTGTTTTGCGTGGGTTGGGGTTTTGATATTGGCTGCTGCTTTGTTTTTGGTGATTTTCCTTCGTATTGATCACTTGGTGGGTGCCGCCGACTCTTCAGGTATGTGGTGTGGGGTATTGTGATGAATGTTTTATAATCTATGGGTCGGTTGGAGTTGAATTTTAGTTCGGGGTTGGATGTGAGCGTTGGTTGATTGGATAGTGGATACTAGCGTTTGAGGTTTGGGGTTGGAGGTGATTGACGTAGGGGTTTGCCTTGATAATAGAATATTCTATTATATTAGGGCTTTTGCTAGCATTTGGGGCTATTAGCTTCCCTTGCCTTAGGAATATGTTTATTATCTAGTATACAGTAAGTGTATTAGATATCTATTATAACGTAAATGTAGTCTATATAGATGCTATTTGTTACCTCACCGTTGTATTGCCATGTATTATTATACCTAAAATTGTGTAGTTACTGTAGCTTGTAATGTACCTAGTTAAGCTTACGCTCTTTTACGGGTGGACTGAAGTGGCTGAGCTGAGTGTGTCGGAGCAGATTGTTGTGTGGTTCGTTGGGCTGTAGGGGTTCGGGGGAGAAATTGCCAAAAATCGGTCAAAAATCCAAACTTTTCTGGTCCTCCGGGTAGGGGCGTTC</ns2:sequence><ns2:name>JX156569.1_Leishmania_chagasi_isolate_Dog1_clone_32_note_minicircle_class_39,_partial_sequence;_kinetoplast</ns2:name></ns2:Sequence><ns2:Sequence dsseqid="sq452" id="sq452"><ns2:sequence>GGTTGGTGTAAAATAGGGCCGGGTGGGGTTGGAAATTGGCTCCCCTGGGCTGGATTGGCTGAAACCCTGGGCCTGGAGGATTGTTTTGCGTGGGTTGGGATTTTGATATTGGCTGCTGCTTTGTTTTTGGTGATTTTCCTTCGTATTGATCACTTGGTGGGTGCCGCCGACTCTTCAGGTATGTGGTGTGGGGTATTGTGATGAATGTTTTATAATCTATGGGTCGGTTGGAGTTGAATTTTAGTTCGGGGTTGGATGTGAGCGTTGGTTGATTGGATAGTGGATACTAGCGTTTGAGGTTTGGGGTTGGAGGTGATTGACGTAGGGGTTTGCCTTGATAATAGAATATTCTATTATATTAGGGCTTTTGCTAGCATTTGGGGCTATTAGCTTCCCTTGCCTTAGGAATATGTTTATTATCTAGTATACAGTAAGTGTATTAGATATCTATTATAACGTAAATGTAGTCTATATAGATGCTATTTGTTACCTCACCGTTGTATTGCCATGTATTATTATACCTAAAATTGTGTAGTTACTGTAGCTTGTAATGTACCTAGTTAAGCTTACGCTCTTTTACGGGTGGACTGAAGTGGCTGAGCTGAGTGTGTCGGAGCAGATTGTTGTGTGGTTCGTTGGGCTGTAGGGGTTCGGGGGAGAAATTGCCAAAAATCGGTCAAAAATCCAAACTTTTCTGGTCCTCCGGGTAGGGGCGTTC</ns2:sequence><ns2:name>JX156570.1_Leishmania_chagasi_isolate_Dog2_clone_2_note_minicircle_class_39,_partial_sequence;_kinetoplast</ns2:name></ns2:Sequence><ns2:Sequence dsseqid="sq454" id="sq454"><ns2:sequence>GGTTGGTGTAAAATAGGGTCGGGTGGGGTTGGAAATTGGCTCCCCTGGGCTGGATTGGCTGAAACCCTGGGCCTGGAGGATTGTTTTGCGTGGGTTGGGATTTTGATATTGGCTGCTGCTTTGTTTTTGGTGATTTTCCTTCGTATTGATCACTTGGTGGGTGCCGCCGACTCTTCAGGTATGTGGTGTGGGGTATTGTGATGAATGTTTTATAATCTATGGGTCGGTTGGAGTTGAATTTTAGTTCGGGGTTGGATGTGAGCGTTGGTTGATTGGATAGTGGATACTAGCGTTTGAGGTTTGGGGTTGGAGGTGATTGACGTAGGGGTTTGCCTTGATAATAGAATATTCTATTATATTAGGGCTTTTGCTAGCATTTGGGGCTATTAGCTTCCCTTGCCTTAGGAATATGTTTATTATCTAGTATACAGTAAGTGTATTAGATATCTATTATAACGTAAATGTAGTCTATATAGATGCTATTTGTTACCTCACCGTTGTATTGCCATGTATTATTATACCTAAAATTGTGTAGTTACTGTAGCTTGTAATGTACCTAGTTAAGCTTACGCTCTTTTACGGGTGGACTGAAGTGGCTGAGCTGAGTGTGTCGGAGCAGATTGTTGTGTGGTTCGTTGGGCTGTAGGGGTTCGGGGGAGAAATTGCCAAAAATCGGTCAAAAATCCAAACTTTTCTGGTCCTCCGGGTAGGGGCGTTC</ns2:sequence><ns2:name>JX156571.1_Leishmania_chagasi_isolate_Dog2_clone_40_note_minicircle_class_39,_partial_sequence;_kinetoplast</ns2:name></ns2:Sequence><ns2:Sequence dsseqid="sq456" id="sq456"><ns2:sequence>GGTTGGTGTAAAATAGGGTCGGGTGGGGTTGGAAATTGGCTCCCCTGGGCTGGATTGGCTGAAACCCTGGGCCTGGAGGATTGTTTTGCGTGGGTTGGGATTTTGATATTGGCTGCTGCTTTGTTTTTGGTGATTTTCCTTCGTATTGATCACTTGGTGGGTGCCGCCGACTCTTCAGGTATGTGGTGTGGGGTATTGTGATGAATGTTTTATAATCTATGGGTCGGTTGGAGTTGAATTTTAGTTCGGGGTTGGATGTGCGCGTTGGTTGATTGGATAGTGGATACTAGCGTTTGAGGTTTGGGGTTGGAGGTGATTGACGTAGGGGTTTGCCTTGATAATAGAATATTCTATTATATTAGGGCTTTTGCTAGCATTTGGGGCTATTAGCTTCCCTTGCCTTAGGAATATGTTTATTATCTAGTATACAGTAAGTGTATTAGATATCTATTATAACGTAAATGTAGTCTATATAGATGCTATTTGTTACCTCACCGTTGTATTGCCATGTATTATTATACCTAAAATTGTGTAGTTACTGTAGCTTGTAATGTACCTAGTTAAGCTTACGCTCTTTTACGGGTGGACTGAAGTGGCTGAGCTGAGTGTGTCGGAGCAGATTGTTGTGTGGTTCGTTGGGCTGTAGGGGTTCGGGGGAGAAATCGCCAAAAATCGGTCAAAAATCCAAACTTTTCTGGTCCTCCGGGTAGGGGCGTTC</ns2:sequence><ns2:name>JX156572.1_Leishmania_chagasi_isolate_Dog2_clone_43_note_minicircle_class_39,_partial_sequence;_kinetoplast</ns2:name></ns2:Sequence><ns2:Sequence dsseqid="sq458" id="sq458"><ns2:sequence>GGTTGGTGTAAAATAGGGCCGGGTGGTGGCTGGAATTGGCTTCCCTGGGCTGGAGTGGGCTGAAATCCTGGGAGCGATAGAGCTTGAATTCTGGCTGGGCGTTTGTGGGTGGATTTTAGTGGGTTTCTGAAGTTGTTGTAGGTGTTTTGGGACTGGCGTTTTGGTGTTGGGTAGTGGGCTTGGGGAATTTGTTTGGTTCTTGCCTGGGCATTGGCTTGTTCAGGCGTTCCGCATTGGTGGTGGTAGCTGCTTCGGTGGTGGCGTTAGGCGTGGTGGCGTTAGGGCTTGGGGTTGGCCCTCTCGAGTTGGGTTTTAATCGTTAAAGATTTTGTTATTTAATATATATATATTAAAGCAATTGTAGCCCGATAGAGGGGTGGCGCTAAGTCTCATAGTGGTATAGTTAGTTTATAGGGCATTACCTTTAGGTGGGTAGGTATAGAGTCGTAAGAGTCTAGATACACCGTTAATGTCATCTATAATATATCGTACGCTTCTATATGTGTTCTCTATGTTGTGCTACTATGGTCTATGTGATCGTATTTTGATATTAGTCTGTGTTGTACGTACCTGCTAGCTTACTAAATTACTGTAGACGCTAAAATGGGCCTAACGGTTGTTGGGCACGGTGGAATTCCTGAAATTTGGCTGAAAATGAGCGAAAATGTGGCAAAAATCCCAAACTTTTCTGGTCCTTCGGGTAGGGGCGTTC</ns2:sequence><ns2:name>JX156573.1_Leishmania_chagasi_isolate_Dog3_clone_30_note_minicircle_class_40,_partial_sequence;_kinetoplast</ns2:name></ns2:Sequence><ns2:Sequence dsseqid="sq460" id="sq460"><ns2:sequence>GGTTGGTGTAAAATAGGGCCGGGTGGTGGCCGGAAATTGGCTCTCCTGGGCTGGGATGGCTCGAAACCCTGGGTCTGGAGGCTTGTTTTGCTGGGGTTGGATTTTCTGTTTTATTGGTGGCTTTTGGGGCTCGAAATTCTTTTGATTGTTCGCTTGTTTGGTGTGTTGTATTGGATTCTTCGCGGTTTTGATTGCATTTGCTGGGTGATTGGGGTTGATTTGGGTTGGATCGGGATTGGATGGTGTTGGTTGGTGGTTTAGCATTGAGTTTGGGATTAGCATTGGACGCCGTGTGCGGGTGTGGAGTCGGTGGGTGACATCATGGACGATTGGCCTTGGTGATCATAGAATATTCTAATATTTAGCTTGTTTTGCTGCCGTTAGGCTTAGGATGGGGTAAACGTTAGGAGCCCCAGGCCATAATATAAGACCTGTTCGGTAGGCCGTTTCAGAGGCCGATGTTCCGATCTAAGGTATTAATTACATTAGAAAGGCTACATATACTCGCAATGTAGAACATACCCCACCTCTCGGTTCCTCGGGTGGTAGATATGCTACGTGATCAGTCTGTATGATACCAGTCTGATAAATATTCCTGCCTGTTGGCGTGTTGCTGGAGCTTGGGGGATTTGTGCCGTGGCCTTGGAGATTGGTCTAAAAATCGCAAAAATGGTCGGAAAATGGGGAATTTCCCAAACTTTTCTGGTCCTTCGGGTAGGGGCGTTC</ns2:sequence><ns2:name>JX156574.1_Leishmania_chagasi_isolate_Dog2_clone_12_note_minicircle_class_41,_partial_sequence;_kinetoplast</ns2:name></ns2:Sequence><ns2:Sequence dsseqid="sq462" id="sq462"><ns2:sequence>GGTTGGTGTAAAATAGGGCCGGGTGGTGGCCGGAAATTGGCTCTCCTGGGCTGGGATGGCTCGAAACCCTGGGTCTGGAGGCTTGTTTTGCTGGGGTTGGATTTTCTGTTTTATTGGTGGCTTTTGGGGCTCGAAATTCTTTTGATTGTTCGCTTGTTTGGTGTGTTGTATTGGATTCTTCGCGGTTTTGATTGCATTTGCTGGGTGATTGGGGTTGATTTGGGTTGGATCGGGATTGGATGGTGTTGGTTGGTGGTTTAGCATTGAGTTTGGGATTAGCATTGGACGCCGTGTGCGGGTGTGGAGTCGGTGGGTGACATCATGGACGATTGGCCTTGGTGATCATAGAATATTCTAATATTTAGCTTGTTTTGCTGCCGTTAGGCTTAGGATGGGGTAAACGTTAGGAGCCCCAGGCCATAATATAAGACCTGTTCGGTAGGCCGTTTCAGAGGCCGATGTTCCGATCTAAGGTATTAATTACATTAGAAAGGCTACATATACTCGCAATGTAGAACATACCCCACCTCTCGGTTCCTCGGGTGGTAGATATGCTACGTGATCAGTCTGTATGATACCAGTCTGATAAATATTCCTGCCTGTTGGCGTGTTGCTGGAGCTTGGGGGATTTGTGCCGTGGCCTTGGAGATTGGTCTAAAAATCGCAAAAATGGTCGGAAAATGGGGAATTTCCCAAACTTTTCTGGTCCTTCGGGTAGGGGCGTTC</ns2:sequence><ns2:name>JX156575.1_Leishmania_chagasi_isolate_Dog2_clone_45_note_minicircle_class_41,_partial_sequence;_kinetoplast</ns2:name></ns2:Sequence><ns2:Sequence dsseqid="sq464" id="sq464"><ns2:sequence>GGTTGGTGTAAAATAGGGCCAGGTGGTGGCCGGAAATTGGCTCTCCTGGGCTGGGATGGCTCGAAACCCTGGGTCTGGAGGCTTGTTTTGCTGGGGTTGGATTTTCTGTTTTATTGGTGGCTTTTGGGGCTCGAAATTCTTTTGATTGTTCGCTTGTTTGGTGTGTTGTATTGGATTCTTCGCGGTTTTGATTGCATTTGCTGGGTGATTGGGGTTGATTTGGGTTGGATCGGGATTGGATGGTGTTGGTTGGTGGTTTAGCATTGAGTTTGGGATTAGCATTGGACGCCGTGTGCGGGTGTGGAGTCGGTGGGTGACATCATGGACGATTGGCCTTGGTGATCATAGAATATTCTAATATTTAGCTTGTTTTGCTGCCGTTAGGCTTAGGATGGGGTAAACGTTAGGAGCCCCAGGCCATAATATAAGACCTGTTCGGTAGGCCGTTTCAGAGGCCGATGTTCCGATCTAAGGTATTAATTACATTAGAAAGGCTACATATACTCGCAATGTAGAACATACCCCACCTCTCGGTTCCTCGGGTGGTAGATATGCTACGTGATCAGTCTGTATGATACCAGTCTGATAAATATTCCTGCCTGTTGGCGTGTTGCTGGAGCTTGGGGGATTTGTGCCGTGGCCTTGGAGATTGGTCTAAAAATCGCAAAAATGGTCGGAAAATGGGGAATTTCCCAAACTTTTCTGGTCCTTCGGGTAGGGGCGTTC</ns2:sequence><ns2:name>JX156576.1_Leishmania_chagasi_isolate_Dog2_clone_54_note_minicircle_class_41,_partial_sequence;_kinetoplast</ns2:name></ns2:Sequence><ns2:Sequence dsseqid="sq466" id="sq466"><ns2:sequence>GGTTGGTGTAAAATAGGGCCGGGTGGTGACCGGAAATTGGCTCTCCTGGGCTGGGATGGCTCGAAACCCTGGGTCTGGAGGCTTGTTTTGCTGGGGTTGGATTTTCTGTTTTATTGGTGGCTTTTGGGGCTCGAAATTCTTTTGATTGTTCGCTTGTTTGGTGTGTTGTATTGGATTCTTCGCGGTTTTGATTGCATTTGCTGGGTGATTGGGGTTGATTTGGGTTGGATCGGGATTGGATGGTGTTGGTTGGTGGTTTAGCATTGAGTTTGGGATTAGCATTGGACGCCGTGTGCGGGTGTGGAGTCGGTGGGTGACATCATGGACGATTGGCCTTGGTGATCATAGAATATTCTAATATTTAGCTTGTTTTGCTGCCGTTAGGCTTAGGATGGGGTAAACGTTAGGAGCCCCCAGGCCATAATATAAGACCTGTTCGGTAGGCCGTTTCAGAGGCCGATGTTCCGATCTAAGGTATTAATTACATTAGAAAGGCTACATATACTCGCAATGTAGAACATACCCCACCTCTCGGTTCCTCGGGTGGTAGATATGCTACGTGATCAGTCTGTATGATACCAGTCTGATAAATATTCCTGCCTGTTGGCGTGTTGCTGGAGCTTGGGGGATTTGTGCCGTGGCCTTGGAGATTGGTCTAAAAATCGCAAAAATGGTCGGAAAATGGGGAATTTCCCAAACTTTTCTGGTCCTCCGGGTAGGGGCGTTC</ns2:sequence><ns2:name>JX156577.1_Leishmania_chagasi_isolate_Dog3_clone_15_note_minicircle_class_41,_partial_sequence;_kinetoplast</ns2:name></ns2:Sequence><ns2:Sequence dsseqid="sq468" id="sq468"><ns2:sequence>GGTTGGTGTAAAATAGGGCCGGGTGGTGGCCGGGAATTGGCTCCCCTGGGCTAGAATGGCTCGAAACCCTGGGTCTGGGGCTTAGTTTTGCCGAGTCTAGTTTGGGGTTTGAATACTCGCTTGATTTGGTTGTGTTTTGGGTTTTAGTGGCCTTTATGCTCATTCTTTTTGAATTGTGTGGCCTTTTGGTATGTGGGTGGGTTTGATAAAGGGTTTGGTTCTGGGGTTTTGAGGGTGTTTATGTGGGATGGGTTCCGATGGGTGTTGGATGGATGTGAATTGGGAGTTGGTTGGGGTGTTGATATTGTTGGTTTACGACTTTCATTGGGGTGGTGATTTTCTTCGTAACTAATATATATATTTAGTTGCGTTAGTTTATGCCATAGGCGAGGCCTTAGACTGGAGTTACGATAGGAATATAGTGACTGTAGTAACGATAGGAGGCCATATAGTTTATCGAGTGGCGTCGGTAGATGTTAGTCTGGCGTTAACGGTAATACGAGATTAATAGTTCGTAGTCTAGGATGTAATTACAATTTTCGTGTAGTTTGTATGACATGAGCTCACAATTTAGACTTAGTTTGCTATTCTACTGGTACCTGTTACTGTGTGCTTCCTGCCGGGAACTTTTTAGACTGAGGCTTGGAAGGTTCTTGAAAATCCCCAAAAATGGCCAAAAAATGGCGAAATTCCCAAACTTTTCTGGTCCTCCGGGTAGGGGCGTTC</ns2:sequence><ns2:name>JX156578.1_Leishmania_chagasi_isolate_Dog1_clone_37_note_minicircle_class_42,_partial_sequence;_kinetoplast</ns2:name></ns2:Sequence><ns2:Sequence dsseqid="sq470" id="sq470"><ns2:sequence>GGTTGGTGTAAAATAGGGCCGGGTGGTGGCCGGGAATTGGCTCCCCTGGGCTAGAATGGCTCGAAACCCTGGGTCTGGGGCTTAGTTTTGCCGAGTCTAGTTTGGGGTTTGAATACTCGCTTGATTTGGTTGTGTTTTGGGTTTTAGTGGCCTTTATGCTCATTCTTTTTGAATTGTGTGGCCTTTTGGTATGTGGGTGGGTTTGATAAAGGGTTTGGTTCTGGGGTTTTGAGGGTGTTTATGTGGGATGGGTTCCGATGGGTGTTGGATGGATGTGAATTGGGAGTTGGTTGGGGTATTGATATTGTTGGTTTACGACTTTCATTGGGGTGGTGATTTTCTTCGTAACTAATATATATATTTAGTTGCGTTAGTTTATGCCATAGGCGAGGCCTTAGACTGGAGTTACGATAGGAATATAGTGACTGTAGTAACGATAGGAGGCCATATAGTTTATCGAGTGGCGTCGGTAGATGTTAGTCTGGCGTTAACGGTAATACGAGATTAATAGTTCGTAGTCTAGGATGTAATTACAATTTTCGTGTAGTTTGTATGACATGAGCTCACAATTTAGACTTAGTTTGCTATTCTACTGGTACCTGTTACTGTGTGCTTCCTGCCGGGAACTTTTTAGACTGGGGCTTGGAAGGTTCTTGAAAATCCCCAAAAATGGCCAAAAAATGGCGAAATTCCCAAACTTTTCTGGTCCTCCGGGTAGGGGCGTTC</ns2:sequence><ns2:name>JX156579.1_Leishmania_chagasi_isolate_Dog3_clone_32_note_minicircle_class_43,_partial_sequence;_kinetoplast</ns2:name></ns2:Sequence><ns2:Sequence dsseqid="sq472" id="sq472"><ns2:sequence>GGTTGGTGTAAAATAGGGCCGGGTGGTGGCCGGGAATTGGCTCCCCTGGGCTAGAATGGCTCGAAACCCTGGGTCTGGGGCTTAGTTTTGCCGAGTCTAGTTTGGGGTTTGAATACTCGCTTGATTTGGTTGTGTTTTGGGTTTTAGTGGCCTTTATGCTCATTCTTTTTGAATTGTGTGGCCTTTTGGTATGTGGGTGGGTTTGATAAAGGGTTTGGTTCTGGGGTTTTGAGGGTGTTTATGTGGGATGGGTTCCGATGGGTGTTGGATGGATGTGAATTGGGAGTTGGTTGGGGTGTTGATATTGTTGGTTTACGACTTTCATTGGGGTGGTGATTTTCTTCGTAACTAATATATATATTTAGTTGCGTTAGTTTATGCCATAGGCGAGGCCTTAGACTGGAGTTACGATAGGAATATAGTGACTGTAGTAACGATAGGAGGCCATATAGTTTATCGAGTGGCGTCGGTAGATGTTAGTCTGGCGTTAACGGTAATACGAGATTAATAGTTCGTAGTCTAGGATGTAATTACAATTTTCGTGTAGTTTGTATGACATGAGCTCACAATTTAGACTTAGTTTGCTATTCTACTGGTACCTGTTACTGTGTGCTTCCTGCCGGGAACTTTTTAGACTGAGGCTTGGAAGGTTCTTGAAAATCCCCAAAAATGGCCAAAAAATGGCGAAATTCCCAAACTTTTCTGGTCCTCCGGGTAGGGGCGTTC</ns2:sequence><ns2:name>JX156580.1_Leishmania_chagasi_isolate_Dog1_clone_37_note_minicircle_class_43,_partial_sequence;_kinetoplast</ns2:name></ns2:Sequence><ns2:Sequence dsseqid="sq474" id="sq474"><ns2:sequence>GGTTGGTGTAAAATAGGGCCGGGTGGTGGCCGGGAATTGGCTTCCCTGGGCTAGAATGGCTCGAAACCCTGGGTCTGGGGCTTAGTTTTGCCGAGTCTAGTTTGGGGTTTGAATACTCGCTTGATTTGGTTGTGTTTTGGGTTTTAGTGGCCTTTATGCTCATTCTTTTTGAATTGTGTGGCCTTTTGGTATGTGGGTGGGTTTGATAAAGGGTTTGGTTCTGGGGTTTTGAGGGTGTTTATGTGGGATGGGTTCCGATGGGTGTTGGATGGATGTGAATTGGGAGTTGGTTGGGGTATTGATATTGTTGGTTTACGACTTTCATTGGGGTGGTGATTTTCTTCGTAACTAATATATATATTTAGTTGCGTTAGTTTATGCCATAGGCGAGGCCTTAGACTGGAGTTACGATAGGAATATAGTGACTGTAGTAACGATAGGAGGCCATATAGTTTATCGAGTGGCGTCGGTAGATGTTAGTCTGGCGTTAACGGTAATACGAGATTAATAGTTCGTAGTCTAGGATGTAATTACAATTTTCGTGTAGTTTGTATGACATGAGCTCACAATTTAGACTTAGTTTGCTATTCTACTGGTACCTGTTACTGTGTGCTTCCTGCCGGGAACTTTTTAGACTGGGGCTTGGAAGGTTCTTGAAAATCCCCAAAAATGGCCAAAAAATGGCGAAATTCCCAAACTTTTCTGGTCCTCCGGGTAGGGGCGTTC</ns2:sequence><ns2:name>JX156581.1_Leishmania_chagasi_isolate_Dog3_clone_36_note_minicircle_class_43,_partial_sequence;_kinetoplast</ns2:name></ns2:Sequence><ns2:Sequence dsseqid="sq476" id="sq476"><ns2:sequence>GGTTGGTGTAAAATAGGGCCGGGTGGTGGCCGGGAATTGGCTTCCCTGGGCTAGAATGGCTCGAAACCCTGGGTCTGGGGCTTAGTTTTGCCGAGTCTAGTTTGGGGTTTGAATACTCGCTTGATTTGGTTGTGTTTTGGGTTTTAGTGGCCTTTATGCTCATTCTTTTTGAATTGTGTGGCCTTTTGGTATGTGGGTGGGTTTGATAAAGGGTTTGGTTCTGGGGTTTTGAGGGTGTTTATGTGGGATGGGTTCCGATGGGTGTTGGATGGATGTGAATTGGGAGTTGGTTGGGGTATTGATATTGTTGGTTTACGACTTTCATTGGGGTGGTGATTTTCTTCGTAACTAATATATATATTTAGTTGCGTTAGTTTATGCCATAGGCGAGGCCTTAGACTGGAGTTACGATAGGAATATAGTGACTGTAGTAACGATAGGAGGCCATATAGTTTATCGAGTGGCGTCGGTAGATGTTAGTCTGGCGTTAACGGTAATACGAGATTAATAGTTCGTAGTCTAGGATGTAATTACAATTTTCGTGTAGTTTGTATGACATGAGCTCACAATTTAGACTTAGTTTGCTATTCTACTGGTACCTGTTACTGTGTGCTTCCTGCCGGGAACTTTTTAGACTGGGGCTTGGAAGGTTCTTGAAAATCCCCAAAAATGGCCAAAAAATGGCGAAATTCCCAAACTTTTCTGGTCCTCCGGGTAGGGGCGTTC</ns2:sequence><ns2:name>JX156582.1_Leishmania_chagasi_isolate_Dog3_clone_40_note_minicircle_class_43,_partial_sequence;_kinetoplast</ns2:name></ns2:Sequence><ns2:Sequence dsseqid="sq478" id="sq478"><ns2:sequence>GGTTGGTGTAAAATAGGGCCGGGTGGTGGCTGGGAATGGGCTCCCCTGGGCTGGATTGGCCTGTAACCCTGAGTCTGGGGCTTAGTTTTGCCGAGTCTAGTTTGGGGTTTGAATACTCGCTTGATTTGGTTGTGTTTTGGGTTTTAGTGGCCTTTATGCTCATTCTTTTTGAATTGTGTGGCCTTTTGGTATGTGGGTGGGTTTGATAAAGGGTTTGGTTCTGGGGTTTTGAGGGTGTTTATGTGGGATGGGTTCCGATGGGTGTTGGATGGATGTGAATTGGGAGTTGGTTGGGGTATTGATATTGTTGGTTTACGACTTTCATTGGGGTGGTGATTGTCTTCGTAACTAATATATATATTTAGTTGCGTTAGTTTATGCCATAGGCGAGGCCTTAGACTGGAGTTACGATAGGAATATAGTGACTGTAGTAACGATAGGAGGCCATATAGTTTATCGAGTGGCGTCGGTAGATGTTAGTCTGGCGTTAACGGTAATACGAGATTAATAGTTCGTAGTCTAGGATGTAATTACAATTTTCGTGTAGTTTGTACGACATGAGCTCACAATTTAGACTTAGTTTGCTATTCTACTGGTACCTGTTACTGTGTGCTTCCTGCCGGGAACTTTTTAGACTGGGGCTTGGAAGGTTCTTGAAAATCCCCAAAAATGGCCAAAAAATGGCGAAATTCCCAAACTTTTCTGGTCCTCCGGGTAGGGGCGTTC</ns2:sequence><ns2:name>JX156583.1_Leishmania_chagasi_isolate_Dog3_clone_18_note_minicircle_class_43,_partial_sequence;_kinetoplast</ns2:name></ns2:Sequence><ns2:Sequence dsseqid="sq480" id="sq480"><ns2:sequence>GGTTGGTGTAAAATAGGGCCGGGTGGTGGCTGGAAATTGGCTCTCCTGGGCTTGGATGGTTCGAGACCCTGGGTCCTGGGCGTACTTTTGGGACTGGCTGGGGGTTGTTACGGCGTTACGGGTTTGGAGGCTGGATTTTGTGGTTTTAGCTTTAGTTTTGGGGTGGTTTATGGCTGCGTTGGGCTTGGGGTGGCCTTTGATTGCTGGGTGTGGATGCGTTGGGTTTGGGTTCGTTACTCCCATGGGTTGCTCGGGTGTTTCGATGGTGTGTGGTTATTTATATAGAGTTGGATAACTCGGTGGATTGGGACACCAGTGTGCCTATAGCACTAAATACCCCCGAATAAAGGGATATCTAAAGTGGACTATAGCGAACGATAGATAGCTTAGGGGTATTAGGTAGTTTATAGCCGAAGCCGAAGACTTTTGTAGGATGGTCGGGCGGTAAAGGGGCTGAGAGTATACGTGCTATTATACGTCTGATATTTGATTCTATTTTTTGTAGCAATGATTGTCTACTAATGTGTACGCTGACTTATGTTTATCGATACCATCGGGGTACTACCTTCTCTAAAGGACTCTTACGAGATGCAATTGAGGATTTTTAGGGTTGGGGTGGCTTACGGGTGGAAATTGTTTCGAAAAAGGTCGAAAATCGCCAAAAATGGGTCGAAAATCCAAACTTTTCTGGTCCTCCGGGTAGGGGCGTTC</ns2:sequence><ns2:name>JX156584.1_Leishmania_chagasi_isolate_Dog1_clone_2_note_minicircle_class_44,_partial_sequence;_kinetoplast</ns2:name></ns2:Sequence><ns2:Sequence dsseqid="sq482" id="sq482"><ns2:sequence>GGTTGGTGTAAAATAGGGCCGGGTGGTGGCTGGAAATTGGCTCTCCTGGGCTTGGATGGTTCGAGACCCTGGGTCCTGGGCGTACTTTTGGGACTGGCTGGGGGTTGTTACGGCGTTACGGGTTTGGAGGCTGGATTTTGTGGTTTTAGCTTTAGTTTTGGGGTGGTTTATGGCTGCGTTGGGTTTGGGGTGGCCTTTGATTGCTGGGTGTGGATGCGTTGGGTTTGGTTCGTTACTCCCATGGGTTGCTCGGGCGTTTCGATGGTTTGTGGTTATTTATATAGAGTTGGATAACTCGGTGGATTGGAACACCAGTGTGCCTATAGCACTAAATACCCCGAATAAAGGGATATCTAAAGTGAACTATAGCGAACGATAGATAGCTTAGGGGTATTAGGTAGTTTATAGCCGAAGCCGAAGACTTTCGTAGGATGGTCGGGTGGTAAAGGGGCTGAGAGTATACGTGCTATTATACGTCTGATATTTGATTCTGTTTTTTGTAGCAATGATTGTCTACTAATGTGTACGCTGACTTATGTTTATCGATGCCATCGGGGTACTACCTTCTCTAAAGGACTCTTACGCGATGCAATTGAGGATTTTTAGGGTTGGGGTGGCTTGCGGGTGGAAATTGTTTCGAAAAGGTCGAAAATCGCCAAAAATGGGTCGAAAATCCAAACTTTTCTGGTCCTCCGGGTAGGGGCGTTC</ns2:sequence><ns2:name>JX156585.1_Leishmania_chagasi_isolate_MS3Dog_clone_18_note_minicircle_class_44,_partial_sequence;_kinetoplast</ns2:name></ns2:Sequence><ns2:Sequence dsseqid="sq484" id="sq484"><ns2:sequence>GGTTGGTGTAAAATAGGGCCGGGTGGTGGCTGGAAATTGGCTCTCCTGGGCTTGGATGGTTCGAGACCCTGGGTCCTGGGCGTACTTTTGGGACTGGCTGGGGGTTGTTACGGCGTTACGGGTTTGGAGGCTGGATTTTGTGGTTTTAGCTTTAGTTTTGGGGTGGTTTATGGCTGCGTTGGGTTTGGGGTGGCCTTTGATTGCTGGGTGTGGATGCGTTGGGTTTGGTTCGTTACTCCCATGGGTTGCTCGGGCGTTTCGATGGTTTGTGGTTATTTATATAGAGTTGGATAACTCGGTGGATTGGGACACCAGTGTGCCTATAGCACTAAATACCCCGAATAAAGGGATATCTAAAGTGAACTATAGCGAACGATAGATAGCTTAGGGGTATTAGGTAGTTTATAGCCGAAGCCGAAGACTTTCGTAGGATGGTCGGGTGGTAAAGGGGCTGAGAGTATACGTGCTATTATACGTCTGATATTTGATTCTGTTTTTTGTAGCAATGATTGTCTACTAATGTGTACGCTGACTTATGTTTATCGATGCCATCGGGGTACTACCTTCTCTAAAGGACTCTTACGCGATGCAATTGAGGATTTTTAGGGTTGGGGTGGCTTGCGGGTGG</ns2:sequence><ns2:name>JX156586.1_Leishmania_chagasi_isolate_MS3Dog_clone_29_note_minicircle_class_44,_partial_sequence;_kinetoplast</ns2:name></ns2:Sequence><ns2:Sequence dsseqid="sq486" id="sq486"><ns2:sequence>GGTTGGTGTAAAATAGGGCCGGGTGGTGACCGGGAATTGGCTCTCCTGGGCTAGGATGGCTCGAAACCACGGGTTCTGGGCGTACTTTTGGGACTGGCTGGCTTTTGGGGTGGTTTTAGCTTTGTGGATGCGCTTTTGGATGGGTTGGGTGCTTGGGTTACTGGCCTTGTGGGTTTGATTTTTAATTGGCTTGATTTGGCGCGCGCTTGTTTGGCAGTTTGGGGTTGGTGTTTCTTTAATTGCCACGTGTTGACTGGTTTGAGACCTGGCTTGGCTTGCCCTGGGAGGGGTTGATTGGGCCATTGGGGTACCCGTGGGGTGGTTGTTTAACCTTTTATTGATGCTTATAACTAATATTTAATATTAGTTGTATGGTGCGTAAGCTAATAGGTGTAACGATAGGGGAACTAATATATATAGAAGGGCTCAGAGACGATGGATGCCGTGGGCAGTAATATAAGTCTAACTGGTAAGCTCTTCTATTCTAGTTGTAGTAGTGTCATATATTCACGTGCACATAAATTTGTTTTATTTGGTTGCTATATAGACTATCTATCGTTACTATGTTGCCTTCTGATAGTATACTTATATGCCTGTAGCGTGTTGCTGACAGCTGCGGATTCTTTAAAATGGTGGACAAAGGTTGCCGGTTGGGCTGAAAAAGGGTCGAAAATCGCCAAAAATGGGCCAAAAATCCAAACTTTTCTGGTCCTTCGGGTAGGGGCGTTC</ns2:sequence><ns2:name>JX156587.1_Leishmania_chagasi_isolate_Dog3_clone_20_note_minicircle_class_45,_partial_sequence;_kinetoplast</ns2:name></ns2:Sequence><ns2:Sequence dsseqid="sq488" id="sq488"><ns2:sequence>GGTTGGTGTAAAATAGGGCCGGGTGGTGGCTGGAAATTGGCTCTCCTGGGCTAGGATGGCTCGAAACCACGGGTTCTGGGCGTACTTTTGGGACTGGCTGGCTTTTGGGGTGGTTTTAGCTTTGTGGATGCGCTTTTGGGTGGGTTGGGTGCTTGGGTTACTGGCCTGTGGGTTTGATTTTTAATTGGCTTGATTTGGCGCGCGCTTGTTTGGCAGTTTGGGGTTGGTGTTTCTTTAATTGTCACGTGTTGACTGGTTTGAGACCTGGCTTGGCTTGTCCTGGGAGGGGGTTGATTGGGCCATTGGGGTACCCGTGGGGTGGTTGTTTAACCTTTTATTGATACTTATAACTAATATTTAATATTAGTTGTATGGTGCGTAAGCTAATAGGTGTAACGATAGGGGAACTAATATATATAGAAGGGCTCAGAGACGATGGATGCCGTGGGCAGTAATATAAGTCTAACTGGTAAGCTCTTCTATTCTAGTTGTAGTAGTGTCATATATTCACGTGCACATAAATTTGTCTTATTTGGTTGCTATATAGACTATCTATCGTTACTATGTTGCCTTCTGATAGTATACTTATATGCCTGTAGCGTGTTGCTGACAGCTGCGGATTCTTTAAAATGGTGGACAAAGGTTGCCGGTTGGGCTGAAAAAGGGTCGAAAATCGCCAAAAATGGGCCAAAAATCCAAACTTTTCTGGTCCTTCGGGTAGGGGCGTTC</ns2:sequence><ns2:name>JX156588.1_Leishmania_chagasi_isolate_Human_clone_13_note_minicircle_class_45,_partial_sequence;_kinetoplast</ns2:name></ns2:Sequence><ns2:Sequence dsseqid="sq490" id="sq490"><ns2:sequence>GGTTGGTGTAAAATAGGGCCGGGTGGTGGTTGGAAATAGGCTTCCCTGGGCTGGGACCTTGGGTCTGGGCCGTACTTTGACGTGGGGCTGGCTTTTGGTGACTTGGTTTGGAGTTTTCGGGTTTGTGGTGTGGGCTTGTGGGCTTTGTTGGCTTCGAGGTGTTTGTTGGGCTTGGGGTTGACTTTATTGCTTGGGCTTTGGCGGTTGATAGTGGGTGGTGACTTTATTGTTTTGGATATGGGGTTGAATTGGGCTGGGTTGATTGTTTTGGTTTGGAGTTGGAAGCTTTTGGAATGGGTTTGGTGCGCGTTGGACTTGACGCCCTGGGAGGCTTGGGTGGACCTCTTTATTATAAGAATAAGTTGTATATCAAGCTTAATTTGCTAATGCGGAGTATGACAGGGAACGGGAGTGACCGATAGACTGGGGTTATAATATATAGCCACAGATGTTTTTAGTAGCCGTCCGGGCCGAAAGGTTCTAACCTGTAGCGAGGAATGGAGTGACGTAGGACGATTAGCTGCTATTTTGTTTCTCTCCTTTTTCCTCTATGGTTTGTGTTTATACGTGGATTACTGTAACGGATACTGGATCTGCCAGGGTACTAATGATCCCTACGCTGTATCGGCTGCGCCGTTGCGTTCTGAATTTTGTGGTGGGATTGCGTCGGAAATGCCCAAAAAGCCCCAAAAATGGCCCGAAAATCCAAACTTTTCTGGTCCTCCGGGTAGGGGCGTTC</ns2:sequence><ns2:name>JX156589.1_Leishmania_chagasi_isolate_Dog2_clone_51_note_minicircle_class_45,_partial_sequence;_kinetoplast</ns2:name></ns2:Sequence><ns2:Sequence dsseqid="sq492" id="sq492"><ns2:sequence>GGTTGGTGTAAAATAGGGCCGGGTGGTGGTTGGAAATAGGCTTCCCTGGGCTGGGACCTTGGGTCTGGGCCGTACTTTGACGTGGGGCTGGCTTTTGGTGACTTGGTTTGGAGTTTTCGGGTTTGTGGTGTGGGCTTGTGGGCTTTGTTGGCTTCGAGGTGTTTGTTGGGCTTGGGGTTGACTTTATTGCTTGGGCTTTGGCGGTTGATAGTGGGTGGTGACTTTATTGTTTTGGATATGGGGTTGAATTGGGCTGGGTTGATTGTTTTGGTTTGGAGTTGGAAGCTTTTGGAATGGGTTTGGTGCGCGTTGGACTTGACGCCCTGGGAGGCTTGGGTGGACCTCTTTATTATAAGAATAAGTTGTATATCAAGCTTAATTTGCTAATGCGGAGCATGACAGGGAACGGGGGTGACCGATAGACTGGGGTTATAATATATAGCCACAGATGTTTTTAGTAGCCGTCCGGGCCGAAAGGTTCTAACCTGTAGCAAGGAATGGAGTGACGTAGGACGACTAGCTGCTATTTTGTTTCTCTCCTTTTTCCTCTATGGTTTGTGTTTATACGTGGATTACTGTAACGGATACTGGATCTGCCAGAGTACTAATGATCCCTACGCTGTATCGGCTGCGCCGTTGCGTTCTGAATTTTGTGGTGGGATTGCGTCGGAAATGCCCAAAAAGCCCCAAAAATGGCCCGAAAATCCAAACTTTTCTGGTCCTCCGGGTAGGGGCGTTC</ns2:sequence><ns2:name>JX156590.1_Leishmania_chagasi_isolate_MS2Dog_clone_14_note_minicircle_class_46,_partial_sequence;_kinetoplast</ns2:name></ns2:Sequence><ns2:Sequence dsseqid="sq494" id="sq494"><ns2:sequence>GGTTGGTGTAAAATAGGGCCGGGTGGTGGCTGGAAATTGGCTGGGTTGACTAGAAATGACGGGTCTGGAGGCCTTAGTGGCTTGATGCTGGCCTGGGCTGGATTTCGTGGGGTTAAGGCGTTAAATTGCAGTGGTTTTGGTGCATATGCGGGTGGATTTTGGGGTTATTCGTGTGTTTCCGTGGGGGTTGGCTTGTTATTTGGATTAATTTGAGCCTTTTTATTTTTTGAATTTCGTTTCGTGGGGTGGTAGTGGTTGGCTTCGGTTGGTTGAATGACGCGGCTTGCGTTGTGTTTGGATGGAGTTGATGAATTAGGGGGTTTTTGCTCTTCCTTTGATATTAATATTAGTTAGAGGGGCGACCTCGTGGTTGTAACGATAGTTTTGGTTATTAGTTTATAAGTGGTCACTAGACCATATAGATTAGTCGGCTCGGTAGGCCTTTAGCAAGAGACTACGTAGAGTTTATATACAGTTTACTAGATATTATATTCTTGTCTATGAGTTTTATACATTTTCTTTGTTTTTATGATGTGGCCTATGTTGTATGGTTATAGTAGACGATTGTAGTATTCTATGGTTAACCTAAATGGGTTCGCCGGCACTTGGGAGGGCTATGAATTGGTGGAAAATGCTCAAAAAAGGCCAAAAATGGGCCAAAAATCCAAACTTTTCTGGTCCTCCGGGTAGGGGCGTTC</ns2:sequence><ns2:name>JX156591.1_Leishmania_chagasi_isolate_Dog1_clone_4_note_minicircle_class_47,_partial_sequence;_kinetoplast</ns2:name></ns2:Sequence><ns2:Sequence dsseqid="sq496" id="sq496"><ns2:sequence>GGTTGGTGTAAAATAGGGCCGGGTGGTGGCTGGAAATTGGCTGGGTTGACTAGAAATGACGGGTCTGGAGGCCTTAGTGGCTTGATGCTGGCCTGGGCTGGATTTCGTGGGGTTAAGGCGTTAAATTGCAGTGGTTTTGGTGCATATGCGGGTGGATTTTGGGGTTATTCGTGTGTTTCCGTGGGGGTTGGCTTGTTATTTGGATTAATTTGAGCCTTTTTATTTTTTGAATTTCGTTTCGTGGGGTGGTAGTGGTTGGCTTCGGTTGGTTGAATGACGCGGCTTGCGTTGTGTTTGGATGGAGTTGATGAATTAGGGGGTTTTTGCTCTTCCTTTGATATTAATATTAGTTAGAGGGGCGACCTCGTGGTTGTAACGATAGTTTTGGTTATTAGTTTATAAGTGGTCACTAGACCATATAGATTAGTCGGCTCGGTAGGCCTTTAGCAAGAGACTACGGAGAGTTTATATACAGTTTACTAGATATTATATTCTTGTCTATGAGTTTTATACATTTTCTTTGTTTTTATGATGTGGCCTATGTTGTATGGTTATAGTAGACGATTGTAGTATTCTATGGTTAACCTAAATGGGTTCGCCGGCACTTGGGAGGGCTATGAATTGGTGGAAAATGCTCAAAAAAGGCCAAAAATGGGCCAAAAATCCAAACTTTTCTGGTCCTCCGGGTAGGGGCGTTC</ns2:sequence><ns2:name>JX156592.1_Leishmania_chagasi_isolate_Dog1_clone_7_note_minicircle_class_47,_partial_sequence;_kinetoplast</ns2:name></ns2:Sequence><ns2:Sequence dsseqid="sq498" id="sq498"><ns2:sequence>GGTTGGTGTAAAATAGGGCCGGGTGGTGGCTGAAAATTGGCTGGGTTGACTAGAAATGACGGGTCTGGAGGCCTTAGTGGCTTGATGCTGGCCTGGGCTGGATTTCGTGGGGTTAAGGCGTTAAATTGCAGTGGTTTTGGTGCATATGCGGGCGGATTTTGGGGTTATTCGTGTGTTTCCGTGGGGGTTGGCTTGTTATTTGGATTAATTTGAGCCTTTTTATTTTTTGAATTTCGTTTCGTGGGGTGGTAGTGGTTGGCTTCGGTTGGTTGAATGACGCGGCTTGCGTTGTGTTTGGATGGAGTTGATGAATTAGGGGGTTTTTGCTCTTCCTTTGATATTAATATTAGTTAGAGGGGCGACCTCGTGGTTGTAACGATAGTTTTGGTTATTAGTTTATAAGTGGTCACTAGACCATATAGATTAGTCGGCTCGGTAGGCCTTTAGCAAGAGACTACGTAGAGTTTATATACAGTTTACTAGATATTATATTCTTGTCTATGAGTTTTATACATTTTCTTTGTTTTTATGATGTGGCCTATGTTGTATGGTTATAGTAGACGATTGTAGTATTCTATGGTTAACCTAAATGGGTTCGCCGGCACTTGGGAGGGCTATGAATTGGTGGAAAATGCTCAAAAAAGGCCAAAAATGGGCCAAAAATCCAAACTTTTCTGGTCCTCCGGGATCGGATCCCG</ns2:sequence><ns2:name>JX156593.1_Leishmania_chagasi_isolate_Dog1_clone_13_note_minicircle_class_47,_partial_sequence;_kinetoplast</ns2:name></ns2:Sequence><ns2:Sequence dsseqid="sq500" id="sq500"><ns2:sequence>GGTTGGTGTAAAATAGGGCCGGGTGGTGGCTGGAAATTGGCTGGGTTGACTAGAAATGACGGGTCTGGAGGCCTTAGTGGCTTGATGCTGGCCTGGGCTGGATTTCGTGGGGTTAAGGCGTTAAATTGCAGTGGTTTTGGTGCATATGCGGGTGGATTTTGGGGTTATTCGTGTGTTTCCGTGGGGGTTGGCTTGTTATTTGGATTAATTTGAGCCTTTTTATTTTTTGAATTTCGTTTCGTGGGGTGGTAGTGGTTGGCTTCGGTTGGTTGAATGACGCGGCTTGCGTTGTGTTTGGATGGAGTTGATGAATTAGGGGGTTTTTGCTCTTCCTTTGATATTAATATTAGTTAGAGGGGCGACCTCGTGGTTGTAACGATAGTTTTGGTTATTAGTTTATAAGTGGTCACTAGACCATATAGATTAGTCGGCTCGGTAGGCCTTTGGCAAGAGACTACGTAGAGTTTATATACAGTTTACTAGATATTATATTCTTGTCTATGAGTTTTATACATTTTCTTTGTTTTTATGATGTGGCCTATGTTGTATGGTTATAGTAGACGATTGTAGTATTCTATGGTTAACCTAAATGGGTTCGCCGGCACTTGGGAGGGCTATGAATTGGTGGAAAATGCTCAAAAAAGGCCAAAAATGGGCCAAAAATCCAAACTTTTCTGGTCCTCCGGGTAGGGGCGTTC</ns2:sequence><ns2:name>JX156594.1_Leishmania_chagasi_isolate_Dog1_clone_16_note_minicircle_class_47,_partial_sequence;_kinetoplast</ns2:name></ns2:Sequence><ns2:Sequence dsseqid="sq502" id="sq502"><ns2:sequence>GGTTGGTGTAAAATAGGGCCGGGTGGTGGCTGGAAATTGGCTGGGTTGACTAGAAATGACGGGTCTGGAGGCCTTAGTGGCTTGATGCTGGCCTGGGCTGGATTTCGTGGGGTTAAGGCGTTAAATTGCAGTGGTTTTGGTGCATATGCGGGTGGATTTTGGGGTTATTCGTGTGTTTCCGTGGGGGTTGGCTTGTTATTTGGATTAATTTGAGCCTTTTTATTTTTTGAATTTCGTTTCGTGGGGTGGTAGTGGTTGGCTTCGGTTGGTTGAATGACGCGGCTTGCGTTGTGTTTGGATGGAGTTGATGAATTAGGGGGTTTTTGCTCTTCCTTTGATATTAATATTAGTTAGAGGGGCGACCTCGTGGTTGTAACGATAGTTTTGGTTATTAGTTTATAAGTGGTCACTAGACCATATAGATTAGTCGGCTCGGTAGGCCTTTGGCAAGAGACTACGTAGAGTTTATATACAGTTTACTAGATATTATATTCTTGTCTATGAGTTTTATACATTTTCTTTGTTTTTATGATGTGGCCTATGTTGTATGGTTATAGTAGACGATTGTAGTATTCTATGGTTAACCTAAATGGGTTCGCCGGCACTTGGGAGGGCTATGAATTGGTGGAAAATGCTCAAAAAAGGCCAAAAATGGGCCAAAAATCCAAACTTTTCTGGTCCTCCGGGTAGGGGCGTTC</ns2:sequence><ns2:name>JX156595.1_Leishmania_chagasi_isolate_Dog1_clone_19_note_minicircle_class_47,_partial_sequence;_kinetoplast</ns2:name></ns2:Sequence><ns2:Sequence dsseqid="sq504" id="sq504"><ns2:sequence>GGTTGGTGTAAAATAGGGCCGGGTGGTGGCTGGAAATTGGCTGGGTTGACTAGAAATGACGGGTCTGGAGGCCTTAGTGGCTTGATGCTGGCCTGGGCTGGATTTCGTGGGGTTAAGGCGTTAAATTGCAGTGGTTTTGGTGCATATGCGGGTGGATTTTGGGGTTATTCGTGTGTTTCCGTGGGGGTTGGCTTGTTATTTGGATTAATTTGAGCCTTTTTATTTTTTGAATTTCGTTTCGTGGGGTGGTAGTGGTTGGCTTCGGTTGGTTGAATGACGCGGCTTGCGTTGTGTTTGGATGGAGTTGATGAATTAGGGGGTTTTTGCTCTTCCTTTGATATTAATATTAGTTAGAGGGGCGACCTCGTGGTTGTAACGATAGTTTTGGTTATTAGTTTATAAGTGGTCACTAGACCATATAGATTAGTCGGCTCGGTAGGCCTTTAGCAAGAGACTACGTAGAGTTTATATACAGTTTACTAGATATTATATTCTTGTCTATGAGTTTTATACATTTTCTTTGTTTTTATGATGTGGCCTATGTTGTATGGTTATAGTAGACGATTGTAGTATTCTATGGTTAACCTAAATGGGTTCGCCGGCACTTGGGAGGGCTATGAATTGGTGGAAAATGCTCAAAAAAGGCCAAAAATGGGCCAAAAATCCAAACTTTTCTGGTCCTCCGGGTAGGGGCGTTC</ns2:sequence><ns2:name>JX156596.1_Leishmania_chagasi_isolate_Dog1_clone_34_note_minicircle_class_47,_partial_sequence;_kinetoplast</ns2:name></ns2:Sequence><ns2:Sequence dsseqid="sq506" id="sq506"><ns2:sequence>GGTTGGTGTAAAATAGGGCCGGGTGGTGGCTGGAAATTGGCTGGGTTGACTAGAAATGACGGGTCTGGAGGCCTTAGTGGCTTGATGCTGGCCTGGGCTGGATTTCGTGGGGTTAAGGCGTTAAATTGCAGTGGTTTTGGTGCATGTGCGGGTGGATTTTGGGGTTATTCGTGTGTTTCCGTGGGGGTTGGCTTGTTATTTGGATTAATTTGAGCCTTTTTATTTTTTGAATTTCGTTTCGTGGGGTGGTAGTGGTTGGCTTCGGTTGGTTGAATGACGCGGCTTGCGTTGTGTTTGGATGGAGTTGATGAATTAGGGGGTTTTTGCTCTTCCTTTGATATTAATATTAGTTAGAGGGGCGACCTCGTGGTTATAACGATAGTTTTGGTTATTAGTTTATAAGTGGTCACTAGACCATATAGATTAGTCGGCTCGGTAGGCCTTTAGCAAGAGACTACGTAGAGTTTATATACAGTTTACTAGATATTATATTCTTGTCTATGAGTTTTATACATTTTCTTTGTTTTTATGATGTGACCTATGTTGTATGGTTATAGTAGACGATTGTAGTATTCTATGGTTAACCTAAATGGGTTCGCCGGCACTTGGGGGCTATGAATTGGTGGAAAATGCTCAAAAAAGGCCAAAAATGGGCCAAAAATCCAAACTTTTCTGGTCCTCCGGGTAGGGGCGTTC</ns2:sequence><ns2:name>JX156597.1_Leishmania_chagasi_isolate_Human_clone_19_note_minicircle_class_47,_partial_sequence;_kinetoplast</ns2:name></ns2:Sequence><ns2:Sequence dsseqid="sq508" id="sq508"><ns2:sequence>GGTTGGTGTAAAATAGGGCCGGGTGGTGGCTGGAAATTGGCTGGGTTGACTAGAAATGACGGGTCTGGAGGCCTTAGTGGCTTGATGCTGGCCTGGGCTGGATTTCGTGGGGTTAAGGTGTTAAATTGCAGTGGTTTTGGTGCATATGCGGGCGGATTTTGGGGTTATTCGTGTGTTTCCGTGGGGGTTGGCTTGTTATTTGGATTAATTTGAGCCTTTTTATTTTTTGAATTTCGTTTCGTGGGGTGGTAGTGGTTGGCTTCGGTTGGTTGAATGACGCGGCTTGCGTTGTGTTTGGATGGAGTTGATGAATTAGGGGGTTTTTGCTCTTCCTTTGATATTAATATTAGTTAGAGGGGCGACCTCGTGGTTGTAACGATAGTTTTGGTTATTAGTTTATAAGTGGTCACTAGACCATATAGATTAGTCGGCTCGGTAGGCCTTTAGCAAGAGACTACGTAGAGTTTATATACAGTTTACTAGATATTATATTCTTGTCTATGAGTTTTATACATTTTCTTTGTTTTTATGATGTGGCCTATGTTGTATGGTTATAGTAGACGATTGTAGTATTCTATGGTTAACCTAAATGGGTTCGCCGGCACTTGGGAGGGCTATGAATTGGTGGAAAATGCTCAAAAAAGGCCAAAAATGGGCCAAAAATCCAAACTTTTCTGGTCCTCCGGGTAGGGGCGTTC</ns2:sequence><ns2:name>JX156598.1_Leishmania_chagasi_isolate_Dog2_clone_42_note_minicircle_class_47,_partial_sequence;_kinetoplast</ns2:name></ns2:Sequence><ns2:Sequence dsseqid="sq510" id="sq510"><ns2:sequence>GGTTGGTGTAAAATAGGGTCGGGTGGTGGCTGGAAATTGGCTGGGTTGACTAGAAATGACGGGTCTGGAGGCCTTAGTGGCTTGATGCTGGCCTGGGCTGGATTTCGTGGGGTTAAGGCGTTAAATTGCAGTGGTTTTGGTGCATATGCGGGTGGATTTTGGGGTTATTCGTGTGTTTCCGTGGGGGTTGGCTTGTTATTTGGATTAATTTGAGCCTTTTTATTTTTTGAATTTCGTTTCGTGGGGTGGTAGTGGTTGGCTTCGGTTGGTTGAATGACGCGGCTTGCGTTGTGTTTGGATGGAGTTGATGAATTAGGGGGTTTTTGCTCTTCCTTTGATATTAATATTAGTTAGAGGGGCGACCTCGTGGTTATAACGATAGTTTTGGTTATTAGTTTATAAGTGGTCACTAGACCATATAGATTAGTCGGCTCGGTAGGCCTTTAGCAAGAGACTACGTAGAGTTTATATACAGTTTACTAGATATTATATTCTTGTCTATGAGTTTTATACATTTTCTTTGTTTTTATGATGTGACCTATGTTGTATGGTTATAGTAGACGATTGTAGTATTCTATGGTTAACCTAAATGGGTTCGCCGGCACTTGGGAGGGCTATGAATTGGTGGAAAATGCTCAAAAAAGGCCAAAAATGGGCCAAAAATCCAAACTTTTCTGGTCCTCCGGGTAGGGGCGTTC</ns2:sequence><ns2:name>JX156599.1_Leishmania_chagasi_isolate_MS2Dog_clone_60_note_minicircle_class_47,_partial_sequence;_kinetoplast</ns2:name></ns2:Sequence><ns2:Sequence dsseqid="sq512" id="sq512"><ns2:sequence>GGTTGGTGTAAAATAGGGCCGGGTGGTGGCTGGAAATTGGCTGGGTTGACTAGAAATGACGGGCCTGGAGGCCTTAGTGGCTTGATGCTGGCCTGGGCTGGATTTCGTGGGGTTAAGGCGTTAAATTGCAGTGGTTTTGGTGCATATGCGGGTGGATTTTGGGGTTATTCGTGTGTTTCCGTGGGGGTTGGCTTGTTATTTGGATTAATTTGAGCCTTTTTATTTTTTGAATTTCGTTTCGTGGGGTGGCAGTGGTTGGCTTCGGTTGGTTGAATGACGCGGCTTGCGTTGTGTTTGGATGGAGTTGATGAATTAGGGGGTTTTTGCTCTTCCTTTGATATTAATATTAGTTAGAGGGTGACCTCGTGGTTATAACGATAGTTTTGGTTATTAGTTTATAAGTGGTCACTAGACCATATAGATTAGTCGGCTCGGTAGGCCTTTAGTAAGAGACTACGTAGAGTTTATATACAGTTTACTAGATATTATATTCTTGTCTATGAGTTTTATACATTTTCTTTGTTTTTATGATGTGACCTATGTTGTATGGTTATAGTAGACGATTGTAGTATTCTATGGTTAACCTAAATGGGTTCGCCGGCACTTGGGAGGGCTATGAATTGGTGGAAAATGCTCAAAAAAGGCCAAAAATGGGCCAAAAATCCAAACTTTTCTGGTCCTCCGGGTAGGGGCGTTC</ns2:sequence><ns2:name>JX156600.1_Leishmania_chagasi_isolate_MS3Dog_clone_2_note_minicircle_class_47,_partial_sequence;_kinetoplast</ns2:name></ns2:Sequence><ns2:Sequence dsseqid="sq514" id="sq514"><ns2:sequence>GGTTGGTGTAAAATAGGGCCGGGTGGTGGCTGGAAATTGGCTGGGTTGACTAGAAATGACGGGCCTGGAGGCCTTAGTGGCTTGATGCTGGCCTGGGCTGGATTTCGTGGGGTTAAGGCGTTAAATTGCAGTGGTTTTGGTGCATATGCGGGTGGATTTTGGGGTTATTCGTGTGTTTCCGTGGGGGTTGGCTTGTTATTTGGATTAATTTGAGCCTTTTTATTTTTTGAATTTCGTTTCGTGGGGTGGCAGTGGTTGGCTTCGGTTGGTTGAATGACGCGGCTTGCGTTGTGTTTGGATGGAGTTGATGAATTAGGGGGTTTTTGCTCTTCCTTTGATATTAATATTAGTTAGAGGGTGACCTCGTGGTTATAACGATAGTTTTGGTTATTAGTTTATAAGTGGTCACTAGACCATATAGATTAGTCGGCTCGGTAGGCCTTTAGTAAGAGACTACGTAGAGTTTATATACAGTTTACTAGATATTATATTCTTGTCTATGAGTTTTATACATTTTCTTTGTTTTTATGATGTGACCTATGTTGTATGGTTATAGTAGACGATTGTAGTATTCTATGGTTAACCTAAATGGGTTCGCCGGCACTTGGGAGGGCTATGAATTGGTGGAAAATGCTCAAAAAAGGCCAAAAATGGGCCAAAAATCCAAACTTTTCTGGTCCTCCGGGTAGGGGCGTTC</ns2:sequence><ns2:name>JX156601.1_Leishmania_chagasi_isolate_MS3Dog_clone_13_note_minicircle_class_47,_partial_sequence;_kinetoplast</ns2:name></ns2:Sequence><ns2:Sequence dsseqid="sq516" id="sq516"><ns2:sequence>GGTTGGTGTAAAATAGGGCCGGGTGGTGACCGGAAATGGCTTCCCTGGGCTGGATTGGCCTGAAACCCTGGGTTTTGGGCGTACTTTTAGGACTAGCTGGCTTTTGCCTTTGAATTTTGGCTTTAAAGTGTGGTTTGGAGGTGGTTTGGCCCTTTGTTGTGTGGACAATGTAGCGGAGTGGCTTGGATTGTTGGAATTGGCGTTGGCGTTGGTGGTATATTGACTTTGGATGGGGTTGATTGGTACTACTTTGGGGTTGGGTACTCGTTGGCTGGCCCTGGACCTTGACGGAGGGGTTGGGGATGATTTGGTGGTGAGGGGTTGCCCTTTTGTTGCTTATAACTAATATTAGATATTAGTTGTATAGTGCCGGACGGTACTATTGGATACTGGGGATAGGAACGATAGTTACTATAGACCAGTTATATATAGTTAATAAGACTATAGCGGCCTGGGTATGGAGTACACGGAATACATAGAGGTTTAAGCTTAGTCATCGTCTACACAGTCTCTACGTTGATTGATTTCTTGTTGGTTGTGATTGTCAGACTTATACTGGATGTCGTCTGTTTTATGTACTACCTAGCTGAAGCTTTCTGCTCCTACGGGAGTGCAATTCTGGCTGGATTGGGGTGGGAGGTTGAAAAATACCCAAAAATCCCTAAAAATGGGCCAAAAACCCAAACTTTTCTGGTCCTTCGGGTAGGGGCGTTC</ns2:sequence><ns2:name>JX156602.1_Leishmania_chagasi_isolate_Dog1_clone_27_note_minicircle_class_48,_partial_sequence;_kinetoplast</ns2:name></ns2:Sequence><ns2:Sequence dsseqid="sq518" id="sq518"><ns2:sequence>GGTTGGTGTAAAATAGGGCCGGGTGGTGACCGGAAATGGCTTCCCTGGGCTGGATTGGCCTGAAACCCTGGGTTTTGGGCGTACTTTTAGGACTAGCTGGCTTTTGCCTTTGAATTTTGGCTTTAAAGTGTGGTTTGGAGGTGGTTTGGCCCTTTGTTGTGTGGACAATGTAGCGGAGTGGCTTGGATTGTTGGAATTGGCGTTGGCGTTGGTGGTATATTGACTTTGGATGGGGTTGATTGGTACTACTTTGGGGTTGGGTACTCGTTGGCTGGCCCTGGACCTTGACGGAGGGGTTGGGGATGATTTGGTGGTGAGGGGTTGCCCTTTTGTTGCTTATAACTAATATTAGATATTAGTTGTATAGTGCCGGACGGTACTATTGGATACTGGGGATAGGAACGATAGTTACTATAGACCAGTTATATATAGTTAATAAGACTATAGCGGTCTGGGTATGGAGTACACGGAATACATAGAGGTTTAAGCTTAGTCATCGTCTACACAGTCTCTACGTTGATTGATTTCTTGTTGGTTGTGATTGTCAGACTTATACTGGATGTCGTCTGTTTTATGTACTACCTAGCTGAAGCTTTCTGCTCCTACGGGAGTGCAATTCTGGCTGGATTGGGGTAGGAGGTTGAAAAATACCCAAAAATCCCTAAAAATGGGCCAAAAACCCAAACTTTTCTGGTCCTTCGGGTAGGGGCGTTC</ns2:sequence><ns2:name>JX156603.1_Leishmania_chagasi_isolate_Dog1_clone_44_note_minicircle_class_48,_partial_sequence;_kinetoplast</ns2:name></ns2:Sequence><ns2:Sequence dsseqid="sq520" id="sq520"><ns2:sequence>GGTTGGTGTAAAATAGGGCCGGGTGGTGACCGGAAATGGCTTCCCTGGGCTGGATTGGCCTGAAACCCTGGGTTTTGGGCGTACTTTTAGGACTAGCTGGCTTTTGCCTTTGAATTTTGGCTTTAAAGTGTGGTTTGGAGGTGGTTTGGCCCTTTGTTGTGTGGACAATGTAGCGGAGTGGCTTGGATTGTTGGAACTGGCGTTGGCGTTGGTGGTATATTGACTTTGGATGGGGTTGATTGGTACTACTTTGGGGTTGGGTACTCGTTGGCTGGCCCTGGACCTTGACGGAGGGGTTGGGGATGATTTGGTGGTGAGGGGTTGCCCTTTTGTTGCTTATAACTAATATTAGATATTAGTTGTATAGTGCCGGACGGTACTATTGGATACTGGGGATAGGAACGATAGTTACTATAGACCAGTTATATATAGTTAATAAGACTATAGCGGCCTGGGTATGGAGTACACGGAATACATAGAGGTTTAAGCTTAGTCATCGTCTACACAGTCTCTACGTTGATTGATTTCTTGTTGGTTGTGATTGTCAGACTTATACTGGATGTCGTCTGTTTTATGTACTACCTAGCTGAAGCTTTCTGCTCCTACGGGAGTGCAATTCTGGCTGGATTGGGGTGGGAGGTTGAAAAATACCCAAAAATCCCTAAAAATGGGCCAAAAACCCAAACTTTTCTGGTCCTTCGGGTAGGGGCGTTC</ns2:sequence><ns2:name>JX156604.1_Leishmania_chagasi_isolate_Dog2_clone_4_note_minicircle_class_48,_partial_sequence;_kinetoplast</ns2:name></ns2:Sequence><ns2:Sequence dsseqid="sq522" id="sq522"><ns2:sequence>GGTTGGTGTAAAATAGGGCCGGGTGGTGACCGGAAATGGCTTCCCTGGGCTGGATTGGCCTGAAACCCTGGGTTTTGGGCGTACTTTTAGGACTAGCTGGCTTTTGCCTTTGAATTTTGGCTTTAAAGTGTGGTTTGGAGGTGGTTTGGCCCTTTGTTGTGTGGACAATGTAGCGGAGTGGCTTGGATTGTTGGAATTGGCGTTGGCGTTGGTGGTATATTGACTTTGGATGGGGTTGATTGGTACTACTTTGGGGTTGGGTACTCGTTGGCTGGCCCTGGACCTTGACGGAGGGGTTGGGGATGATTTGGTGGTGAGGGGTTGCCCTTTTGTTGCTTATAACTAATATTAGATATTAGTTGTATAGTGCCGGACGGTACTATTGGATACTGGGGATAGGAACGATAGTTACTATAGACCAGTTATATATAGTTAATAAGACTATAGCGGCCTGGGTATGGAGTACACGGAATACATAGAGGTTTAAGCTTAGTCATCGTCTACACAGTCTCTACGTTGATTGATTTCTTGTTGGTTGTGATTGTCAGACTTATACTGGATGTCGTCTGTTTTATGTACTACCTAGCTGAAGCTTTCTGCTCCTACGGGAGTGCAATTCTGGCTGGATTGGGGTGGGAGGTTGAAAAATACCCAAAAATCCCTAAAAATGGGCCAAAAACCCAAACTTTTCTGGTCCTTCGGGTAGGGGCGTTC</ns2:sequence><ns2:name>JX156605.1_Leishmania_chagasi_isolate_Dog2_clone_49_note_minicircle_class_48,_partial_sequence;_kinetoplast</ns2:name></ns2:Sequence><ns2:Sequence dsseqid="sq524" id="sq524"><ns2:sequence>GGTTGGTGTAAAATAGGGCCGGGTGGTGGCCGGAAATGGGCTCTCCTGGGCTAGGATGGGTCGAAACCCTGGGTCTGGGTGTTACTTTTTGGGTTGGTTGGATTTTTCCTTTAAATTTCTGGCTTTAAAGTGGGTTGAATGTGGTTTGAGCGTTGTTGTATGGATGGTGTGGCTGGATCGGCTTGAATTATTGGTATTGATGTTGACAGTGCGTGTTTGGTCTTGGATAGGGGGGTTGTTTGGTGAGACTTTGGGCTGGTCGGGGCTTGAGCTGGGTCATACGGGTGTTCGGTTGGTGGTCCAACTCCTTGAGGCTGGGGTCCATAGCTTTGTGATTATAATATTAATATTAACTTATATTGTAGTTGCGATAATCGCAGGGATACGGTGAGTGCGCGGGTTCTATAGTAGTTAGCGCCGAACTTAGGTTATTTGTAGTAGTCGGTAAGCTTACTAGTCTTATTGGCTACTTTTATATATACGTCATATAGTTCACAATTTGTCTGCCATTTTATAGATTTATGTTTCGTGTGTATATAGCGTTATAGTGATAGACTGTGATACAGAGTACTAACTTTGCCTGGGATGCATGCTCCTATGGGATGCGAAGATGAATTTATGTTGATTTGGGACTGGGGTATGGGAAAGTCTTAAAAATCCTGGGAAATGACGAAAAATGGGACAAAATCTCAAACTTTTCTGGTCCTTCGGGTAGGGGCGTTC</ns2:sequence><ns2:name>JX156606.1_Leishmania_chagasi_isolate_Human_clone_6_note_minicircle_class_48,_partial_sequence;_kinetoplast</ns2:name></ns2:Sequence><ns2:Sequence dsseqid="sq526" id="sq526"><ns2:sequence>GGTTGGTGTAAAATAGGGCCGGGTGGTGGCCGGAAATGGGCTCTCCTGGGCTAGGATGGGTCGAAACCCTGGGTCTGGGTGTTACTTTTTGGGTTGGTTGGATTTTTCCTTTAAATTTCTGGCTTTAAAGTGGGTTGAATGTGGTTTGAGCGTTGTTGTATGGATGGTGTGGCTGGATCGGCTTGAATTATTGGTATTGATGTTGACAGTGCGTGTTTGGTCTTGGATAGGGGGGTTGTTTGGTGAGACTTTGGGCTGGTCGGGGCTTGAGCTGGGTCATACGGGTGTTCGGTTGGTGGTCCAACTCCTTGAGGCTGGGGTCCATAGCTTTGTGATTATAATATTAATATTAACTTATATTGTAGTTGCGATAATCGCAGGGATACGGTGAGTGCGCGGGTTCTATAGTAGTTAGCGCCGAACTTAGGTTATTTGTAGTAGTCGGTAAGCTTACTAGTCTTATTGGCTACTTTTATATATACGTCATATAGTTCACAATTTGTCTGCCATTTTATAGATTTATGTTTCGTGTGTATATAGCGTTATAGTGATAGACTGTGATACAGAGTACTAACTTTGCCTGGGATGCATGCTCCTATGGGATGCGAAGATGAATTTATGTTGATTTGGGACTGGGGTATGGGAAAGTCTTAAAAATCCTGGGAAATGACGAAAATGGGACAAAATCTCAACTTTTCTGGTCCTTCGGGTAGGGCGTTC</ns2:sequence><ns2:name>JX156607.1_Leishmania_chagasi_isolate_Dog1_clone_43_note_minicircle_class_49,_partial_sequence;_kinetoplast</ns2:name></ns2:Sequence><ns2:Sequence dsseqid="sq528" id="sq528"><ns2:sequence>GGTTGGTGTAAAATAGGGCCGAGTGGTGGCCGAAAATGGGCCTCCCTGGGCTGGGTTGGCTTGAGACCTGGGTCCTGGGCGTACTTTTGGGGGTTCGGATGGTTTGGAGGGGTTGTTAGGCTGGATTTGGGGTTGACATACTGCTTCGGGAAGAGTTTCTGGTTTTGGAGTGCTTTGTGGGATGGATTTGGGGGATTAACCTGCCTGATGAGGGTTTGGTGTGGGGAGTTGCTTTGGATTCGGACGAGTTGGATTATATTCACTGGCCTTCGTTGGTAACCTGGATGTGAGCTTCGCGGATGGCTTGGGGTGAGTGCTTTTTGGGATTGATTTTGATTATAACTTAATATTATTATTAGTTAGGGTTGTTGTCTAGACGCTATAGGGGTGATGTGAGCCGTTCTTCGGTGAACATAACTATATTTATTGACAATACTAGATGACTATAATAATAGGGAATCTAAGTGGGTGTCAATTTAGTGTTCGTAGACTTTGATGCATTCTCTCTATGGCCCATTTGTTGTATGTAGATGGTGTGTGATGGTATGATGTCTGCCAGACAAGTATATAGTTCCTACCTGAAGGTGATCAACGCCTAGGCGTTATGTGTGTGAATTAATTGACGTTTGGGGTGGGGGAATTGCCGAAAATCTCAAAAAATCCCAAAAAATGGCCCAAAAATCCAAACTTTTCTGGTCCTCCGGGTAGGGGCGTTC</ns2:sequence><ns2:name>JX156608.1_Leishmania_chagasi_isolate_Human_clone_2_note_minicircle_class_50,_partial_sequence;_kinetoplast</ns2:name></ns2:Sequence><ns2:Sequence dsseqid="sq530" id="sq530"><ns2:sequence>GGTTGGTGTAAAATAGGGCCGAGTGGTGGCCGAAAATGGGCCTCCCTGGGCTGGGTTGGCTTGAGACCTGGGTCCTGGGCGTACTTTTGGGGGTTCGGATGGTTTGGAGGGGTTGTTAGGCTGGATTTGGGGTTGACATACTGCTTCGGGAAGAGTTTCTGGTTTTGGAGTGCTTTGTGGGATGGATTTGGGGGATTAACCTGCCTGATGAGGGTTTGGTGTGGGGAGTTGCTTTGGATTCGGACGAGTTGGATTATATTCACTGGCCTTCGTTGGTAACCTGGATGTGAGCTTCGCGGATGGCTTGGGGTGAGTGCTTTTTGGGATTGATTTTGATTATAACTTAATATTATTATTAGTTAGGGTTGTTGTCTAGACGCTATAGGGGTGATGTGAGCCGTTCTTCGGTGAACATAACTATATTTATTGACAATACTAGATGACTATAATAATAGGGAATCTAAGTGGGTGTCAATTTAGTGTTCGTAGACTTTGATGCATTCTCTCTATGGCCCATTTGTTGTATGTAGATGGTGTGTGATGGTATGATGTCTGCCAGACAAGTATATAGTTCCTACCTGAAGGTGATCAACGCCTAGGCGTTATGTGTGTGAATTAATTGACGTTTGGGGTGGGGGAATTGCCGAAAATCTCAAAAAATCCCAAAAAATGGCCCAAAAATCCAAACTTTTCTGGTCCTCCGGGTAGGGGCGTTC</ns2:sequence><ns2:name>JX156609.1_Leishmania_chagasi_isolate_Human_clone_3_note_minicircle_class_50,_partial_sequence;_kinetoplast</ns2:name></ns2:Sequence><ns2:Sequence dsseqid="sq532" id="sq532"><ns2:sequence>GGTTGGTGTAAAATAGGGCCGGGTGGTGGCTGGAAATGGGTTTCCCTGGGCTGGCTTGGCTGGGACCCTGGATCTGGGGCTTGTTTTGGAGGTTGTTGGAGAATTTCTTTTCTTTTGGTCTTTTGAACTACGGGTTTTGGGTGTTTTACGGGTTGACTGCTGGCTTTTTGGGGTTTGAGGCTGCTTGGGCCGCGCTTGATTGGGTTGGTTTGGAGTTGGTGTTTCGCTTGAGTTTGGGGGTGGCTTTTGGTGGGCCCTGCGTGGTTTGATGTTTTGAATGGATGTAGTCTGGCTCTTAGGCTTGGTGGTAATGGTTGCCCTCCATTGGGGGTTGATATATAGAATAAGTTATATATTAACTTGTTGCTTAGGGTAAGAGGCTACTCGGCAGTAACTTTAGTGCTGCTTATATAATATTGGATGATAGGCCGAAACTAAGTCGGTATAAGTGGCGGTAGGCACTAATATACGACAATGAGGCTTCTATATAAATCCAATCATACACGCTATCTTGCACTATATTCTCACAATTTTGCGTTATAGTAGGTTGTAGTAGATAGTAGACTTATAACTAAGAGTACATATGTTCCTTCCAGTAGGATGCCTATGGCATTATGAATTCCGATTTATGGCTGAGGGTCCTGGGAATAGGTCGGAAAACGCTAAAAAATGCCGAATTTTCCAAACTTTTCTGGTCCTTCGGGTAGGGGCGTTC</ns2:sequence><ns2:name>JX156610.1_Leishmania_chagasi_isolate_Dog1_clone_22_note_minicircle_class_51,_partial_sequence;_kinetoplast</ns2:name></ns2:Sequence><ns2:Sequence dsseqid="sq534" id="sq534"><ns2:sequence>GGTTGGTGTAAAATAGGGCCGGGTGGTGGCTGGAAATGGGTTTCCCTGGGCTGGCTTGGCTGGGACCCTGGATCTGGGGCTTGTTTTGGAGGTTGTTGGAGAATTTCTTTTCTTTTGGTCTTTTGAACTACGGGTTTTGGGTGTTTTACGGGTTGACTGCTGGCTTTTTGGGGTTTGAGGCTGCTTGGGCCGCGCTTGATTGGGTTGGTTTGGAGTTGGTGTTTCGCTTGAGTTTGGGGGTGGCTTTTGGTGGGCCCTGCGTGGTTTGATGTTTTGAATGGATGTAGTCTGGCTCTTAGGCTTGGTGGTAATGGTTGCCCTCCATTGGGGGTTGATATATAGAATAAGTTATATATTAACTTGTTGCTTAGGGTAAGAGGCTACTCGGCAGTAACTTTAGTGCTGCTTATATAATATTGGATGATAGGCCGAAACTAAGTCGGTATAAGTGGTGGTAGGCACTAATATACGACAATGAGGCTTCTATATAAATCCAATCATACACGCTATCTTGCACTATATTCTCACAATTTTGCGTTATAGTAGGTTGTAGTAGATAGTAGACTTATAACTAAGAGTACATATGTTCCTTCCAGTAGGATGCCTATGGCATTATGAATTCCGATTTATGGCTGAGGGTCCTGGGAATAGGTCGGAAAACGCTAAAAAATGCCGAATTTTCCAAACTTTTCTGGTCCTCCGGGTAGGGGCGTTC</ns2:sequence><ns2:name>JX156611.1_Leishmania_chagasi_isolate_Dog2_clone_17_note_minicircle_class_51,_partial_sequence;_kinetoplast</ns2:name></ns2:Sequence><ns2:Sequence dsseqid="sq536" id="sq536"><ns2:sequence>GGTTGGTGTAAAATAGGGCCGGGTGGTAGCCGGGATGGACTTCCCTGGGCTGGATTGGCCTGAAACCACGGGTCTGGAGGCTTGTTTTCACTTCGTTCAGAATTTCTCTTTAATTTTTGGCTTGTGGATGGTGGGTTTGCTGATGTTGTTGGGTTGGCCGGATGACTTGAACGCTTTGGGGCTTTTAGAATTAGCGTTTGGGTCTTTGGTTGTGTGTTTGGGAGTTGGTTTGGGGTCGCCGTACCGGTTTTGATTGGTAGGGGTTTTAGATGATCTTGGGTGGCTTCGGGTGATGTTGACTTGAGATTGGATGGTATTGATGGCGGATGGGGATTACATCTTTCCTTTGCTTTATATATTATATTTGATTGTTTTGTTGTCCGTAAGGATAGGCATAGGAGCGGGCGCCGCTAGGTGGACCGGGTAGCTTCCTATATAGTTATAAGTATGACGTGTTAGTGGGGTGTTATATTCTACGTATACACAGTCTATCTATCTCGGTCTAGCTCTACAGTTGAGTCCACGATTACCAAATGTAGCATGAATGTTCTGGAGTTTGACAGTGATATGCCTGTACCTGCTATACCTAAAGGTGGTGCTCCTACGGGGAGCGGAATTGAATTTTGGGCATTAAATTTGGGGAGTTCTTTGGAAAATCCTGAAAAAATGCTGAAAATGGGCCAAAAATCCCAAACTTTTCTGGTCCTCCGGGTAGGGGCGTTC</ns2:sequence><ns2:name>JX156612.1_Leishmania_chagasi_isolate_Dog3_clone_22_note_minicircle_class_52,_partial_sequence;_kinetoplast</ns2:name></ns2:Sequence><ns2:Sequence dsseqid="sq538" id="sq538"><ns2:sequence>GGTTGGTGTAAAATAGGGCCGGGTGGTAGCCGGGATGGACTTCCCTGGGCTGGATTGGCCTGAAACCACGGGTCTGGAGGCTTGTTTTCACTTCGTTCAGAATTTCTCTTTAATTTTTGGCTTGTGAATGGTGGGTTTGCTGATGTTGTTGGGTTGGCCGGATGACTTGAACGCTTTGGGGCTTTTAGAATTAGCGTTTGGGTCTTTGGTTGTGTGTTTGGGAGTTGGTTTGGGGTCGCCGTACCGGTTTTGATTGGTAGGGGTTTTAGATGATCTTGGGTGGCTTCGGGTGATGTTGACTTGAGATTGGATGGTATTGATGGCGGATGGGGATTACATCTTTCCTTTGCTTTATATATCATATTTGATTGTTTTGTTGTCCGTAAGGATAGGCATAGGAGCGGGCGCCGCTAGGTGGACCGGGTAGCTTCCTATATAGTTATAAGTATGACGTGTTAGTGGGGTGTTATATTCTACGTATACACAGTCTATCTATCTCGGTCTAGCTCTACAGTTAAGTCCACGATTACCAAATGTAGCATGAATGTTCTGGAGTTTGACAGTGATATGCCTGTACCTGCTATACCTAAAGGTGGTGCTCCTACGGGGAGCGGAATTGAATTTTGGGCATTAAATTTGGGGAGTTCTTTGGAAAATCCTGAAAAATGCTGAAAATGGCCAAAAATCCCAAACTTTTCTGGTCCTTCGGGTAGGGGCGTTC</ns2:sequence><ns2:name>JX156613.1_Leishmania_chagasi_isolate_Dog3_clone_25_note_minicircle_class_52,_partial_sequence;_kinetoplast</ns2:name></ns2:Sequence><ns2:Sequence dsseqid="sq540" id="sq540"><ns2:sequence>GGTTGGTGTAAAATAGGGCCGGGTGGTGGTCGGGAATGGGCTACCCTGGGCTGGATTGGCCTGGACCCCTGGGTCTGGAGGCTTGATTTCGATCTGGTTGGGATTGTCTTTATTTTGCTGGCTTTGGGCTTGAGTTTAGTGACTAAACGGGGCTAGGGCTTTGATTCTGGTGTTTGGGGTGGTGCTTTAGGGTATGCGTGGGCATCTGTTTTGTGCTTATTATTTATAATTATGACTGGGTGTACAGTCACTTTAGTTCGCTCCGCATGGAGGCCAATGGGAATTGGATGACCGTATTCGGTGGCGGGGTAATGTTAGTTAGCCTTTCTTTAGCCACTATAGAATAAAGGGAATATCTAATTCCGGCATAGCTATAGGATGTGGTAGGATAAGCGTGACATATAGTCAAGTTATATTGTGAGTTTACGAATCAATTGGACTTAGCGCCTACTCATACATTATATACTCTTGAATGTGAAGTTTTTGATCTGTTTGGTTATGTTATGATCGAGGCTGACACAATTTGATGGCCTGTGTAAATATATCTTACCTTAAGGTGGCTTCTTTGAAATGCAATTTGAATTAATTTGGGGATGGGTTGCTGGAGGTGTTGGGACGTGTTGGATGGTTGGGAATTGGTGGAAAATCCCGAAAAATGGTCGAAAAATGCCAAAAATCTCAAACTTTTCTGGTCCTCCGGGTAGGGGCGTTC</ns2:sequence><ns2:name>JX156614.1_Leishmania_chagasi_isolate_Dog1_clone_5_note_minicircle_class_53,_partial_sequence;_kinetoplast</ns2:name></ns2:Sequence><ns2:Sequence dsseqid="sq542" id="sq542"><ns2:sequence>GGTTGGTGTAAAATAGGGCCGGGTGGTGGTCGGGAATGGGCTACCCTGGGCTGGATTGGCCTGGACCCCTGGGTCTGGAGGCTTGATTTCGATCTGGTTGGGATTGTCTTTATTTTGCTGGCTTTGGGCTTGAGTTTAGTGACTAAACGGGGCTAGGGCTTTGATTCTGGTGTTTGGGGTGGTGCTTTAGGGTATGCGTGGGCATCTGTTTTGTGCTTATTATTTATAATTATGACTGGGTGTACAGTCACTTTAGTTCGCTCCGCATGGAGGCCAATGGGAATTGGATGACCGTATTCGGTGGCGGGGTAATGTTAGTTAGCCTTTCTTTAGCCACTATAGAATAAAGGGAATATCTAATTCCGGCATAGCTATAGGATGTGGTAGGGTAAGCGTGACATATAGTCAAGTTATATTGTGAGTTTACGAATCAATTGGACTTAGCGCCTACTCATACATTATATACTCTTGAATGTGAAGTTTTTGATCTGTTTGGTTATGTTATGATCGAGGCTGACACAATTTGATGGCCTGTGTAAATATATCTTACCTTAAGGTGGCTTCTTTGAAATGCAATTTGAATTAATTTGGGGATGGGTTGCTGGAGGTGTTGGGACGTGTTGGATGGTTGGGAATTGGTGGAAAATCCCGAAAAATGGTCGAAAAATGCCAAAAATCCCAAACTTTTCTGGTCCTCCGGGTAGGGGCGTTC</ns2:sequence><ns2:name>JX156615.1_Leishmania_chagasi_isolate_Dog1_clone_23_note_minicircle_class_53,_partial_sequence;_kinetoplast</ns2:name></ns2:Sequence><ns2:Sequence dsseqid="sq544" id="sq544"><ns2:sequence>GGTTGGTGTAAAATAGGGCCGGGTGGTGGTCGGGAATGGGCTACCCTGGGCTGGATTGGCCTGGACCCCTGGGTCTGGAGGCTTGATTTCGATCTGGTTGGGATTGTCTTTATTTTGCTGGCTTTGGGCTTGAGTTTAGTGACTAAACGGGGCTAGGGCTTTGATTCTGGTGTTTGGGGTGGTGCTTTAGGGTATGCGTGGGCATCTGTTTTGTGCTTATTATTTATAATTATGACTGGGTGTACAGTCACTTTAGTTCGCTCCGCATGGAGGCCAATGGGAATTGGATGACCGTATTCGGTGGCGGGGTAATGTTAGTTAGCCTTTCTTTAGCCACTATAGAATAAAGGGAATATCTAATTCCGGCATAGCTATAGGATGTGGTAGGATAAGCGTGACATATAGTCAAGTTATATTGTGAGTTTACGAATCAATTGGACTTAGCGCCTACTCATACATTATATACTCTTGAATGTGAAGTTTTTGATCTGTTTGGTTATGTTATGATCGAGGCTGACACAATTTGATGGCCTGTGTAAATATATCTTACCTTAAGGTGGCTTCTTTGAAATGCAATTTGAATTAATTTGGGGATGGGTTGCTGGAGGTGTTGGGACGTGTTGGATGGTTGGGAATTGGTGGAAAATCCCGAAAAATGGTCGAAAAATGCCAAAAATCTCAAACTTTTCTGGTCCTCCGGGTAGGGGCGTTC</ns2:sequence><ns2:name>JX156616.1_Leishmania_chagasi_isolate_Dog1_clone_24_note_minicircle_class_53,_partial_sequence;_kinetoplast</ns2:name></ns2:Sequence><ns2:Sequence dsseqid="sq546" id="sq546"><ns2:sequence>GGTTGGTGTAAAATAGGGCCGGGTGGTGGTCGGGAATGGGCTACCCTGGGCTGGATTGGCCTGGACCCCTGGGTCTGGAGGCTTGATTTCGATCTGGTTGGGATTGTCTTTATTTTGCTGGCTTTGGGCTTGAGTTTAGTGACTAAACGGGGCTAGGGCTTTGATTCTGGTGTTTGGGGTGGTGCTTTAGGGTATGCGTGGGCATCTGTTTTGTGCTTATTATTTATAATTATGACTGGGTGTACAGTCACTTTAGTTCGCTCCGCATGGAGGCCGATGGGAATTGGATGACCGTATTCGGTGGCGGGGTAATGTTAGTTAGCCTTTCTTTAGCCACTATAGAATAAAGGGAATATCTAATTCCGGCATAGCTATAGGATGTGGTAGGGTAAGCGTGACATATAGTCAAGTTATATTGTGAGTTTACGAATCAATTGGACTTAGCGCCTACTCATACATTATATACTCTTGAATGTGAAGTTTTTGATCTGTTTGGTTATGTTATGATCGAGGCTGACACAATTTGATGGCCTGTGTAAATATATCTTACCTTAAGGTGGCTTCTTTGAAATGCAATTTGAATTAATTTGGGGATGGGTTGCTGGAGGTGTTGGGACGTGTTGGATGGTTGGGAATTGGTGGAAAATCCCGAAAAATGGTCGAAAAATGCCAAAAATCCCAAACTTTTCTGGTCCTCCGGGTAGGGGCGTTC</ns2:sequence><ns2:name>JX156617.1_Leishmania_chagasi_isolate_MS2Dog_clone_64_note_minicircle_class_53,_partial_sequence;_kinetoplast</ns2:name></ns2:Sequence><ns2:Sequence dsseqid="sq548" id="sq548"><ns2:sequence>GGTTGGTGTAAAATAGGGCCGGGTGGTGGACGGGAATGGGCTACCCTGGGCTGGATTGGCCTGGACCCCTGGGTCTGGAGGCTTGATTTCGATCTGGTTGGGATTGTCTTTATTTTGCTGGCTTTGGGCTTGAGTTTAGTGACTAAACGGGGCTAGGGCTTTGATTCTGGCGTTTGGGGTGGTGCTTTAGGGTATGCGTGGGTATCTGTTTTGTGCTTATTATTTATAATTATGACTGGGTGTACAGTCACTTTAGTTCGCTCCGCATGGAGGCCGATGGGAATTGGATGACCGTATTCGGTGGCGGGGTAATGTTAGTTAGCCCTTCTTTAGCCACTATAGAATAAAGGGAATATCTAATTCCGGCATAGCTATAGGATGTGGTAGGGTAAGCGTGACATATAGTCAAGTTATATTGTGAGTTTACGAATCAATTGGACTTAGCGCCTACTCATACATTATATACTCTTGAATGTGAAGTTTTTGATTTGTTTGGTTATGTTATGATCGAGGCTGCCACGATTTGATGGCCTGTGTAAATATATCTTACCTTAAGGTGGCTTCTTTGAAATGCAATTTGAATTAATTTGGGGATGGGTTGCTGGAGGTGTTGGGACGTGTTGGATGGTTGGGAATTGATGGAAAATCCCGAAAAATGGTCGAAAAATGCCAAAAATTCCAAACTTTTCTGGTCCTCCGGGTAGGGGCGTTC</ns2:sequence><ns2:name>JX156618.1_Leishmania_chagasi_isolate_MS3Dog_clone_1_note_minicircle_class_53,_partial_sequence;_kinetoplast</ns2:name></ns2:Sequence><ns2:Sequence dsseqid="sq550" id="sq550"><ns2:sequence>GGTTGGTGTAAAATAGGGCCGGGTGGTGGTCGGGAATGGGCTACCCTGGGCTGGATTGGCCTGGACCCCTGGGTCTGGAGGCTTGATTTCGATCTGGTTGGGATTGTCTTTATTTTGCTGGCTTTGGGCTTGAGTTTAGTGACTAAACGGGGCTAGGGCTTTGATTCTGGTGTTTGGGGTGGTGCTTTAGGGTATGCGTGGGCATCTGTTTTGTGCTTATTATTTATAATTATGACTGGGTGTACAGTCACTTTAGTTCGCTCCGCATGGAGGCCAATGGGAATTGGATGACCGTATTCGGTGGCGGGGTAATGTTAGTTAGCCTTTCTTTAGCCACTATAGAATAAAGGGAATATCTAATTCCGGCATAGCTATAGGATGTGGTAGGGTAAGCGTGACATATAGTCAAGTTATATTGTGAGTTTACGAATCAATTGGACTTAGCGCCTACTCATACATTATATACTCTTGAATGTGAAGTTTTTGATCTGTTTGGTTATGTTATGATCGAGGCTGACACAATTTGATGGCCTGTGTAAATATATCTTACCTTAAGGTGGCTTCTTTGAAATGCAATTTGAATTAATTTGGGGATGGGTTGCTGGAGGTGTTGGGACGTGTTGGATGGTTGGGAATTGGTGGAAAATCCCGAAAAATGGTCGAAAAATGCCAAAAATCCCAAACTTTTCTGGTCCTCCGGGTAGGGGCGTTC</ns2:sequence><ns2:name>JX156619.1_Leishmania_chagasi_isolate_Dog2_clone_1_note_minicircle_class_53,_partial_sequence;_kinetoplast</ns2:name></ns2:Sequence><ns2:Sequence dsseqid="sq552" id="sq552"><ns2:sequence>GGTTGGTGTAAAATAGGGCCGGGTGGTGGACGGGAATGGGCTACCCTGGGCTGGATTGGCCTGGACCCCTGGGTCTGGAGGCTTGATTTCGATCTGGTTGGGATTGTCTTTATTTTGCTGGCTTTGGGCTTGAGTTTAGTGACTAAACGGGGCTAGGGCTTTGATTCTGGCGTTTGGGGTGGTGCTTTAGGGTATGCGTGGGTATCTGTTTTGTGCTTATTATTTATAATTATGACTGGGTGTACAGTCACTTTAGTTCGCTCCGCATGGAGGCCGATGGGAATTGGATGACCGTATTCGGTGGCGGGGTAATGTTAGTTAGCCCTTCTTTAGCCACTATAGAATAAAGGGAATATCTAATTCCGGCATAGCTATAGGATGTGGTAGGGTAAGCGTGACATATAGTCAAGTTATATTGTGAGTTTACGAATCAATTGGACTTAGCGCCTACTCATACATTATATACTCTTGAATGTGAAGTTTTTGATTTGTTTGGTTATGTTATGATCGAGGCTGCCACGATTTGATGGCCTGTGTAAATATATCTTACCTTAAGGTGGCTTCTTTGAAATGCAATTTGAATTAATTTGGGGATGGGTTGCTGGAGGTGTTGGGACGTGTTGGATGGTTGGGAATTGATGGAAAATCCCGAAAAATGGTCGAAAAATGCCAAAAATTCCAAACTTTTCTGGTCCTCCGGGTAGGGGCGTTC</ns2:sequence><ns2:name>JX156620.1_Leishmania_chagasi_isolate_MS3Dog_clone_14_note_minicircle_class_53,_partial_sequence;_kinetoplast</ns2:name></ns2:Sequence><ns2:Sequence dsseqid="sq554" id="sq554"><ns2:sequence>GGTTGGTGTAAAATAGGGCCGGGTGGTGGACGGGAATGGGCTACCCTGGGCTGGATTGGCCTGGACCCCTGGGTCTGGAGGCTTGATTTCGATCTGGTTGGGATTGTCTTTATTTTGCTGGCTTTGGGCTTGAGTTTAGTGACTAAACGGGGCTAGGGCTTTGATTCTGGCGTTTGGGGTGGTGCTTTAGGGTATGCGTGGGTATCTGTTTTGTGCTTATTATTTATAATTATGACTGGGTGTACAGTCACTTTAGTTCGCTCCGCATGGAGGCCGATGGGAATTGGATGACCGTATTCGGTGGCGGGGTAATGTTAGTTAGCCCTTCTTTAGCCACTATAGAATAAAGGGAATATCTAATTCCGGCATAGCTATAGGATGTGGTAGGGTAAGCGTGACATATAGTCAAGTTATATTGTGAGTTTACGAATCAATTGGACTTAGCGCCTACTCATACATTATATACTCTTGAATGTGAAGTTTTTGATTTGTTTGGTTATGTTATGATCGAGGCTGCCACGATTTGATGGCCTGTGTAAATATATCTTACCTTAAGGTGGCTTCTTTGAAATGCAATTTGAATTAATTTGGGGATGGGTTGCTGGAGGTGTTGGGACGTGTTGGATGGTTGGGAATTGATGGAAAATCCCGAAAAATGGTCGAAAAATGCCAAAAATTCCAAACTTTTCTGGTCCTCCGGGTAGGGGCGTTC</ns2:sequence><ns2:name>JX156621.1_Leishmania_chagasi_isolate_MS3Dog_clone_11_note_minicircle_class_53,_partial_sequence;_kinetoplast</ns2:name></ns2:Sequence><ns2:Sequence dsseqid="sq556" id="sq556"><ns2:sequence>GGTTGGTGTAAAATAGGGCCGGGTGGTGGTCGGGAATGGGCTACCCTGGGCTGGATTGGCCTGGACCCCTGGGTCTGGAGGCTTGATTTCGATCTGGTTGGGATTGTCTTTATTTTGCTGGCTTTGGGCTTGAGTTTAGTGACTAAACGGGGCTAGGGCTTTGATTCTGGTGTTTGGGGTGGTGCTTTAGGGTATGCGTGGGCATCTGTTTTGTGCTTATTATTTATAATTATGACTGGGTGTACAGTCACTTTAGTTCGCTCCGCATGGAGGCCGATGGGAATTGGATGACCGTATTCGGTGGCGGGGTAATGTTAGTTAGCCTTTCTTTAGCCACTATAGAATAAAGGGAATATCTAATTCCGGCATAGCTATAGGATGTGGTAGGGTAAGCGTGACATATAGTCAAGTTATATTGTGAGTTTACGAATCAATTGGACTTAGCGCCTACTCATACATTATATACTCTTGAATGTGAAGTTTTTGATCTGTTTGGTTATGTTATGATCGAGGCTGACACAATTTGATGGCCTGTGTAAATATATCTTACCTTAAGGTGGCTTCTTTGAAATGCAATTTGAATTAATTTGGGGATGGGTTGCTGGAGGTGTTGGGACGTGTTGGATGGTTGGGAATTGGTGGAAAATCCCGAAAAATGGTCGAAAAATGCCAAAAATCCCAAACTTTTCTGGTCCTCCGGGTAGGGGCGTTC</ns2:sequence><ns2:name>JX156622.1_Leishmania_chagasi_isolate_MS2Dog_clone_24_note_minicircle_class_53,_partial_sequence;_kinetoplast</ns2:name></ns2:Sequence><ns2:Sequence dsseqid="sq558" id="sq558"><ns2:sequence>GGTTGGTGTAAAATAGGGCCGGGTGGTGGTCGGGAATGGGCTACCCTGGGCTGGATTGGCCTGGACCCCTGGGTCTGGAGGCTTGATTTCGATCTGGTTGGGATTGTCTTTATTTTGCTGGCTTTGGGCTTGAGTTTAGTGACTAAACGGGGCTAGGGCTTTGATTCTGGTGTTTGGGGTGGTGCTTTAGGGTATGCGTGGGCATCTGTTTTGTGCTTATTATTTATAATTATGACTGGGTGTACAGTCACTTTAGTTCGCTCCGCATGGAGGCCAATGGGAATTGGATGACCGTATTCGGTGGCGGGGTAATGTTAGTTAGCCTTTCTTTAGCCACTATAGAATAAAGGGAATATCTAATTCCGGCATAGCTATAGGATGTGGTAGGGTAAGCGTGACATATAGTCAAGTTATATTGTGAGTTTACGAATCAATCGGACTTAGCGCCTACTCATACATTATATACTCTTGAATGTGAAGTTTTTGATCTGTTTGGTTATGTTATGATCGAGGCTGACACAATTTGATGGCCTGTGTAAATATATCTTACCTTAAGGTGGCTTCTTTGAAATGCAATTTGAATTAATTTGGGGATGGGTTGCTGGAGGTGTTGGGACGTGTTGGATGGTTGGGAATTGGTGGAAAATCCCGAAAAATGGTCGAAAAATGCCAAAAATCTCAAACTTTTCTGGTCCTCCGGGTAGGGGCGTTC</ns2:sequence><ns2:name>JX156623.1_Leishmania_chagasi_isolate_Dog1_clone_48_note_minicircle_class_53,_partial_sequence;_kinetoplast</ns2:name></ns2:Sequence><ns2:Sequence dsseqid="sq560" id="sq560"><ns2:sequence>GGTTGGTGTAAAATAGGGCCGGGTGGTGGTCGGGAATGGGCTACCCTGGGCTGGATTGGCCTGGACCCCTGGGTCTGGAGGCTTGATTTCGATCTGGTTGGGATTGTCTTTATTTTGCTGGCTTTGGGCTTGAGTTTAGTGACTAAACGGGGCTAGGGCTTTGATTCTGGTGTTTGGGGTGGTGCTTTAGGGTATGCGTGGGCATCTGTTTTGTGCTTATTATTTATAATTATGACTGGGTGTACAGTCACTTTAGTTCGCTCCGCATGGAGGCCGATGGGAATTGGATGACCGTATTCGGTGGCGGGGTAATGTTAGTTAGCCTTTCTTTAGCCACTATAGAATAAAGGGAATATCTAATTCCGGCATAGCTATAGGATGTGGTAGGGTAAGCGTGACATATAGTCAAGTTATATTGTGAGTTTACGAATCAATTGGACTTAGCGCCTACTCATACATTATATACTCTTGAATGTGAAGTTTTTGATCTGTTTGGTTATGTTATGATCGAGGCTGACACAATTTGATGGCCTGTGTAAATATATCTTACCTTAAGGTGGCTTCTTTGAAATGCAATTTGAATTAATTTGGGGATGGGTTGCTGGAGGTGTTGGGGCGTGTTGGATGGTTGGGAATTGGTGGGAAATCCCGAAAAATGGTCGAAAAATGCCAAAAATCCCAAACTTTTCTGGTCCTCCGGG</ns2:sequence><ns2:name>JX156624.1_Leishmania_chagasi_isolate_Dog2_clone_9_note_minicircle_class_53,_partial_sequence;_kinetoplast</ns2:name></ns2:Sequence><ns2:Sequence dsseqid="sq562" id="sq562"><ns2:sequence>GGTTGGTGTAAAATAGGGCCGGGTGGTGGTCGGGAATGGGCTACCCTGGGCTGGATTGGCCTGGACCCCTGGGTCTGGAGGCTTGATTTCGATCTGGTTGGGATTGTCTTTATTTTGCTGGCTTTGGGCTTGAGTTTAGTGACTAAACGGGGCTAGGGCTTTGATTCTGGTGTTTGGGGTGGTGCTTTAGGGTATGCGTGGGCATCTGTTTTGTGCTTATTATTTATAATTATGACTGGGTGTACAGTCACTTTAGTTCGCTCCGCATGGAGGCCAATGGGAATTGGATGACCGTATTCGGTGGCGGGGTAATGTTAGTTAGCCTTTCTTTAGCCACTATAGAATAAAGGGAATATCTAATTCCGGCATAGCTATAGGATGTGGTAGGATAAGCGTGACATATAGTCAAGTTATATTGTGAGTTTACGAATCAATTGGACTTAGCGCCTACTCATACATTATATACTCTTGAATGTGAAGTTTTTGATCTGTTTGGTTATGTTATGATCGAGGCTGACACAATTTGATGGCCTGTGTAAATATATCTTACCTTAAGGTGGCTTCTTTGAAATGCAATTTGAATTAATTTGGGGATGGGTTGCTGGAGGTGTTGGGACGTGTTGGATGGTTGGGAATTGGTGGAAAATCCCGAAAAATGGTCGAAAAATGCCAAAAATCCCAAACTTTTCTGGTCCTCCGGGTAGGGGCGTTC</ns2:sequence><ns2:name>JX156625.1_Leishmania_chagasi_isolate_Dog1_clone_49_note_minicircle_class_53,_partial_sequence;_kinetoplast</ns2:name></ns2:Sequence><ns2:Sequence dsseqid="sq564" id="sq564"><ns2:sequence>GGTTGGTGTAAAATAGGGCCGGGTGGTGGACGGGAATGGGCTACCCTGGGCTGGATTGGCCTGGACCCCTGGGTCTGGAGGCTTGATTTCGATCTGGTTGGGATTGTCTTTATTTTGCTGGCTTTGGGCTTGAGTTTAGTGACTAAACGGGGCTAGGGCTTTGATTCTGGCGTTTGGGGTGGTGCTTTAGGGTATGCGTGGGTATCTGTTTTGTGCTTATTATTTATAATTATGACTGGGTGTACAGTCACTTTAGTTCGCTCCGCATGGAGGCCGATGGGAATTGGATGACCGTATTCGGTGGCGGGGTAATGTTAGTTAGCCCTTCTTTAGCCACTATAGAATAAAGGGAATATCTAATTCCGGCATAGCTATAGGATGTGGTAGGGTAAGCGTGACATATAGTCAAGTTATATTGTGAGTTTACGAATCAATTGGACTTAGCGCCTACTCATACATTATATACTCTTGAATGTGAAGTTTTTGATTTGTTTGGTTATGTTATGATCGAGGCTGCCACGATTTGATGGCCTGTGTAAATATATCTTACCTTAAGGTGGCTTCTTTGAAATGCAATTTGAATTAATTTGGGGATGGGTTGCTGGAGGTGTTGGGACGTGTTGGATGGTTGGGAATTGATGGAAAATCCCGAAAAATGGTCGAAAAATGCCAAAAATTCCAAACTTTTCTGGTCCTCCGGGTAGGGGCGTTC</ns2:sequence><ns2:name>JX156626.1_Leishmania_chagasi_isolate_MS3Dog_clone_3_note_minicircle_class_53,_partial_sequence;_kinetoplast</ns2:name></ns2:Sequence><ns2:Sequence dsseqid="sq566" id="sq566"><ns2:sequence>GGTTGGTGTAAAATAGGGCCGGGTGGTGGTCGGGAATGGGCTACCCTGGGCTGGATTGGCCTGGACCCCTGGGTCTGGAGGCTTGATTTCGATCTGGTTGGGATTGTCTTTATTTTGCTGGCTTTGGGCTTGAGTTTAGTGACTAAACGGGGCTAGGGCTTTGATTCTGGTGTTTGGGGTGGTGCTTTAGGGTATGCGTGGGCATCTGTTTTGTGCTTATTATTTATAATTATGACTGGGTGTACAGTCACTTTAGTTCGCTCCGCATGGAGGCCGATGGGAATTGGATGACCGTATTCGGTGGCGGGGTAATGTTAGTTAGCCTTTCTTTAGCCACTATAGAATAAAGGGAATATCTAATTCCGGCATAGCTATAGGATGTGGTAGGGTAAGCGTGACATATAGTCAAGTTATATTGTGAGTTTACGAATCAATTGGACTTAGCGCCTACTCATACATTATATACTCTTGAATGTGAAGTTTTTGATCTGTTTGGTTATGTTATGATCGAGGCTGACACAATTTGATGGCCTGTGTAAATATATCTTACCTTAAGGTGGCTTCTTTGAAATGCAATTTGAATTAATTTGGGGATGGGTTGCTGGAGGTGTTGGGACGTGTTGGATGGTTGGGAATTGGTGGAAAATCCCGAAAAATGGTCGAAAAATGCCAAAAATCCCAAACTTTTCTGGTCCTCCGGGTAGGGGCGTTC</ns2:sequence><ns2:name>JX156627.1_Leishmania_chagasi_isolate_MS2Dog_clone_28_note_minicircle_class_53,_partial_sequence;_kinetoplast</ns2:name></ns2:Sequence><ns2:Sequence dsseqid="sq568" id="sq568"><ns2:sequence>TGTTAGCCGATGGTGGTCTTGGGTTGACCTTAGGTGGTGATTCTCTTTAATATTGATATTAAAGGTAAGTGCTTGGACATATGATATAGCCATAGCGCTTTAGAATAGTTCGACTCCGAAGACCCAGTCTGAGGTAGTGTTAAGTATACATTAAGCTAGTATATAATTTAGCATATAATAACTGACATTGCTCGTACACTATAAGTATTATGTTTAATATATTGCTGTAGTATGTATTTGTGTGCTGTGTGTAGTAGTAATATCTATACCGATATATTTATAGGTTGGCGCATACTGCAGTGAATTGAAATTAATGAATTGGGGTCGGGCTGTGGGGGAGGTGTCGTAAATTCTGGAAAATGATGGAAAATGGCCAAAAATGGGGGGAAATTCCAAACTTTTCTGGTCCTCCGGGTAGGGGCGTTCTGCAAAATCGGAAAAAATGGGTGAC</ns2:sequence><ns2:name>KF695386.1_Leishmania_chagasi_isolate_7_kinetoplast_minicircle,_partial_sequence</ns2:name></ns2:Sequence><ns2:Sequence dsseqid="sq570" id="sq570"><ns2:sequence>TGTGGTCTTGGGTTGACCTTAGGTGGTGATTCTCTTTAATATTGATATTAAAGGTAACTGCTTGGACATATGATATAGCCATAACGCTTTAAAATAGTTCGACTCCGAAGACCCAGTCTGAGGTAGTGTTAAGTATACATTAAGCTAGTATATAATTTAGCATATAATAACTGACATTGCTCGTACACTATAAGTATTATGTTTAATATATTGCTGTAGTATGTATTTGTGTGCTGTGTGTAGTAGTAATATCTATACCGATATATTTATAGGTTGGCGCATACGGCAGTGAATTGAAAATTAATGAATTGGGGTCGCGCTGTGGGGGAGGTGTCGTAAATTCTGGAAAATGATTGAAAATGGCCAAAAATGGGGGGAAATTCCAAACTTTTCTGGTCCTCCGGGTAGGGGCGTTCTGCAAAATCGGAACAATGGGTGA</ns2:sequence><ns2:name>KF972453.1_Leishmania_chagasi_clone_Lctick1_minicircle,_partial_sequence;_kinetoplast</ns2:name></ns2:Sequence><ns2:Sequence dsseqid="sq572" id="sq572"><ns2:sequence>TGGTGGTCTTGGGTTGACCTTAGGTGGTGATTCTCTTTAATATTGATATTAAAGGTAAGTGCTTGGACATATGATATAGCCATAGCGCTTTAGAATAGTTCGACTCCGAAGACCCAGTCTGAGGTAGTGTTAAGTATACATTAAGCTAGTATATAATTTAGCATATAATAACTGACATTGCTCGTACACTATAAGTATTATGTTTAATATATTGCTGTAGTATGTATTTGTGTGCTGTGTGTAGTAGTAATATCTATACCGATATATTTATAGGTTGGCGCATACTGCAGTGAATTGAAAATTAATGAATTGGGGTCGGGCTGTGGGGGAGGTGTCGTAAATTCTGGAAAATGATTGAAAATGGCCAAAAATGGGGGGAAATTCCAAACTTTTCTGGTCCTCCGGGTAGGGGCGTTCTGCAAAATCGGA</ns2:sequence><ns2:name>KF972454.1_Leishmania_chagasi_clone_Lctick2_minicircle,_partial_sequence;_kinetoplast</ns2:name></ns2:Sequence><ns2:Sequence dsseqid="sq574" id="sq574"><ns2:sequence>CAGAAAAGTTTGGAATTTCCCCCCATTTTTGGCCATTTTCCATCATTTTCCAGAATTTACGACMCCTCCCCCACAGCCCGACCCCAATTCATTAATTTCAATTCACTGCAGTATGCGCCAACCTATAAATATATCGGTATAGATATTACTACTACACACAGCACACAAATACATACTACAGCAATATATTAAACATAATACTTATAGTGTACGAGCAATGTCAGTTATTATATGCTAAATTATATACTAGATTAATGTATACTTAACACTACCTCAGACTGGGTCTTCGGAGTCGAACTATTCTAAAGCGCTATGGCTATATCATATGTCCAAGCACTTACCTTTAATATCAATATTAAAGAGAATCACCACCTAAGGTCAACCCAAGACCACCATCGGC</ns2:sequence><ns2:name>MN746384.1_Leishmania_chagasi_isolate_01/2019_minicircle_kinetoplast_sequence</ns2:name></ns2:Sequence><ns2:Sequence dsseqid="sq576" id="sq576"><ns2:sequence>GCCGAAAAATGACCGAAAATGGGCCAAAAACCCAAACTTTTCTGGTCCTCCGGGTAGGGGCGTTCTGCGAAAACCGAAAAATGGGTGCAGAAATCCCGTTCAAAAAATAGCCAAAAATGCCAAAAATCGGCTCCGAGACGGGAAACTGGGGGTTGGTGCTAAAATAGGGTCGGGTGGAGGGGAAATTCGGGCCTCGGACGTGTGTGGATAAGGCCTGGGTGGGGACTTTGGAGTGGGTTGTACTTGTATGGGGTTTTGGACCTGGCTTGGGGTTTGGGGGTTGGTGTTGGGAAAGGGGTTGGCGCTATTTGGAGTGACGTTGGCTCTTTTGATAATTGATATTTGTTTTAAACTGGATTGGTTCGGCTGGATATACGTTTGGTTGGGTTGAATTTGGATTGGATTTGGATTTTATTACGGGGTTGGAGGCTTGATTTGGGGTTGAGGAGTTGTGGGATAGTTTGGATGTAGTATGAATGTAGCTTCTTAATATAATATAGTGGCTGTGCATTAGTGTGTCACGGTGAGCCTCAGACTTAGGCGGGAGTAACTATATTATCGGTAGTAATATACATAGTATACGGTATAGATATATGTTAATTGTAGATATTGTAGATCTATGTTACAGTGTATAGTCTATGAACTTACTAGATATAATTTGTATTTGATGCTATAGTGCTACTGATAGAGTGTACCTATCACTAGTATAGACGTAGCTGAAGCTCCTTAAATGGGTGGGAATGGGTGTGAGGGCTGGAAGAGACAGTG</ns2:sequence><ns2:name>X84844.1_L.donovani_mitochondrial_minicircle_DNA</ns2:name></ns2:Sequence><ns2:Sequence dsseqid="sq578" id="sq578"><ns2:sequence>GGGGTTGGTGTAAAATAGGGGCGGCTGCTCTGGATTTTTGTTTAGAGGTGGCCTTAATTGGCATGTGTGGGCTTCTAGGCCTGCTTTCGGCTGGGTTGCGGCTCTGGTGTTTTATGTGGTATTGAATATCGTTTCTTTATTTTAAATTTTACTGTTAAGCATTGTTTAGTTTTGTAGGTTAATTAAGGTTGTTGTATTGGATTGATTTTGTTGTTTTCTTTTTTGATTCTGAATGTGGTGGTGGGTAATGGTGCATTTGGATTTGGTAGATTTGCCTTTAATTATGATTTAACTTGTAATTGGTTAGGGTAAGAGTCTTTGTTTTTTGATGTTAGTATTATGCGTTATGATATTATGTTATGAATTTGTTATTTTGTAAATTATGATGTTCAGTGTGTAGATACTATTATTATATTTTAACTATTTTAATTTTTATATCGAGTTAATGTTCGTGAGTTTATTGGTTACTATAATTATGGGTGTGGATGTATATTATGTTTGGTGTATTTTGGAGTTGTAGGGTAGAGGTTAGAGGTTGGTTGGAGAGGCCTGAAAAATGGGTCCCGGCCCAAACTTTTCTGCCCCGTGGGGGAGGGGCGTTCTGCGAATTCGGGAAAAATGAATACAGAAACCCCGTTCA</ns2:sequence><ns2:name>X81881.1_L.donovani_kinetoplast_minicircle_NM11_DNA</ns2:name></ns2:Sequence><ns2:Sequence dsseqid="sq580" id="sq580"><ns2:sequence>GGGGTTGGTGTAAAATAGGGGCGGTTGCTCTGGAGGTTTGATATTAAAGCTGTCCCGGTGGGTTTTGGATGGGTTTTGGATGTCTTGGTTGTGTTGTTTTGGTTGGTTTTGTTTTGGGTGCTTTTGAGGCTACTTCAATTGTCTTGGATACTTTTAGTTTTGTTTCTTTGGCGTTTTGTTATAGCGTTCTATTAGCTTGTTTACTTATTTTGTATATTTGGGTCTGATGATTCATGTGTCATTGGTGATGGAGTTCGTTATTATGTTGGATTAGCTTAGATTTTACTGATAGAATAAGTTATGAGTTAATTTGGCTGTAATGCCACTGTGTACTGCCTGGGTGATAGTTAGGTGAGGGCTTTGCGTTCGTGTGGTTGGTACATATATTTGCTTCTTTCATTTGTGATTTATGAATAATGCGTATTATAGACTATGCGTGTGAATGTGGTGGCATTTGATATTGTACTTTTATTTAATATTTATGATGTGGGTTGTTGTGAGGTGTAAGATTACCAACCTCTCTAATGGGGGTACCTTTTACGGTTAGGATAGAGTTGGTGTGGGAAATGGCTGAAAATCCCAAACTTTTTTGCCCCGTGGGGGGGGGGCGTTCTGCGAAAATGGCAAAAATGAATACAGAAACCCCGTTCA</ns2:sequence><ns2:name>X99389.1_L.donovani_kinetoplast_DNA_minicircle,_NM16</ns2:name></ns2:Sequence><ns2:Sequence dsseqid="sq582" id="sq582"><ns2:sequence>GGGGTTGGTGTAAAATAGGCGGTCGGTGGGAAACGTGTGGGTTTGATCTTTTGATTTATGTGGGTCTCGGGCGCTGTTTTTATATGTAAATTCGTTTTCTGTTTTATTTTATTTCTTTTTTATATTTTGGATTTACTTTTTAGTTTACTTGGCTGTTGATCGATATGTGGGTAAGTTATATGGTTTGGCGTTACTGTGCGCTTTTGTTATTAGTTGTCTGTGTGGGTTAATTAAATTGGATGTGGTCGTGGCGCTTATGTGATGTTCCTTTTGGATATGATATTTCTAATATAAAAGGTAATTGATTAGGTAATAACGGTGGTGGGTAATAGGCGTTGTTGTAATGTGCCGATAACGTTAAGTTTTTGTAAATAATTGATGTTACTTATACGCAATTAATATTATGTTTAACGTTTGTATGGGTACGTGATTTTGTACGGTGCTTGGTTAGTGTGTTACTATATTGATGGTTTTAGATTTCTTTTTGATTTTAATGATTGTTGGTAGTGGGTAGTAACGTGGATGTAGTTTGTGTAGGCTGATCGGATAGGGTTAAAAATGGGGTCCCGGCCCAAACTTTTCTGCCCCGTGGGGGAGGGGCGTTCTGCGAAAATGGGAAAAATGAATACAGAAACCCCGTTCA</ns2:sequence><ns2:name>X98348.1_Leishmania_donovani_dDNA_minicircle,_clone_NM12</ns2:name></ns2:Sequence><ns2:Sequence dsseqid="sq584" id="sq584"><ns2:sequence>GGGGTTGGTGTAAAATAGGGGCGGCTGCTCTGGGTCGTTGATTTTAAATGGGTTTGAGGCTTGCTCTGGCCTGTTTAAAGTTGGTTTGTTTTTATTTGGTTAATAATTTGGTGATATCTTTTTATAAATATGTTTTTGCTTTGGATTGGTCATGTTGTTTTTACTGTTTGGATTGTTCGGGGTGGATGCTTGTTTTGGGCATTATGGAGGGATTAGACCTGGGCTTGGATATGCGGTTTAGGGTTTGGAGTTTAGGCTTTATTATGCGTTTTGTGTTATATATTTGTATTTATTATGTAATATGTAATGCCTTTGATCTTAGGGTTAGATGATAGTTTGGATGCCTGTTCGGCCGTATTAGTGTGGGTGTTTGACGTGTGATGCTTGTGGTACGCCGTTGACATATTATATTCTTGATTGTTATTTACTTGTTGGTTTATGTTATGATCTCAGTGTTTTATGGTGTGAATGTTGTTTTGTATTTGTCTATAGTTTTAGAGTTTTAGTCCGGAGGGTTACGTTGTGTTGTTTGAAATGTGGTTTGAAATTGTCTGAAAAATGGGTCCCGGCCCAAACTTTTCTGCCCCGTGGGGGAAGGGCGTCCTGCGGAAACCGGAAAAATGAATACAGAAACCCCGTTCA</ns2:sequence><ns2:name>X98347.1_Leishmania_donovani_dDNA_minicircle,_clone_NM17</ns2:name></ns2:Sequence><ns2:Sequence dsseqid="sq586" id="sq586"><ns2:sequence>CGTGAGCGATGCTACCTCCGGGCGTTTCTTCCGGAAGAAGTGTAAGAAGACGCCGGGAACACACGCCATGACTTGTTGTACACTCACCGCCACCGCCGCCGCAAAACGCCACCCACTGGTGCTGATGCACACACACACACACACAATCGCTCACCCGGAGGGGGAGGGGGAGAAAGAGGCCACCTTCAGGTAGTAAACTCGGGGACTACTGTCTCCTCCCTGTGTGTGGAGGCGCGCACCGTGGAGTCCCGGGTCGCCGGGGCGCGAGAGACACACCCACCTCCTCCGGTTTCGTCGGGAGGATATAGGGACGGTTTACGGCTTAGTGAACTCCACCACTGGCCCAGTCCACGGATGCTGCATCCCCCCTCCGCTCACGCTACGTAGGGACGACTACACCCGCCGGCACGGGACCTGCCGCACCGCAGCCCCGCTGGACGCTGACACTCGTCCAGACACGGGTAGGTGCACTACCCGTCTCGAAGTTGCCGAGAGCTGGCTAAGAGAGTGCGGACCGGGAGTTTGACGGATTACCACGGCCATCTCGGACTCACAGTGGGGCTCTCGCTACGTAGTTCCCACCGTTGGTCGTACCACCCCCTCGGCGACACTCCGCTGGACGCGTTAAACCCTACCTCCCACCTCAAACTCCGTCCCCAGCACGAGAGTCTACCGACTCGGTCGTGTACCAACATTGTGCACACGGATCCCAACGGAGCGCGGTACGCTTCACCTGGGACACTCTTCTAG</ns2:sequence><ns2:name>Y11397.1_L.donovani_kinetoplast_minicircle_DNA,_750_bp</ns2:name></ns2:Sequence><ns2:Sequence dsseqid="sq588" id="sq588"><ns2:sequence>GATCCGTGACGCCTCAAGCGCTGCGTTCTCCTGCTCTCAACGTCATGAAGGTCTTCATAGCACAGAGCGGTGGCCTGGCATCCGGCTCTGCCGCCCGCCCCTCTGAAGGGGCTGCAGAAGATGCCGCGGCGGCCGCGTCCACTGCATCGACTCCAACCTCTGCACTGCCGGACTGGGTTGGTGGGGATGCCGCGACGATGGCGTCGGCTCTACTCAACTGCCTGCAGGACACGCAGGAAAAGACCCATCGCTTGGCCCTTGACGTTCTCCTTACGGTGTGCCCACTGACATCGGTGGACTGTGACTCCGCGAATTTCACACACACTCCCCTGGCAGCGTTCTTCGACGGCAACACGAACAAGCACACGAGTGCCTCTGTGGGCGTTTCACCGCCGCCGTGCTGCGCAGTGGCGCTATTATTCCTTTTGAGGTGAAGTCCCTCCTCGTGGCGGCGGCTGTGCAGCTGCTTGGCACGCGGTATGGAACGCCGAGTGTAGCGCGGCGCATTTTTCAGTGGCTCACCGTCAACCCTGGCGTCGGCGGCAGCGTCAACGAGAGGCCGGGCATGGACGACGACGACTCGTCCGACGCCGATGGTGGCGAGCACCACCGCGACGCCCTCAACAGCCGTGCCTCTTCCTCGTGCGTGGCATACGTGCAGGACATCACCTCTTGCGTTGTGTCACGGGGGTTCGACATGGTTGTCGAGCACTGGTGGACTCGCTGGGTCGGAAAGGTGGGTGATGACACGCCTGCGGAGCAGGCGCCGCCGTACGTGTCAGCCGCGCTCTCTGCTCTGGAACACAGTGCTGCCCAGGC</ns2:sequence><ns2:name>Y11398.1_L.donovani_kinetoplast_minicircle_DNA,_819_bp</ns2:name></ns2:Sequence><ns2:Sequence dsseqid="sq590" id="sq590"><ns2:sequence>GATCTGCGTGCGTGCGTGCGTGCGTTGCAGTGGCGGAGGAGATGGGTAACACTCTCGCGATTACGGAGGCGCTGTAATGCGCCGAACAAGGAGGCAGGTACTATTGCATGGCGAGCAGCGTGCATGAATGCCGGCCCTGTCCTTGCGTTGCTTGCACGACCCCTCTCCAGCTGAGCCACCTCATGTTTCTCGGCGCCTCACCCTCGTCTCCTCTCTCTTGCCGTCATGTCGCTCCGCCCCCATCACCCCCGCCTTCCATCTCTCACCCGCGCTTCAAAGGAATTCCTTGGATACAGTACGCTGCTCTGCCGCCACACCTGCCACACACACACACAGACAGAGAGAGAGACATACACACACGCACAGAGAAGAGCGCAAAGGAAAGGAAGGGAAAGGGGTGTAGTAAGCGAGGTAACTACACGGCTGGGCTGCCTATCCTCCTCGCATCGCACTACTCTCCCGCCTCTGCCCCCGCCGTCACCGGCACCCTCCCCTCCCCCCTACATACCCCTTTGATTCTTTCCTTCGCTGCTGCTTCGCCTCCTTGCTTGGCCACTCAAGCACATACACAAGAGCCCTCAACACACACGCGTGCGCGGAAGTTAGTTCAATATACCACGTTCTCCCATCTGCCCTCTCTCCCTCTCTGGTGCGCGCGCGCGTGTGCGCGTCTGCCGCCCACGGCTCTTCATCGCACCCACGCTATCCTGCCTTGTCTTCCTCTTGCCCTCCACCACCACCACCACCACCAACCTCTCTCTCTTGCCATCTGTTGTTGGCCGCGTCACGTGAGTGGTGGCGAGGCAACGCGCGGTGAGGCCCCAACACGTGCGCACAG</ns2:sequence><ns2:name>Y11399.1_L.donovani_kinetoplast_minicircle_DNA,_838_bp</ns2:name></ns2:Sequence><ns2:Sequence dsseqid="sq592" id="sq592"><ns2:sequence>GAATTCGAGAAAATGCACAGGCACAACGACCTAAACCCAGCGCCCATCACAGCAGACTACTCGAGCAGCACACCACCTGTCGCTCAAGGATAGACTTTCCGGCGCTGCCGAGCCCCGAATGGGGCACGTACGAGCTACACAGGCTGCACAGCAATCGAAAAGCCACTATTGCCGAACGCGCGGCGGAGCTGTCGAAGCTGTTCGGCAAGTGCCCTCAGTACGATGAACGCGCTCCTGAGCCGATCTCGGCCTCCAGAAGTAGACCATCTTCGGAGTGCCGCATGCGTAGCGTGTTGCTGAGGCAGAAGCCCAAGGCAACCTTTTACCTACTGGAGACAGTTGCGCGTAGCCGCGGCACCAAGAACGTCTCCGGCGCACACTAATTCATTGATCCAGCGGCGGCACGTGACAGCCGTAGGTCAGCGGAGGGAGACGTCTCCACGTAGTGTTCGTGTTCCCGTAGCCTACGATCCAATAGGCCGTCGAGAATGGCAGGAGGCGGCCCATGCACTCCTCGAAAGTTCAGAGCTGGAAAAGGGGGGGCCATACTGCTCCGTGTCCGTGCAGTCACGGCATTCGTTGTCTATTGAGTGCGGTTGTACTGGCAGCAGTCGCGTCTGTGTAGAAAAAAAAAAAACAGAACGAAGAGCCCTCTTTTCACGAGGCACGACAGATGCGAGTCTGCATGGCACTGCCGCGGCACACAAGATGAAAAGGCG</ns2:sequence><ns2:name>Y11400.1_L.donovani_kinetoplast_minicircle_DNA,_719_bp</ns2:name></ns2:Sequence><ns2:Sequence dsseqid="sq594" id="sq594"><ns2:sequence>GAATTCGCCGAAAAATGACCGAAAATGGGCCAAAAACCCAAACTTTTCTGGTCCTCCGGGTAGGGGCGTTCTGCGAAAACCGAAAAATGGGTGCAGAAATCCCGTTCAAAAAATAGCCAAAAATGCCAAAAATCGGCTCCGAGGCGGGAAACTGGGGGTTGGTGTAAAATAGGGTCGGGTGGAGGGGAAATTCGGGGCTCGGACGTGTGTGGATATGGCCTGGGTGGGGACTTTGGAGTGGGTTGTACTTGTATGGGGTTTTGGACCTGGCTTGGGGTTTGGGGGTTGGTGTGGGAAAGGGGTTGGCGCTATTTGGAGTGACGTTGGCTCTTTTGATAATTGATATTTGTTTTAAACTGGATTGGTTCGGCTGGATATACGTTGGTTGGGTTGGATTTGGATTGGATTTGGATTTTGTACGGGGTTGGAGGCTTGATTTGGGGTTGAGGAGTTTGTGGGGATAGTTTTGGATGTTAGTATGGAATGTAGCTTCCTTTAATATAAATATTAGTTGGGGCTGTTGCATTAGTTTGTTCCACGGGAGTAGCCTCAGGACTTTAGGCGGGAGATACTATATTATCGGTAGTATAATATCATAAGTATACGGTATAGATATATGTTAATTGTAGTATATTGTAGATCTATGTTACAGTGTATAGTCTATGAACTTACTAGATATAATTTGTATTTGATGCTATAGTGCTACTGATAGAGTGTACCTATCACTAGTATAGACGTAGCTGAAGCTCCTTAAATGGGTGGGAATGGGTGTGAGGGCTGGAAGAGACACTG</ns2:sequence><ns2:name>Y11401.1_L.donovani_kinetoplast_minicircle_DNA,_792_bp</ns2:name></ns2:Sequence><ns2:Sequence dsseqid="sq596" id="sq596"><ns2:sequence>GAATTCTCCGAAAAAGGGTCAAAAATGGGGAAAAATCCAAACCATGAGTAGCCCTCCGGGTAGGGGCGTTCTGCAAAATCGGGAAAATTGATACAGAAACCCCGTTCAAAAATCCCCGAAAAATGCCATTTTTGGGCTCGGAGGCGTCAAACTGGGGGTTGGTGTAAAATAGGGCCGGGCGGGCCTGGAATTGGGCCTGAATTTCCTCCCCTGGGCTGGCCGGGCTGCAGACCCTGGGCCTAGGCCGTACTTTTTACGTGTTCTGGACTGGCGTGGCTTAGAAGTGGCTCTCTAGGCTTCTGGTAGGGCTGTGGAGGCTGTGGGAGGCTTGATTCGAGGCTGTGGGCTGGTTGTTGATGTGGGTTGGGCCTGTTTTCCACCTTTGTGGGCTGGTGCTTCGCTGGCACTGGTGGTTGCTAGACTGCTTGACTGCTTGGGAAGAGGCTGAGCCGCTCTGTATGTAGTTGTTGGGATTGGGCTCCTATGGTGGATAACGATGGGTTTAGATATAGGAATAAAGCAATATCTGGCTTTGGATGCCTTATTAGACCCTTAGGGCTAGGGTTGACAATTAACCCCTTTTACACCCGACTTGTTCGGTAACAGTATATTATAAGTTTACGTTAGTAATATATAGATAACATTTATATAATTGATACATTTAATATTTGATTCTATGCACTGTTTGTTTATTAATTTGATGAACTCTTTGATGTAGCCTGATACTAATGTATAAATATACAACTTCTAGAACTCCTAAGGGAGTATTTAAGTGCCAAAAGTGACTATTTGGGGCTGGAGTGGGCTGCACTACGTAGGATCTGGCGGG</ns2:sequence><ns2:name>Y11402.1_L.donovani_kinetoplast_minicircle_DNA,_829_bp</ns2:name></ns2:Sequence><ns2:Sequence dsseqid="sq598" id="sq598"><ns2:sequence>GGGGTTGGTGTAAAATAGGGCCGGGTGGTGGTCGGAAATAGGCTTCCCTGGGCTGGGACCTTGGGTCTGGGCCGTACTTTGACGTGGGGCTGGCTTTTGGTGACTTGGTTTGGAGTTTTCGGGTTTGTGGTGTGGGCTTGTGGGCTTTGTTGGCTTCGAGGTGCTTGTTGGGCTTGGGGTTGACTTTATTGCTTGGGCTTTGGCGGTTGATAGTGGGTGGTGACTTTATTGTTTTGGATATGGGTTGAATTGGGCTGGGTTGATTGTTTTGGTTTGGAGTTGGACGCTTTTGGAATGGGTTTGGTACGCGTTGGACTTGACGCCCTGGGAGGCTTGGTGAACCTCTTTATTATAAGAATAAGTTGTATATCAAGCTTAATTTGCTAATGCGGAGCATGACAGGGAACGGGAGTGACCGATAGACTGGGGTTATAATATATAGCCACAGATAGTTTTTAGTAGCCGTCCGGGCCGAAAGGTTCTAACCTGTAGCGAGGAATGGAGTGACGTAGGACGATTAGCTGCTATTTTGTCTCTCTCCTTTTTCCTCTATGGTTTGTGTTTATACGTGGATTGCTGTAACGGATACTGGATCTGCCAGAGTACTAATGATCCCTACGCTGTATCGGCTGCGCCGTTGCGTTCTGAATTTTGTGGTGGGATTGCGTCGGAAATGCCCAAAAAGTCCCAAAAATGGCCCGAAAATCCAAACTTTTCTGGTCCTCCGGGTAGGGGCGTTCTGCGAAAATCAAAAAATGGGTGCAGAAATCCCGTTCAAAAAATGCCCAAAAATGCCAAAAATCGGGTCCGGGGCGGGAAACTGG</ns2:sequence><ns2:name>AJ010078.1_Leishmania_donovani_kinetoplast_minicircle_DNA,_isolate_MHOM/SD/85/FORSTER,_clone_16</ns2:name></ns2:Sequence><ns2:Sequence dsseqid="sq600" id="sq600"><ns2:sequence>GGGGTTGGTGTAAAATAGGGCGGGTGGTGGTCGGAAATTGGCTCTCCTGGGTTGGATTGGCCTGAAACCTGGGTCTGGAGGCTTTATTTTGGGCGTTCTGGCTTGGGTGGTCTGGGCAGTGGCTTGGGGGCTTGTCGCGGGTGGATTTTGCGCCTTGGACTTTCGGCGGCAGCTTTTGTTGGGATTTTGTTGTGAATAATGTTGGGCACATGCTTTTGATTTTTTGATTTTGGGTTTTGGGATTGAGTTGGATTCATTGACGTGGTTGGGTCGGAGGGGGTTTGTGGCTTTGACGGCTGGGTGATGGTTGATAGTGTTAGATTGGGTGTTAACTTAGCTCTCTTTGATATTTATATTAAAGGGAGTTGTTTTATAGTCTGCGCCGGCGGCCATAGGGTACCTTGGTAGCCTTAGGATATATTGTGGCCGTTCTATATAATAGATATCTTATGTTGGTATACTAAGATAGGCTACAATCATACACTAGGTTAGCATCTATGTTAGTGGTCATCATAATTTGCGTTTTATTGTGTAGTATATGGTAGACGGTAGATAAGTTTACACGTACTAGTTATACCTAAAGGTCTATGCCCTACGGGAGCGCAATTCTGATTAAATTGTGTGGCGGCCGGAAAATGCCAAAAAAATTCGAAAAATGGTCGGAAAAATGGGGAATTTCCCAAACTTTTCTGGTCCTCCGGGTAGGGGCGTTCTGCGAAAACCGAAAAATGGGTGCAGAAATCCCGTTCAAAAAATGTCCAAAAATGCCAAAAATCAGCTCCGGGGCGGGAAACTGG</ns2:sequence><ns2:name>AJ010081.1_Leishmania_donovani_kinetoplast_minicircle_DNA,_isolate_MHOM/SD/85/FORSTER,_clone_12</ns2:name></ns2:Sequence><ns2:Sequence dsseqid="sq602" id="sq602"><ns2:sequence>GGGGTTGGTGTAAAATAGGGCCGGATGGTGGTCGGAAATGGGCTTCCCTGGGCTGGAGTGACCTGAAACCCTGGGTCCTGGGCGTACTTTTTGAGGTTGTGGGCTGGGTTGGAGGGATTTGCGCTGGATTGGGGCTTGTTACGGTCTTTTCGGGGGGTTTTTGCTAGTTTTGGGCACTCCGTGGTTGGGGTCTGAGTTTGATCTGGGTTGGCGAGGTTTGGTGGTCGGGGGATTGCTTTGGATTCGTTGGGGTTGGATCGTGCCTCGCGCCCTTCGCTGGGTGGCTTAGTGTTAGCCGTGTGTTGGGGATGGAGTTGGGCCCTTTATGGGTTTGGTTTTGATTATAACTTAATATTATTATTAATTAGTGGTTGTTGTCTAGATGCTATAGGGAGTGTGAGCCGTTCTTCGGTGAGCATAACTATATTTATTGATAGTGCTAGATGGCTATGATAATAGGTAATCTAAGTGAGTGTCAATCTAGTGTTCGTAGATATTGATGCATTCTCTCTGTGGCCCATTTGTTGTATATAGATGGTGTGTGATGTAGCATGATGTCTGTTAGACAAGTATATAGTTCCTACCTGAAGGTGATCAACGCCTACGCGTTATGCGTGTGAATTAATTGGCGTTTGGGGTGCGGGAGGCGCCGAAAATGGCCGAAAAAGCTCAAAAATGACCCAAAATCCCAAACTTTTCTGGTCCTTCGGGTAGGGGCGTTCTGCGAAAACCGAAAAATGGGTGCAGAAATCCCGTTCAAAAAATGCCCAAAAATGCCAAAAATCGGCTCCGAGGCGGGAAACTG</ns2:sequence><ns2:name>AJ010084.1_Leishmania_donovani_kinetoplast_minicircle_DNA,_isolate_MHOM/BD/93/MASUM-10</ns2:name></ns2:Sequence><ns2:Sequence dsseqid="sq604" id="sq604"><ns2:sequence>GGGGTTGGTGTAAAATAGGGCCGGATGGTGGTCGGAAATGGGCTTCCCTGGGCTGGAGTGACCTGAAACCCTGGGTCCTGGGCGTACTTTTTGAGGTTGTGGGCTGGGTTGGAGGGATTTGCGCTGGATTGGGGCTTGTTACGGTCTTTCCGGGGGGTTTTTGCTAGTTTTGGGCACTCCGTGGTTGGGGTCTGAGTTTGATCTGGGTTGGCGAGGTTTGGTGGTCGGGGGATTGCTTTGGATTCGTTGGGGTTGGATCGTGCCTCGCGCCCTTCGCTGGGTGGCTTAGTGTTAGCCGTGTGTTGGGGATGGAGTTGGGCCCTTTATGGGTTTGGTTTTGATTATAACTTAATATTATTATTAATTAGTGGTTGTTGTCTAGATGCTATAGGGAGTGTGAGCCGTTCTTCGGTGAGCATAACTATATTTATTGATAGTGCTAGATGGCTATGATAATAGGTAATCTAAGTGAGTGTCAATCTAGTGTTCGTAGATATTGATGCATTCTCTCTGTGGCCCATTTGTTGTATATAGATGGTGTGTGATGTAGCATGATGTCTGTTAGACAAGTATATAGTTCCTACCTGAAGGTGATCAACGCCTACGCGTTATGCGTGTGAATTAATTGGCGTTTGGGGTGGGGGAGGCGCCGAAAATGGCCGAAAAAGCTCAAAAATGACCCAAAATCCCAAACTTTTCTGGTCCTTCGGGTAGGGGCGTTCTGCGAAAACCGAAAAATGGGTGCAGAAATCCCGTTCAAAAAATGCCCAAAAATGCCAAAAATCGGCTCCGAGGCGGGAAACTG</ns2:sequence><ns2:name>AJ010085.1_Leishmania_donovani_kinetoplast_minicircle_DNA,_isolate_MHOM/BD/93/TANGAIL</ns2:name></ns2:Sequence><ns2:Sequence dsseqid="sq606" id="sq606"><ns2:sequence>GGGGTTGGTGTAAAATAGGGCCGGATGGTGGTCGGAAATGGCTTCCCTGGGCTGGAGTGACCTGAAACCCTGGGTCCTGGGCGTACTTTTTGAGGTTGTGGGCTGGGTTGGAGGGATTTGCGCTGGATTGGGGCTTGTTACGGTCTTTCCGGGGGTTTTTGCTAGTTTTGGGCACTCCGTGGTTGGGGTCTGAGTTTGATCTGGGTTGGCGAGGTTTGGTGGTCGGGGGATTGCTTTGGATTCGTTGGGGTTGGATCGTGCCTCGCGCCCTTCGCTGGGTGGCTTAGTGTTAGCCGTGTGTTGGGGATGGAGTTGGGCCCTTTATGGGTTTGGTTTTGATTATGACTTAATATTATTATTAATTAGTGGTTGTTGTCTAGATGCTATAGGGAGTGTGAGCCGTTCTTCGGTGAGCATAACTATATTTATTGATAGTGCTAGATGGCTATGATAATAGGTAATCTAAGTGAGTGTCAATCTAGTGTTCGTAGATATTGATGCATTCTCTCTGTGGCCCATTTGTTGTATATAGATGGTGTGTGATGTAGCATGATGTCTGTTAGACAAGTATATAGTTCCTACCTGAAGGTGATCAACGCCTACGCGTTATGCGTGTGAATTAATTGGCGTTTGGGGTGGGGGAGGCGCCGAAAATGGCCGAAAAAGCTCAAAAATGGCCCAAAATCCCAAACTTTTCTGGTCCTTCGGGTAGGGGCGTTCTCCGAAAACCGAAAAATGGGTGCAGAAATCCCGTTCAAAAAATGCCCAAAAATGCCAAAAATCGGCTCCGAGGCGGGAAACTG</ns2:sequence><ns2:name>AJ010086.1_Leishmania_donovani_kinetoplast_minicircle_DNA,_isolate_MHOM/IN/80/DD8</ns2:name></ns2:Sequence><ns2:Sequence dsseqid="sq608" id="sq608"><ns2:sequence>GGGGTTGGTGTAATATAGGGCCGGATGGTGGTCGGAAATGGGCTTCCCTGGGCTGGGGTGACCTGAAACCCTGGGTCCTGGGCGTACTTTTTGAGGTTGTGGGCTGGGTTGGAGGGATTTGCGCTGGATTGGGGCTTGTTACGGTCTTTCCGGGGGTTTTTGCTAGTTTTGGACACTCCGTGGTTGGGGTCTGAGTTTGATCTGGGTTGGCGAGGTTTGGTGGTCGGGGGATTGCTTTGGATTCGTTGGGGTTGGATCGTGCCTCGCGCCCTTCGCTGGGTGGCTTAGTGTTAGCCGTGTGTTGGGGATGGAGTTGGGCCCTTTATGGGTTTGGTTTTGATTATAACTTAATATTATTATTAATTAGTGGTTGTTGTCTAGATGCTATAGGGAGTGTGAGCCGTTCTTCGGTGAGCATAACTATATTTATTGATAGTGCTAGATGGCTATGATAATAGGTAATCTAAGTGAGTGTCAATCTAGTGTTCGTAGATATTGATGCATTCTCTCTGTGGCCCATTTGTTGTATATAGATGGTGTGTGATGTAGCATGATGTCTGTTAGACAAGTATATAGTTCCTACCTGAAGGTGATCAACGCCTACGCGTTATGCGTGTGAATTAATTGGCGTTTGGGGTGGGGGAGGCGCCGAAAATGGCCGAAAAAGCTCAAAAATGACCCAAAATCCCAAACTTTTCTGGTCCTTCGGGTAGGGGCGTTCTGCGAAAACCGAAAAATGGGTGCAGAAATCCCGTTCAAAAAATGCCCAAAAATGCCAAAAATCGGCTCCGGGGCGGGAAACTG</ns2:sequence><ns2:name>AJ010087.1_Leishmania_donovani_kinetoplast_minicircle_DNA,_Indian_visceral_leishmaniasis_patient_isolate</ns2:name></ns2:Sequence><ns2:Sequence dsseqid="sq610" id="sq610"><ns2:sequence>CGGGATTTTTGCCCAAAATATGAACGGGGTTTCTGCACTCATTTTTCCCAAAATCGCAGAACGCCCCTCCCCCACGGGGCAGAAAAGTTTGGATTTCTGGCCCATTTTTTGCCACACTCCTTAAAAATCCACCTAATGCCCACAAACCTCTTACATCAATAACAACAACCCACCAAACAAACTCTTCAACCAAATATATCAAACAAGTACCCTCATCACCACAAAATCACCCCAAACCTATAATGTATATATCAACCGTAATGTAAAAGGTAATAATAAAAATCATATAAACAATACTACCCATACAAAACAAACTTATCAGATCTCGTAAACGTAATCACATCTAACAACACCCTAACCTAAGAGAAATAGCCACAACTTATAATAAATACAAGTTATGTAAGGCAAAGGAGTATCCACACCACGCATCAGAACGCCCACAATTCTAAAACAACAAAACCCCGAATATCCCATATAAACCAAACACACTAAACCCACCACACACAAACTTGTAACGCCACTAACACCAATCCAATAACCAAAACCAAAATAAACTCGTACCCAAACAACATCACCAACCAATAACCAAAACCAAAATAAACTCCAAAAAACAGCCGAAACCACCATAAAGCCACCTGACCCATATCAAAATAAGAACGAGCACCCCACACCGCCTATTTTACACCAACCCCCAGTTTCCACCGCCGGAGCC</ns2:sequence><ns2:name>AF092933.1_Leishmania_donovani_kinetoplast_minicircle_DNA,_partial_sequence</ns2:name></ns2:Sequence><ns2:Sequence dsseqid="sq612" id="sq612"><ns2:sequence>GAACGGGATTTCTGCACCCATTTTTCGATTTTCGCAGAACGCCCCTACCCGGAGGACCAGAAAAGTTTGGATTTTTCCCCCATTTTTGAGGATTTTTAGGGATTTTTGAGAGAATTCCCCACATTTAACGCCCAAAATTTATTTTTGCACTCCCGCAGGAGCAGTAAGCTTTAGCTAGGAAGTACATAATCAGACATGTCATATTGTCTGGCTAGTATACATAAACCAACAAAAAATCAATCAATGTAAAAGTGGTGTAGATAGAGTTAGACTTATGCCCATCGCTACGTTTAACCTCACGAGAGCACCGTCTAAGATATACCCTATAACTGGTCTATATGAATGATAAACTCATCCATTATCCCAGTTCTATTAGCACCATCCGGCGCAATATAACTAATATATAATATTAGTTAAGCAACCCCAACAACAGCGTCATCGCCACCCCTTAAGCCCACACAACACCATTCAACGCCAGCCACTCTTAACCCAAG</ns2:sequence><ns2:name>AF082582.1_Leishmania_donovani_strain_MSA_clone_MSA-12_kinetoplast_minicircle_DNA,_partial_sequence</ns2:name></ns2:Sequence><ns2:Sequence dsseqid="sq614" id="sq614"><ns2:sequence>TGAACGGGATTTCTGCACCCATTTTTCGATTTTCGCAGAACGCCCCTACCCGGAGGACCAGAAAAGTTTGGATTTTTTGCCCATTTTTGCCCATTTTTCTAGTTTTCCAATCAATTCAGGCAACCTTCAACCCCAATTATCCTTGCGCAGCCGTTTCTTTAACCGCCAGAGGCCAGTAAGTAGAGTAAGTGTACTGTATAAGTATAGTTACGATCTATTAACTAGAATATACAACCAAACAATGAAAATAAATATATAGCAAAATAATAGAGTATCATAGCACACATATTAGACTACATTATGACCTGTTATACCTATTATAGAAAGTATTCTACAAATATTACTAGATAGTTATGGCCTGCATCCGGCCAAAGACCATCATAACTAATATTAATATTAGTTATATTAGGTCTATTCCGTCCAATGATCAATAAATCACCAAAGCCC</ns2:sequence><ns2:name>AF082583.1_Leishmania_donovani_strain_MSA_clone_MSA-14_kinetoplast_minicircle_DNA,_partial_sequence</ns2:name></ns2:Sequence><ns2:Sequence dsseqid="sq616" id="sq616"><ns2:sequence>GTTTTTTGGGCATTTTTTGAACGGGGTTTCTGCACCCATTTTTCCATTTTCGCAGAACGCCCCTACCCGGAGGACCAGAAAAGTTTGGAATTTCCCCCCATTTTTGAGGATTTTTAGGGATTTTTCAGGATTTTCCCCACATTCCCCAACCATCCCGCCAACCCCAATTCTTAACACAGCAACGCCACCTTTAGGTATGGTAAGTACAGACACAACGTTGTCATCATCTACATCATACAGACTACAACTTGGTAATCGTGGACTTGAATGTAAAACTAGATTGTAATAGACTAATTGTGTATACGCAGAATATGATATTCTACTACCACAACAAACTTACAGCCTATAGAAGGACCCGGCTCACTAGTTGATCCCACCCCTATACGATATCCTTACGGATAGCAAAATAGCTAAATATATATATATTAAAGCAAAGGAAAGGTTGTTGAACCCCCAACACCATGCTAATAACCAGGCAACCCTATCCAAGGGCCAGCCCAAGGG</ns2:sequence><ns2:name>AF082584.1_Leishmania_donovani_strain_UM48_clone_UM48-1_kinetoplast_minicircle_DNA,_partial_sequence</ns2:name></ns2:Sequence><ns2:Sequence dsseqid="sq618" id="sq618"><ns2:sequence>GAACGGGATTCTGCCCCATTTTTCGATTTTCGCAGAACGCCCCTACCCGGAGGACCAGAAAAGTTTGGATTTTTCCCCCATTTTTGAGGATTTTTAGGGATTTTTGAGAGAATTCCCACATTTAACGCCCAAAATTTATTTTTGACTCCCGCAGGAGCAGTAAGCTTTTAGCTAGGAAGTACATAATCAGACATGTCATATTGTTCCTGGCTAGTATACATAAACCAACAAAAAAGAATCAATCAATGTAAAAGTGGTGTAGATAGAGTAGACTATGCCCATCGCTACGTTTAACCTCACGAGAGCACCGTCTAAGTATACCCTATAACTGGTCTATATGAATGATAAACTCATCCATTATCCCAGTTCTATTAAGCAACCCATTCCCGGCGCAAATATAAACTAATA</ns2:sequence><ns2:name>AF082585.1_Leishmania_donovani_strain_MSA_clone_MSA-1_kinetoplast_minicircle_DNA,_partial_sequence</ns2:name></ns2:Sequence><ns2:Sequence dsseqid="sq620" id="sq620"><ns2:sequence>GAACGGGATTTCTGCGGAGCCAAGATTTTTCGGTTGTCGCAGAACGCCCCTACCCGGAGGACCAGAAAAGTTTGGAACTTTGGGCTATTTTTCGAGATTTTCGACGTTTTTCAGAGCATTTTCCAACCTATCAACCCATCCCACACAAAAATCCTTAATTGCAATTCGTAAGAGATTCTTTAGAGAAGGTAGTACGTCGATGCCATCGATAAACATCACCTAGTACACACATTAGTAGACAATCATTGCCACAAAAAATAGAATCAAATATCAGACATACAATAGCACGTATACTCTCAGCCCCTTTACCGCCCGACCATCTTTTACGATAGTCTTCGGCTTCGGCTATAAACTATCCTAATACCCCTAAGGTATCTATCGTTCACTATAGTTTCACTTTAGATATC</ns2:sequence><ns2:name>AF082587.1_Leishmania_donovani_strain_GD329_clone_GD329-2_kinetoplast_minicircle_DNA,_partial_sequence</ns2:name></ns2:Sequence><ns2:Sequence dsseqid="sq622" id="sq622"><ns2:sequence>GAACGGGGTTTCTGCACCCGGTTGTCGATTTTCGGAGAACGCCCCTACCCGGAGGACCAGAAAAGTTTGGGATTTTGGACTATTTTTCGTCATTTTTCATGATTTTTCGAGGCCTCACAGCATTTCAGCATCCTTCAACCCTAATTATTGTTTCACTAACGCGTAGCGACAGTCTCCTGACATATTTAGTACACTAGTCCATACTAGTACAACGATACACTACACCTTATAGCATACAATAGATCGAAATACAAATGTAAGTAATATTCAATGTACAGTGTAATAGTCTAACAGATCTAGCTTACGTATACCTACTACAGAGATCTACGAACAAACTATACCCATGGAACTATATAGTCCCATTCAAAGCCCTAATAGCATCTATCATAACTAATATTAATATAGTTATAAGACATAC</ns2:sequence><ns2:name>AF082588.1_Leishmania_donovani_strain_GD329_clone_GD329-3_kinetoplast_minicircle_DNA,_partial_sequence</ns2:name></ns2:Sequence><ns2:Sequence dsseqid="sq624" id="sq624"><ns2:sequence>GAACGGGATTTCTGCGGCGCGTTTTTCGGTTTGCGCAGAACGCCCCTACCCGGAGGACCAGAAAAGTTTGGATTGTTAGCCATTTTTCGCCCATTTTTCGGGATTTCCCGTCAATTCCCAACCAAGCCAACACGTCCCAACACCTCCAGCAACCCCAACCCCAAATTAATTCCAAATTGCATTTCAAAGAAACCACCTTAAGGTAAGATATATTTACACAAGCTATCAAATTGTGTCAGCCTCGATCACAACATAACCAAACAAATCAAAAAACTTCACATTCAAGAGTATATAATGTATGAGTAGGTGCTAAGTTCAATTGATTCGTAAACTCACAATATAACTTGACTATATGTCACGCTTACCCTACTACATCCTATAGCTATGCCGGAATTTAGATATCCTTTATTC</ns2:sequence><ns2:name>AF082589.1_Leishmania_donovani_strain_GD329_clone_GD329-4_kinetoplast_minicircle_DNA,_partial_sequence</ns2:name></ns2:Sequence><ns2:Sequence dsseqid="sq626" id="sq626"><ns2:sequence>GAACGGGGTTACTGCACCCATTTTTCCATTTTCGCACGAACGCCCCTACCCGGAGGCACCAGAAAAGTTTGGATTTTTCGCCCCATTTTTTCGATTTTTTAGGAGTTTTTCAGCCCATCCAAGGCCACCACCCACCATTTAAGGGCTTTTGCAGCTACCAGCAACACGCTGTAGGCATTCAAGTATACTACCAAAAGGTATCACAGTAACATAAAACAGGCGATATAACAACCAAATAAGACAAGTTTATGTGCACGTAAATATATGCTACTATTATGACTAGACTAGAAGAGCTTACCAGTTAGACTTATATTACTGCCTATGGCATCCATCGTCTCTGAGCCCTTCTATATATATTAGTTCCACTATCGTTACACTTACTAGCTTACGCATCATACAACTAATATTAAAT</ns2:sequence><ns2:name>AF082590.1_Leishmania_donovani_strain_GD44_clone_GD44-1_kinetoplast_minicircle_DNA,_partial_sequence</ns2:name></ns2:Sequence><ns2:Sequence dsseqid="sq628" id="sq628"><ns2:sequence>CGGGATTTTTGCCCAAAATATGAACGGGGTTTCTGCACTCATTTTTCCCAAAATCGCAGAACGCCCCTCCCCCACGGGGCAGAAAAGTTTGGATTTCTGGCCCATTTTTTGCCACACTCCTTAAAAATCCACCTAATGCCCACAAACCTCTTACATCAATAACAACAACCCACCAAACAAACTCTTCAACCAAATATATCAAACAAGTACCCTCATCACCACAAAATCACCCCAAACCTATAATGTATATATCAACCGTAATGTAAAAGGTAATAATAAAAATCATATAAACAATACTACCCATACAAAACAAACTTATCAGATCTCGTAAACGTAATCACATCTAACAACACCCTAACCTAAGAGAAATAGCCACAACTTATAATAAATACAAGTTATGTAAGGCAAAGGAGTATCCACACCACGCATCAGAACGCCCACAATTCTAAAACAACAAAACCCCGAATATCCCATATAAACCAAACACACTAAACCCACCACACACAAACTTGTAACGCCACTAACACCAATCCAATAACCAAAACCAAAATAAACTCGTACCCAAACAACATCACCAACCAATAACCAAAACCAAAATAAACTCCAAAAAACAGCCGAAACCACCATAAAGCCACCTGACCCATATCAAAATAAGAACGAGCACCCCACACCGCCTATTTTACACCAACCCCCAGTTTCCACCGCCGGAGCC</ns2:sequence><ns2:name>AF129739.1_Leishmania_donovani_kinetoplast_DNA_minicircle,_partial_sequence</ns2:name></ns2:Sequence><ns2:Sequence dsseqid="sq630" id="sq630"><ns2:sequence>GGGGTTGGTGTAAAATAGGGCCGGGTGGTGGCTGGAAATGGGCTCCCCTGGGCTGGATTGGGCTCCCCTGGGCTGGATTGGGCTGAGACCCTGGGGTTGGAGGCTTGGTTTTGGGTGGGCTAGCATTTTTGGTGTTTTAATGGTTCGGGTGCCTTTGATGTGGCTGGTGGTTATGCGGCTTTAGTGGGTTGTAGCCTGGCGGAGGCTCGTGCCTTGGTGGGGGTGCCCTGGTGGGGGTGCTTCGGGTTACTCTACGGGTGTCTTTGGTGATGATGGGGGTGGGTTGGCTTTGGTGTTGGGGTTGATCGATGGTGGTCTTGGGTTGCCCTTAGGTGGTGATTCTCTTTAATATTAATATTAAAGGTAAGTGCTTGGGCGTATGATATAGCCATAGCGCTTTAGAATAGTTCGGCTCCGAAGAACCAGTCTGAGGTAGTGTTAAGTATACATTAATCTAGTATATAAATTAGCATATAATAACTGACATTACTCGTACACTATAAGTATTATGTTTAATATATTGCTGTAGTATGTATTTGTACGCTGTATGTAGTAGTAATATCTATACCGATATATTTATAGGTTGGCGCATACTGCAGTGAATTGAAAATTAATAAATTGGGGTCGGTGTTGTGGGAAGGTGTCGTAAATTCCGAAAAATGATAGAAAATGGCCAAAAATGGGGGAGAATCCCAAACTTTTCTGGTCCTCCGGGTAGGGGCGTTCTGCAAAATCGGAAAAATGGGTGCAGAAATCCCGTTCAAAAATCGGCCAAAAATGCCAAAAATCGGCTCCGGGGCGGAAAACTG</ns2:sequence><ns2:name>AF103742.1_Leishmania_donovani_kinetoplast_minicircle_DNA,_complete_sequence</ns2:name></ns2:Sequence><ns2:Sequence dsseqid="sq632" id="sq632"><ns2:sequence>GGGGTTGGTGTAAAATAGGGCCGGGTGGTGGCTGAAAATGGGCTCCCCTGGGCTGGATTGGGCTCCCCTGGGCTGGATTGGGCTGGAACCCTGGGGTTGGAGGCTTGGTTTTGGGTGGGCTAGCATTTTTGGTGTTTTAATGGTTCGGGTGCCTTTGATGTGGCTGGTGGTTATGCGGCTTTAGTGGGTTGTAGCCTGGCGGAGGCTCGTGCCTTGGTGGGGGTGCCCTGGTGGGGGTGCTTCGGGTTACTCTACGGGAGTCTTTGATGATGATGGGGGTGGGTTGGCTTTGGTGTTGGGGTTGATCGATGGTGGTCTTGGGTTGCCCTTAGGTGGTGATTCTCTTTAATATTAATATTAAAGGTAAGTGCTTGGGCGTATGATATAGCCATAGCGCTTTAGAATAGTTCGGCTCCGAAGAACCAGTCTGAGGTGGCGTTAAGTATACATTAATCTAGTATATAAATTAGCATATAATAACTGACATTACTCGTACACTATAAGTATTATGTTTAATATATTGCTGTAGTATGTATTTGTACGCTGTATGTAGTAGTAATATCTATACCGATATATTTATAGGTTGGCGCATACTGCAGTGAATTGAAAATTAATAAATTGGGGTCGGTGTTGTGGGGAGGTGTCGTAAATTCCGAAAAATGATAGAAAATGGCCAAAAATGGGGGAAAATCCCAAACTTTTCTGGTCCTCCGGGTAGGGGCGTTCTGCAAAATCGGAAAAATGGGTGCAGAAATCCCGTTCAAAAATCGGCCAAAAATGCCAAAAATCGGCTCCGGGGCGGGAAACTG</ns2:sequence><ns2:name>AF103736.1_Leishmania_donovani_strain_MHOM/SD/85/A22_kinetoplast_minicircle_DNA,_complete_sequence</ns2:name></ns2:Sequence><ns2:Sequence dsseqid="sq634" id="sq634"><ns2:sequence>GGGGTTGGTGTAAAATAGGGCCGGGTGGTGGCTGAAAATGGGCTCCCCTGGGCTGGATTGGGCTCCCCTGGGCTGGATTGGGCTGGAACCCTGGGGTTGGAGGCTTGGTTTTGGGTGGGCTAGCATTTTTGGTGTTTTAATGGTTCGGGTGCCTTTGATGTGGCTGGTGGTTATGCGGCTTTAGTGGGTTGTAGCCTGGCGGAGGCTCGTGCCTTGGTGGGGGTGCCCTGGTGGGGGTGCTTCGGGTTACTCTACGGGAGTCTTTGATGATGATGGGGGTGGGTTGGCTTTGGTGTTGGGGTTGATCGATGGTGGTCTTGGGTTGCCCTTAGGTGGTGATTCTCTTTAATATTAATATTAAAGGTAAGTGCTTGGGCGTATGATATAGCCATAGCGCTTTAGAATAGTTCGGCTCCGAAGAACCAGTCTGAGGTGGCGTTAAGTATACATTAATCTAGTATATAAATTAGCATATAATAACTGACATTACTCGTACACTATAAGTATTATGTTTAATATATTGCTGTAGTATGTATTTGTACGCTGTATGTAGTAGTAATATCTATACCGATATATTTATAGGTTGGCGCATACTGCAGTGAATTGAAAATTAATAAATTGGGGTCGGTGTTGTGGGGAGGTGTCGTAAATTCCGAAAAATGATAGAAAATGGCCAAAAATGGGGGAAAATCCCAAACTTTTCTGGTCCTCCGGGTAGGGGCGTTCTGCAAAATCCGAAAAATGGGTGCAGAAATCCCGTTCAAAAATCGGCCAAAAATGCCAAAAATCGGCTCCGGGGCGGGAAACTG</ns2:sequence><ns2:name>AF103737.1_Leishmania_donovani_strain_MHOM/SD/97/RLD1_kinetoplast_minicircle_DNA,_complete_sequence</ns2:name></ns2:Sequence><ns2:Sequence dsseqid="sq636" id="sq636"><ns2:sequence>GGGGTTGGTGTAAAATAGGGCCGGGTGGTGGCCGGAAATGGCTCCCCTGGGCTGGATTGGGTTTTCCTGAGCTGGATTGGGCTGAGACCCTGGGGTTGGGAGGCTTGGTTTTGGGTGGGCTAGCGTTTTTGGTGTTTTAATGGTTCGGGTGCCTTTGATGTGGGTGTTGGTTGTGTGGCTTTAGTGGGTTGGAGCCTGGTGGAGGCTTGTGCCTTGGTGGGATTAGTCTGGTGGGGTGCTTCGGGGTTACTCTACGGGTGTCTTTGATGATGCTGGGGTGGGTTGACTTTAATGTTGGGGTTAGCCGATGGTGGTCTTGGGTTGACCTTAGGTGGTGATTCTCTTTAATATTGATATTAAAGGTAAGTGCTTGGACATATGATATAGCCATAGCGCTTTAGAATAGTTCGACTCCGAAGACCCAGTCTGAGGTAGTGTTAAGTATACATTAATCTAGTATATAATTTAGCATATAATAACTGACATTACTCGTACACTATAAGTATTATGTTTAATATATTGCTGTAGTATGTATTTGTGTGCTTTGTGTAGTAGTAATATCTATACCGATATATTTATAGGTTGGCGCATACTGCAGTGAATTGAAAATTAATGAATTGGGGTCGGGCTGTGGGAAGGTGTTGTAAATTCTGGAAAATGATGGAAAATGGCCAAAAATGGGGGGAAATTCCAAACTTTTCTGGTCCTCCGGGTAGGGGCGTTCTGCAAAATCGGAAAAATGGGTGCAGAAATCCCGTTCAAAAATCGGCCAAAAATGCCAAAAATCGGCTCCGGGGCGGGAAACTG</ns2:sequence><ns2:name>AJ010077.2_Leishmania_donovani_kinetoplast_minicircle_DNA,_isolate_MHOM/SD/85/FORSTER,_clone_14</ns2:name></ns2:Sequence><ns2:Sequence dsseqid="sq638" id="sq638"><ns2:sequence>GGGGTTGGTGTAAAATAGGGCCGGGTGGTGGTCGGAATTCCGGTCTTCTGGGCTGGATTGGCTTGAAACCCTGGGTCCTGGGCGTACTTTTGGGGCTGGCTGGCTTTTTGGGTGGATTTGGCTTTGTAGGATGGTTGTTGGCTGGGTTGGCCCTTGATTGTTGGGCTGTAGGTTTGGGTTTTGGACTGGTGTGGGTTTTGGGCTATGCTTGGTTATTGGTTTTGGGGTTATTGGTTTTGATTGGGTCTTGCGTTTGGATTTGGGGGTTGGCTTGTTTCTTACCTGGATGGGATTGGTGGAGCCCTGGGGTGGCTTTAGGATGGCTGTTTGCCCCTCATTGGTGCCTATAACTAATATTTAATATTAGTTGTATGATGCGTAAGCTAGTAAGTGTAACGATAGTGGAACTAATATATATAGAAGGGCTCAGAGACGATGGATGCCATAGGCAGTAATATAAGTCTAACTGGTAAGCTCTTCTAGTCTAGTCATAATAGTAGCATATATTTACGTGCACATAAACTTGTCTTATTTGGTTGTTATATTGCCTGTTTTATGTTACTGTGATACCTTTTGGTAGTATACTTGAATGCCTACAGCGTGTTGCTGGTAGCTGCAAAAGCCCTTAAATGGTGGGTGGTGGCCTTGGATGGGCTGAAAAACTCCTAAAAAATCGAAAAAATGGGGGAAAAATCCAAACTTTTCTGGTCCTCCGGGTAGGGGCGTTCTGCGAAAATGGAAAAATGGGTGCAGAAACCCCGTTCATTTTTGGTCCGAAAACGCCATTTTTGGCCTCCGGGGCGGGAAACTG</ns2:sequence><ns2:name>AJ010075.2_Leishmania_donovani_kinetoplast_minicircle_DNA,_isolate_MHOM/IQ/88/RTC6,_clone_17</ns2:name></ns2:Sequence><ns2:Sequence dsseqid="sq640" id="sq640"><ns2:sequence>GGGGTTGGTGTAAAATAGGGCCGGGTGGTGGCTGGGGATGGGCTTCCCTGGGCTGGATTGGCCTGAAACCCTGGGTCCTGGGCGTGCTTTTGGGACTGGCTGGCTTTTTGGGTGGATTTAGCTTTATGAATGGTGTTTGGCCGGGGTGGGTGACTTGATTGCTGGGCTGCAGGTTTGGTTTTTAAGTTGGGTTGAGCTTGGGCTACGCTTTTTTATTGGTTTGGGGTTATTTCTTTTGATTGGTTTATGTTATTTGGTCTGTGGGGTTGGCTTGCGTTTGCCTGGATGGGATTGAGTGCCCTGAGGTGGGCTTGGGGTGCCTACTACTTGGCCTTTTATTGTGCTTATAACTAATATTTAATATTAGTTGTGTAATGCGTAAGCTAATGAGTGTAACGATAGTGGAACTAATATATATAGAAGGGCTCAGAGACGATGGATGCCATAGGCAGTAATATAAGTCTGACTGGGAAGCTCTTCTAATCTAGTCGTAATAGTAACATATATTCACGTGCACATAAACTTGTATTATTTGGTTGTTATATTGGCTATCTTGCGTTACTATGATACCTTTCGGTAGTATACTCGATCGCCTACAGCGTGTTGCTAGCGACTGCAAAAGGGCTTAAATGGTGGGTGGTGGCCATGTATGGGCTGAAAAACTCTCAAAAAGCCGAAAAATAGGCCAAATTCCCAAACTTTTCTGGTCCTTTAGGTAGGGGCGTTCTGCGAAATCGGAAAAATGGGTGCAGAAATCCCGTTCATTTTTGGCCCGAAAATGCCATTTTTGGCCTCCGGGGCGGGAAACTG</ns2:sequence><ns2:name>AJ010083.2_Leishmania_donovani_kinetoplast_minicircle_DNA,_isolate_IMAR/KE/62/LRC-L57</ns2:name></ns2:Sequence><ns2:Sequence dsseqid="sq642" id="sq642"><ns2:sequence>GGGGTTGGTGTAAATAGGGYCGGGTGGTTYGGGGAATTTGGGTATTTTGGCTGGATHGGCCTGAAACCCTGGGTCTGGAGGCTTGTTTTGACGCTGGCTGGCTTTTGGGCTGGGTTTGGGGGTGTTGGGGGTTGGTTTGGCAGTATATTTGGGGCTGGATACTTTTTGGGCGGGATTTAGTCTTGGCCTGCGGGGCTTGAGTTTGATTTACGCCTTTTTGGTATGGATTAGGAGTTGGGGTGGCTCTCTCTTTCTGGTTGGGATTTTATTGATAGGGGTGGTGCTGGTGTTGAATGTAGGTGTGGGCTGGGTGGGTATCCTCATAGAGGGGGTTTTGCCTTTACTTTAATATTAATATTAAGTTTTGCGTTAGTTTGCTGACTCTTTAGCCCGATGATGGGAACATAGTGGACGTCTAKATATTAGGGGTGACCTATAATGGTTATCCGGTATGAGTAACAGTTTAGCGTGCAATATATAGTCTACATTGTATACATAATCTAGAGTTCTATTTCGKGGTATATTTTAATGTAKCATATGTGTTTATAGATAGACTTTGACTGACGTGAAAGTAAATATACCTGCTGTTATAAGGTTGCTGGGCTTGGAATTTGTGCAAAGTGCCCTGAAATTGGATTTAAATCCCGAAAAATCCCGAAAAATCCCGAAAAATGGGGGAAATTCCCAAACTTTTCTGGTCCTCCGGGTAGGGGCGTTCTGCGAAAATGGAAAAATGGGTGCAGAAATCCCGTTCAAAAATCGGCGGAAAATGCCAAAAATCGGCTCCGGGGCGGGAAA</ns2:sequence><ns2:name>AJ270145.1_Leishmania_donovani_kinetoplast_minicircle_DNA,_strain_LEM_703</ns2:name></ns2:Sequence><ns2:Sequence dsseqid="sq644" id="sq644"><ns2:sequence>GGGGTTGGTGTAAAATAGGGCCGGGTGGTGGCTGGAAATGGGCTCCCTGGGCTGGATTGGCCTGAAACCCTGGGTCCTGGGCATGCTTTTGGGACTGGCTGGCTTTTTGGGTGGATTTAGCTTTGTGGATGGTGTTTGGCCGGGTGGTGACTTGATTGCTGGGCTGCAGGTTTGGTTTTTAAGTTGGGTTGAGCTTGGGCTGCGCTTTTTTATTGGTTTGGGGGTTATTTCTTTTGATTGGTTTGTGTTATTTGGTCTGTGGGGTTGGCTTGCGCTTACCTGGATGGGATTGAGTGCCCTGAGGTGGGCTTGGGGTGCCTACTTGGCCTTTCATTGGTGCTTATAACTAATATTTAATATTAGTTGTGTAATGCGTAAGCTAATGAGTGTAACGATAGTGGAACTAGTATATATAGAAGGGCTCAGAGACGATGGATGCCATAGGCAGTAATATAAGTCTGACTGGGAAGCTCTTCTAGTTGTAATAGTAGCATATATTCACGTGCACATAAACTTGTATTATTTGGTTGTTATATTGACTATCTTGCGTTACTATGATACCTTTCGGTAGTATACTTGACTGCCTACAGCGTGTTGCTAGCGACTGCAAAAGGGCTTAAATGGTGGGTTGGTTGGCCTTTGTATGGGCTTGAAAAAACTCTCAAAAAACCGAAAAATAGGCCAAAATCCCAAACTTTTCTGGTGCTTCAGGTAGGGGCGTTCTGCGAAAATCGAAAAATGGGTGCAGAAATCCCGTTCATTTTTGGCCTGAAAATGGCATTTTTGGCCTCCGGGGCGGGAAACTG</ns2:sequence><ns2:name>AF239702.1_Leishmania_donovani_isolate_MHOM/KE/75/MUTINGA-H9_kinetoplast_minicircle_sequence</ns2:name></ns2:Sequence><ns2:Sequence dsseqid="sq646" id="sq646"><ns2:sequence>GGGGTTGGTGTAAAATAGGGCCGGGTGGCAGCTGGAAATGGGCTCCCTGGGCTGGATTACCCTGAAACCCTGGGTCCCGGGCGTACTTTTGGGACTGGCTGGCTTTTTGGGTGGATTTAGCTTTATGGATGGTGTTTGGCCGGGGTGGTGACTTGATTGCTGGGCTGCAGGTTTGGTTTTTAAGTTGGGATGAGCTTGGGCTGCGCTTTTTTATTGGTTTGAGGGTTATTTCTTTTGATTGGTTTGTGTATTTGGTCTGTGGGGTTGGCTTGCGCTTACCTGGATGGGATTGAGTGCCCTGAGGTGGGCTTGGGGTGCCTACTTGGCCTTTCATTGGTGCTTATAACTAATATTTAATATTAGTTGTGTAATGCGTAAGCTAATGAGTGTAACGATAGTGGAACTGATATATATAGAAGGGCTCAGAGACGATGGATGCCATAGGCAGTAATATAAGTCTGACTGGGAAGCTCTTCTAATCTAGTTGTGATAGTAGCATATATTCACGTGCACATAAACTTGTATTATTTGGTTGTTATATTGACTATCTTGCGTTACTATGATACCTTTCGGTAGTATACTTGACTGCCTACAGCGTGTTGCTAGCGACTGCAAAAGGGCTTAAATGGTGGATGGTGGTCTTGTATGGGCTGAAAAACTCTCAAAAAACCGAAAAATAGGCCAAAATCCCAAACTTTTCTGGTGCTTTAGGTAGGGGCGTTCTGCGAAATTCGAAAAATGGGTGCAGAAATCCCGTTCATTTTTGGCCCGAAAATGCTTTTTTTGGCCTCCGGGGCGGGAAACTG</ns2:sequence><ns2:name>AF239703.1_Leishmania_donovani_isolate_MHOM/KE/73/MRC74_kinetoplast_minicircle_sequence</ns2:name></ns2:Sequence><ns2:Sequence dsseqid="sq648" id="sq648"><ns2:sequence>GGGGTTGGTGTAAAATAGGGCCGGGTGGTGGCTGGGAATGGGCTTCCCTGGGCTGGATTGGCCTGAAACCCTGGGTCCTGGGCGTGCTTTTGGGACTGGCTGGCTTTTTGGGTGGATTTAGCTTTATGGATGGTGTTTGGCCGGGGCGCGTGACTTGATTGCTGGGCTGCAGGTTTGGTTTTTAAGTTGGGTTGAGCTTGGGCTACGCTTTTTTATTGGTTTGGGGGTTATTTCTTTTGATTGGTTTGTGTTATTTGGTCTGTGGGGTTGGCTTGCGTTTGCCTGGATGGGATTGAGTGCCCTGAGGTGGGCTTGGGGTGCCTGCTTGGCCTTTTATTGGTGCTTATAACTAATATTTAATATTAGTTGTGTAATGCGTAAGCTAATGAGTGTAACGATAGTGGAACTAATATATATAGAAGGGCTCAGAGACGATGGATGCCATAGGCAGTAATATAAGTCTGACTGGGAAGCTCTTCTAATCTAGTCGTAATAGTAACATATATTCACGTGCACATAAACTTGTATTATTTGGTTGTTATATTGGCTATCTTGCGTTACTATGATACCTTTCGGTAGTATACTCGTCCGCCTACAGCGTGTTGCTAGCGACTGCAAAAGGGCTTAAATGGTGGGTGGTGGCCTTGTATGGGCTGAAAAACTCTCAAAAAGCCGAAAAATAGGCCAAAATTCCAAACTTTTCTGGTCCTTCAGGTAGGGGCGTTCTGCGAAAATCGAAAAATGGGTGCAGAAATCCCGTTCATTTTTGGCCCGAAAATGCCATTTTTGGCCTCCGGGGCGGGAAACTG</ns2:sequence><ns2:name>AF239704.1_Leishmania_donovani_isolate_MHOM/KE/79/GG996_kinetoplast_minicircle_sequence</ns2:name></ns2:Sequence><ns2:Sequence dsseqid="sq650" id="sq650"><ns2:sequence>GGGGTTGGTGTAAAATAGGGCCGGGTGGTGGCCGGAAATGGGCTTCCCTGGGCTGAATTGGGCTGGACCCTGGGTCTGGAGGCTTGATTTCGCTCTGGCTGAGGTTGGTTCCGCTACTTTTGGGGATTTGGTTTGGGTTTGGGTTTGTAAAGGCTTGGAGGCGGTGTTTGAGCGTGGGAACTGGAGGTGTTGTCGACCCTTTGCTGGCCGTGCATGATTTTTGTGCTTATTTATATATTTTAACTCCGACCGTTATGGTTGGTTACTTGAGTTTGCTCCGCAGGAGACTTCGTGTATCGGCTGAGAGACTCATCGGGGACGGGTGTAACGAGTGGAGATGGATAGTCGTGATAGCTGATATAACTAGAAGTTAATATTAAGCGTCTCTAGGAGCGTTGGGCTGGGTAAGCCACGAGCAGATATAGATAACTGGGTATTAAGAGGAGTTCTGTTGAATGACGATATAATACACTAGTTATACTGTTTATGTGAGAGCGAGAGTTGACGATAGAGACTGCTATTATACACTATATTTTACAATGTTTGATTTCGCTATTATTATGTTTGTATGTGACACTTATAAGCTCTCTGATAGAACTTACCGTGTACTGTTGCTGGTCCTGCTGGCTGCGGGGAGCGCTGCGATTGGGGTGGGAAGTGGCTGAATGGGTTGAAAAATCTCAAAAAATCCTGAAAAACGGTCGAAAAATGGGGAATTTCCCAAACTTTTCTGGTCCTCCGGGTAGGGGCGTTCTGCGAAAATGGAAAAATGGGTGCAGAAATCCCGTTCAAAAAATAGCCAAAAATGCCAAAAATGGCCTCCGGGGCGGGAAACTG</ns2:sequence><ns2:name>AJ010074.2_Leishmania_donovani_kinetoplast_minicircle_DNA,_isolate_MHOM/IQ/88/RTC6,_clone_11</ns2:name></ns2:Sequence><ns2:Sequence dsseqid="sq652" id="sq652"><ns2:sequence>GGGGTTGGTGTAAAATAGGGCCGGGTGGTGGCCGGAAATGGGCTCCCCTGGGCTGGATTGGCTCGAAACCGTGGGTCTGGAGGCTGGTTTTTTGGGGTTGGGTTTAGAGGCCGGTTTTTGGGCTGTTGGGGCTTGTTAGCTGGTGGTTTTGGGCTGAGTTTGTGGGCTTGGTTGTTGTTTGGGGGTGGTTGGATTTAATTTGCGTTGGGGATTTGCGTGGGTATGTTGCTTGGATGCTGAGTTGGGACTTTACTGTTAGGTTAAGGCTTTATAGCGTGGGGGATTGGATTGGATTGGGGTGAGTTGGTCTTGGCATACGTGCTGGATGAGGCTTCTCTCCCCTTGCTTTAATATTGATATTAGTTATGGTGTAGACACCTATGATGTTGGTGGCCATAGCCATAAGTATTCATAGTTTATATAGGCGTTAGGCGTAAGGGATACCGAAGTATACGTAGGTATTAGATATAGCCTATTATACGTCCTAGATCATGTTACATATTATTTTCTATTTATTGTTGATTTGTTTCTATGTTTGATGTTATGAGTAGTGTATGTATCAAGTAGCCTGATAATACAGAGTACTAACTAAAGCTAAAGACTGTTGCCTTGGTAGGCGTAAATTGGGGAATTGTGGGGAAATTGGCTAGAAATCCCAAAAAATCCTTAAAAATAGGCCCAAAATCCCAAACTTTTCTGGTCCTCCGGGTAGGGGCGTTCTGCGAAAACCGAAAAATGAGTGCAGAAATCCCGTTCAAAAAATGCCCAAAAATGCCAAAAATGGCCTCCGGGGCGGGAAACTG</ns2:sequence><ns2:name>AJ010076.2_Leishmania_donovani_kinetoplast_minicircle_DNA,_isolate_MHOM/IQ/88/RTC6,_clone_18</ns2:name></ns2:Sequence><ns2:Sequence dsseqid="sq654" id="sq654"><ns2:sequence>GGGGTTGGTGTAAAATAGGGCCGAGTGGTGGCCGGAAATGGGCCTCCCTGGGCTGGGTTGGCTTGGGACCTGGGTCCTGGGCGTACTTTTGGGGGTTCGGATGGTTTGGAGGGTTGTTAGGCTGAATTTGGGGTTGACATACTGCTTCGGGAAGGGTTTCTGGTTTTAGAGTGCTTTGTGGGATGGATTTTGGGGGATTAACCTGCCTGGTGAGGGTTTGGCGTGGGGAGTTGCTTTGGATTCGGACGAGTTGGATTATATTCACTGGCCTTCGTTGGTAACCTGGATGTGAGCTCCGCGGATGGCTTAGGGTGAGTGCTTTTTGGGATTGATTTTGATTATAACTTAATATTATTATTAGTTAGGGTTGTTGTCTAGACGCTATAGGGGTAATGTGAGCCGTTCTTCGGTGAAACATAACTATATTTATTGACAACACTAGATGGCTATAATAATAGGGAATCTAAGTGGGTGTCAATTTAGTGTTCGTAGACTTTGATGCATTCTCTCTATGGTCCATTTGTTGTATGTAGATGGTGTGTGATGGTATGATGTCTGCCAGACAAGTATATAGTTCCTACCTGAAGGTGATCAACGCCTAGGCGTTATGTGTGTGAATTAATTGACGTTTGGGGTGGGGAATTGCCGAAAATCTCAAAAAATCCCAAAAAATGGCCCAAAAATCCAAACTTTTCTGGTCCTTCGGGTAGGGGCGTTCTGCGAAAATCGAAAAATGGATGCAGAAATCCCGTTCAAAAAATGGCCAAAAATGCCAAAAATGGCCTCCGGGGCGGGAAACTG</ns2:sequence><ns2:name>AJ010079.2_Leishmania_donovani_kinetoplast_minicircle_DNA,_isolate_MHOM/SD/85/FORSTER,_clone_5</ns2:name></ns2:Sequence><ns2:Sequence dsseqid="sq656" id="sq656"><ns2:sequence>GGGGTTGGTGTAAAATAGGGCCGGGTGGTGGTCGGAAATTGGCTCTCCTGGGCTGGGATGGCTCGAAACCCTGGGTCTGGAGGCTTGTTTTTGTGCTGGCTAGATTTTGGCTTTAGTTTTGGGGGTGTTGGGGCTTGGTTTGGTGGATTGGCTGGGGTTGGTGCTTTGGATGTGGCTTGGCCTGGGTTCACGGGGTTTGAGGCTTGGCTCGCGGTGTTTGGCCTTTGGGGTGGAGGTTGGTCGCCTCCTTCCGGTTGGGATTTTGTTTGGTGGGTGGTGCCGGCTTTGGATGGGTATGAGTTTGGATGGGTGTCTTCATAGATGGGTTTTGACCTTACTTTAATATTAATATTAAGTTGTGGTTGATTCACTGACTCTTTAGCTCGATGATGGGACATAGTGGACGTCTATATATATAATAGGTAACCTGTAATGGTAGCCGACATGAGTAGCAGTTTAACGTAGAGTATAGTGTTATTATATGTGATCTAGAATTCTATTTTGTGTATATTTTAATGTTTTGTATATGCTATAGATAGACTTTAACTGTTGTAAAAGTAAATATACCTACTGTTATGAGCGTTGCTGGCCTTGGGATCGGTGCCGACATGGTTTGAAATTGGTCTGAAATCTCGAAAAATCATGAAAAATCTTGGAAAATGGGGGGAAATTCCAAACTTTTCTGGTCCTCCGGGTAGGGGCGTTCTGCGAAATCGGAAAAATGGGTGCAGAAATCCCGTTCAAAAATCGGCCAAAAATGCCAAAAATCAGCTCCGGGGCGGGAAACTG</ns2:sequence><ns2:name>AJ010080.2_Leishmania_donovani_kinetoplast_minicircle_DNA,_isolate_MHOM/SD/85/FORSTER,_clone_7</ns2:name></ns2:Sequence><ns2:Sequence dsseqid="sq658" id="sq658"><ns2:sequence>GGGGTTGGTGTAAAATAGGGCCGGGTGGTGATCGGAAATGGGCTTCCATGGGCTGGATTGGCTCGAGACCGTGGGTCCTGGGCGTATTTTGGGGTGGCTGGAGTTTTGGATTGGATTCGGCCTTGGCTGGCTGCTTTTGCGCGTGTGCTGGCTTTTTGGACTGGGTTGGCTGGGTTGGAGGCGTTCTGGGTGTTAAGTGGATGCGCTTGGAGGCGGTGGGGTTTGGGTAGATGGGCTCGGTGGCTTAAACTGGGCTACCTAGGTTTTAGAGTTTATGGGTTTAGGGTGTTAAGAGGTGATGGAGGGTAATAAGGGGTCTGGACACCTGCCTCTTTAATATTGATTATTAGTTATAGGGGTAAGGTGTTGGTAACCCTAGGGTTTCGGGTCCTCCGCTATAATTAGTTTATATTTATAGTTTATAGGTAATAGTTTATAAATATCCTACATTACATAAATACTAGTCTATATACGCTTATTTGTCTATGATTCGTGTTCTATATTTGACTGTGATTAGACTGTGCTGTGTAGAATGTAATACTCTCGTATGTGTACCTGTGGCTTTATGCAGTTGCCACTTAATTGGGGGTGAAATTTATAAAATTTAAGCCGTGTAACGTGTAGGTGGTGTCAAAATTCCCAAAAATGGTCAAAAATAGTCCAAAATCCCAAACTTTTCTGGTCCTCTGGGTAGGGGCGTCTGCGAAAACCGAAAAATGGGTGCAGAAATCCCGTTCAAAAAATGGCCCAAAAATGTCAAAAATGGCCTCCGGGGCGGGAAACTG</ns2:sequence><ns2:name>AJ010082.2_Leishmania_donovani_kinetoplast_minicircle_DNA,_isolate_MHOM/SD/85/FORSTER,_clone_26</ns2:name></ns2:Sequence><ns2:Sequence dsseqid="sq660" id="sq660"><ns2:sequence>GGGGTTGGTGTAAAATAGGGCCGGGTGGTGGCTGGAGATGGGCTCCCTGGGCTAGGACGGCTCGGAACCCTGGTCTGGATTGGACTGGGGCCTGGGTTTGGAGGCTTGATTTCGGTCGGCTGGCTTTTTGGTTGTTTTGATGGTTTCGGGTGCCTTTAATTTGACAGTTGGCTGTACGTTTTAGTGGGTTGTTGGGGTGGGTGTGGGACTTGGTTGGGTTTGTTTGGTGGGCTGGCCGGGTCGCTTTGGGGGTGGCTTTTGTGGCGATGGGTTCGGAGTTTACTTTGGTGGCGATGGTTTGGCCGATGATGGTCTTGGGTTGCCTTAGGTGTGACTCTCTTTAATATTAATATTAAAGGCAAGTGCTTGGCATGTGTTATAGCCATAGCGCTTCAGAATAGTTCGACTCCGAAGAATGAGTCTGAGGTAGTAGTTAGTATACATTAATCTAGTATATAATATAGTCTATAATAACTGACATTACTCGTACACTATAAGTATTATGTTTAATATATGTGCTATAATTTGTATCTATGAGCTTTGTGTAGTAGTAATATCTATACCGATATATTTATAGGTTGCGCGTACTGCAGTGAATTGAAATTAATAAATTGGTCAAGACTTTAGAATCCCGTCTAAATTTTGGGAATTGACTGAAAATGGGCGAAAATGGGCAAAAATCCCAAACTTTTCTGGTCCTTCAGGTAGGGGCGTTCTGCGAAAATCGAAAAATGGGTGCAGAAATCCCGTTCAAAAAATGGCCGAAAATGCCAAAAATCGGGTCCGGGGCGGGAAACTG</ns2:sequence><ns2:name>AF184892.1_Leishmania_donovani_isolate_MHOM/KE/75/MUTINGA-H9_kinetoplast_minicircle_DNA,_complete_sequence</ns2:name></ns2:Sequence><ns2:Sequence dsseqid="sq662" id="sq662"><ns2:sequence>GGGGTTGGTGTAAAATAGGGCCGGGTGGTGGCTGGAAATGGGCTCCCCTGGGCTGGATTGGGCTCCCCTGGGCTGGATTGGGCTGGAACCCTGGCGTTGGAGGCTTGGTTTTGGGTGGGCTAGCATTTTTGGTGTTTTAATGGTTCGGGTGCCTTTGATGTGGCTGGTGGTTATGCGGCTTTAGTGGGTTGTAGCCTGGCGGAGGCTCGTGCCTTGGTGGGGGTGCCCTGGTGGGGGTGCTTCGGGTTACTCTACGGGTGTCTTTGGTGATGATGGGGGTGGGTTGGCTTTGGTGTTGGGGTTGATCGATGGTGGTCTTGGGTTGCCCTTAGGTGGTGATTCTCTTTAATATTAATATTAAAGGTAAGTGTTTGGGCGTATGATATAGCCATAGCGCTTTAGAATAGTTCGGCTCCGAAGAACCAGTCTGAGGTAGTGTTAAGTATACATTAATCTAGTATATAAATTAGCATATAATAACTGACATTACTCGTACACTATAAGTATTATGTTTAATATATTGCTGTAGTATGTATTTGTACGCTGTATGTAGTAGTAATATCTATACCGATATATTTATAGGTTGGCGCATACTGCAGTGAATTGAAAATTAATAAATTGGGGTCGGTGTTGTGGGAAGGTGTCGTAAATTCCGAAAAATGATAGAAAATGGCCAAAAATGGGGGAAAATCCCAAACTTTTCTGGTCCTCCGGGTAGGGGCGTTCTGCAAAATCGGAAAAATGGGTGCAGAAATCCCGTTCAAAAATCGGCCGAAAATGCCAAAAATCGGCTCCGGGGCGGGAAACTG</ns2:sequence><ns2:name>AF169134.1_Leishmania_donovani_strain_MHOM/SD/95/MSA2_kinetoplast_minicircle_DNA,_complete_sequence</ns2:name></ns2:Sequence><ns2:Sequence dsseqid="sq664" id="sq664"><ns2:sequence>GGGGTTGGTGTAAAATAGGGCCGGGTGGTGGCTGGAAATGGGCTCCCCTGGGCTGGATTGGGCTCCCCTGGGCTGGATTGGGCTGGAACCCTGGGGTTGGAGGCTTGGTTTTGGGTGGGCTAGCATTTTTGATGTTTTAATGGTTCGGGTGCCTTTGATGTGGCTGGTGGTTATGCGGCTTTAGTGGGTTGTAGCCTGGCGGAGGCTCGTGCCTTGGTGGGGGTGCCCTGGTGGGGGTGCTTCGGGTTACTCTACGGGTGTCTTTGATGATGATGGGTGGGTTGGCTTTGGTGTTGGGGTTGATCGATGGTGGTCTTGGGTTGCCCTTAGGTGGTGATTCTCTTTAATATTAATATTAAAGGTAAGTGCTTGGGCGTATGATATAGCCATAGCGCTTTAGAATAGTTCGGCTCCGAAGAACCAGTCTGAGGTAGTGTTAAGTATACATTAATCTAGTATATAAATTAGCATATAATAACTGACATTACTCGTACACTATAAGTATTATGTTTAATATATTGCTGTAGTATGTATTTGTACGCTGTATGTAGTAGTAATATCTATACCGATATATTTATAGGTTGGCGCATACTGCAGTGAATTGAAAATTAATAAATTGGGGTCGGTGTTGTGGGAAGGTGTCGTAAATTCCGAAAAATGATAGAAAATGGCCAAAAATGGGGGAAAATCCCAAACTTTTCTGGTCCTCCGGGTAGGGGCGTTCTGCAAAATCGGAAAAATGGGTGCAGAAATCCCGTTCAAAAATCGGCCGAAAATGCCAAAAATCGGCTCCGGGGCGGGAAACTG</ns2:sequence><ns2:name>AF169135.1_Leishmania_donovani_strain_MHOM/SD/97/RHD-48_kinetoplast_minicircle_DNA,_complete_sequence</ns2:name></ns2:Sequence><ns2:Sequence dsseqid="sq666" id="sq666"><ns2:sequence>GGGGTTGGTGTAAAATAGGGCCGGGTGGTGGCTGGAAATGGGCTCCCCTGGGCTGGATTGGGCTTCCCTGGGCTGGATTGGGCTGGAACCCTGGGGTTGGAGGCTTGGTTTTGGGTGGGCTAGCATTTTTGGTGTTTTAATGGTTCGGGTGCCTTTGATGTGGCTGGTGGTTATGCGGCTTTAGTGGGTTGTAGCCTGGCGGAGGCTCGTGCCTTGGTGGGGGTGCCCTGGTGGGGGGTGCTTCGGGTTACTCTACGGGTGTCTTTGATGATGATGGGGGTGGGTTGGCTTTGGTGTTGGGGTTGATCGATGGTGGTCTTGGGTTGCCCTTAGGTGGTGATTCTCTTTAATATTAATATTAAAGGTAAGTGCTTGGGCGTATGATATAGCCATAGCGCTTTAGAATAGTTCGGCTCCGAAGAACCAGTCTGAGGTAGTGTTAAGTATACATTAATCTAGTATATAAATTAGCATATAATAACTGACATTACTCGTACACTATAAGTATTATGTTTAATATATTGCTGTAGTATGTATTTGTACGCTGTATGTAGTAGTAATATCTATACCGATATATTTATAGGTTGGCGCATACTGCAGTGAATTGAAAATTAATAAATTGGGGTCGGTGTTGTGGGAAGGTGTCGTAAATTCCGAAAAATGATAGAAAATGGCCAAAAATGGGGGAAAATTCCAAACTTTTCTGGTCCTCCGGGTAGGGGCGTTCTGCAAAATCGGAAAAATGGGTGCAGAAATCCCGTTCAAAAATCGGCCGAAAATGCCAAAAATCGGCTCCGGGGCGGGAAACTG</ns2:sequence><ns2:name>AF169136.1_Leishmania_donovani_strain_MHOM/SD/95/SIGIN_kinetoplast_minicircle_DNA,_complete_sequence</ns2:name></ns2:Sequence><ns2:Sequence dsseqid="sq668" id="sq668"><ns2:sequence>GGGGTTGGTGTAAAATAGGGCCGGGTGGCGGCTGGAGATGGGCTCCCTGGGCTGGATTGGCTCCCTGGGCTGGATTGGACTGGGGCCTGGGTTTGGAGGCTTAATTTCGGTCGGGCTGGCTTTTTGGTTGTTTTGATGGTTTCGGTGCCTTTAATTTGGCGGTTGGCTGCTCGTTTTAGTGGGTTGTTGGGGTGGACGTGAGACTTGGTTGGGTTTGTTTGGTGGGCTGGCCGGCTGCTTTGGGAATGGCTTTGATGGTGATGGGTTCGGAGTTTACTTTGGTGGCGATGGGTTTGGCCGGTGATGATCTTGGGTTGACCTTAGGTGGTGACTCTCTTTAATATTAATATTAAAGGCGGGTGCTTGGCGTGTGTTATAGCCATAGCGCTTCAGAATAGTTCGACTCCGAAGAATAAGTCTGAGGTAGTAGTTAGTATACATTAATCTAGTATATAATATAGTCTATAATAACTGACATTACTCGTACACTATAAGTATTATGTTTAATATATGTGCTATAATTTGTATCTATGAGCTTTGTGTAGTAGTAATATCTATACCGATATATTTATAGGTTACACGTACTGCAGGAATTGAAATTAATAAATTGGTCAAGACTTTAGAATCCCGTCTAAATTTTGAGCATTGGCTGAAAATGGGTGAAAATGGGTGAAAATCCCAAACTTTTCTGGTCCACCAGGTAGGGGCGTTCTGCGAAAACCGAAAAATGGGTGCAGAAATCCCGTTCATTTTTGGCCCGAAAATGCCATTTTGGCCTCCGGGGCGGGAAACTG</ns2:sequence><ns2:name>AF167717.1_Leishmania_donovani_isolate_MHOM/KE/73/MRC74_kinetoplast_minicircle,_sequence</ns2:name></ns2:Sequence><ns2:Sequence dsseqid="sq670" id="sq670"><ns2:sequence>GGGGTTGGTGTAAAATAGGGCCGGGTGGTGGCGGGGAATTGGTTCTCCTGGGCTGGATTGGTTCTCCTGGGCTGGACTGGACTGGGTTTGGGTTTGGAGGCTTAATTTCGGTTGGGCTGGCTTTTTGGTTGTTTTGATGGTTTCGGGTGCCTTTAATTTGGCGGTTGGGCTGCTCGTTTTAGTGGTTGTTGGGGTGGGTGTGAGACTTGGTTGGGTTTGTTTGGTGGGCTGGTCGAGCTGCTTTGGGAATGGCTTTGATGGTGATGGGTTCGGAGTTTGCTTTGGTGGCGATGGGTTTGGCCGGTGATGGTCTTGGGTTGCCCTTAGGTGGTGACTCTCTTTAATATTAATATTAAAGGTGGGTGCTTGGCGTGTGTTATAGCCATAGCGCTTCAGAATAGTTCGACTCCGAAGAATAAGTCTGAGGTAGTAGTTAGTATACATTAATCTAGTATATAATATAGTCTATAATAACTGACATTACTCGTACACTATAAGTATTATGTTTAATATATGTGCTATAATTTGTATCTATGAGCTTTGTGTAGTAGTAATATCTATACCGATATATTTATAGGTTGCGCGTACTGCAGTGAATTGAAATTAATAAATTGGTTAAGACTTTAGAATCCCGTCTGAATTTTGGGGATTGGCTGAAAATTGGTGAAAATGGTGAAAATCCCAAACTTTTCTGGCCCTTCAGGTAGGGGCGTTCTGCGAAAACCGAAAAATGGGTGCAGAAAACCCGTTCATTTTTGACCCGAAAATGCCATTTTTGGCCTCCGGGGCGGGAAACTG</ns2:sequence><ns2:name>AF167718.1_Leishmania_donovani_isolate_IMAR/KE/62/LRC-L57_kinetoplast_minicircle,_sequence</ns2:name></ns2:Sequence><ns2:Sequence dsseqid="sq672" id="sq672"><ns2:sequence>GGGGTTGGTGTAAAATAGGGCCGGGTGGTGGTTGGATTGGGCTCCCCTGGACTGGATTGGGCTCCCCTGGACTGGGATGGTCTGAAACCCTGGGTCTGGAGGCTTGATTTTGGATGGGCTGGCTTTTTGGTTGTTTTGATGGTTCGAGTGTCTTTAATTTGGTGGTCGGATACACGTTTTAGTGGGATTGGTGGGGTTGGGGATTGGACTTGGTGGAGCCGTTTGGTGGGCTGCCCCGGCCTGCTTCGAGGATGGCTTTGGTGGCGATGGATTTGGGGTTAACTTTGGTGTTGGGGTTTGACCTATGATGATCTTGGGTTGCCCTTAGGTGGTGACTCTCTTTAATATTAATATTAATATTAAAGGTAAGTGCTTGGGCATGTGTTATAGCCATAGCGCTTTAGAATAGTTCGACTCCGAAGATTAGGTTTGAGGTAGTAGCAAGCATGCATTAATCTAGTATATAATTTAGTCTATAATAACTGACATTACTCGTACACTATAAGTATTATGTTTAATATATGTGCTATAATTTGTATCTGCGGGCTGTGAGTAATAGTAATATCTGTACCAATATATTTATAGGTTGACACATACTGCAGTGAATTGAAAATTAATAAATTAGGGTTGGGCTTGGAAAATCGTCTTAAATCCTAAAATTGGTCGAAAATGGCCAAAAAATGCCGAATTTTCCAAACTTTTCTGGTCCTCCGGGTAGGGGCGTTCTGCGAAAATCGAAAAATGGGTGCAGAAATCCCGTTCAAAAATCGGCCAAAAATGCCAAAAATCGGGTCCGGGGCGGGAAACTG</ns2:sequence><ns2:name>AF167712.1_Leishmania_donovani_isolate_MHOM/IN/80/DD8_kinetoplast_minicircle,_sequence</ns2:name></ns2:Sequence><ns2:Sequence dsseqid="sq674" id="sq674"><ns2:sequence>GGGGTTGGTGTAAAATAGGGCCGGGTGGTGGTTGGATTGGGCTCCCCTGGACTGGATTGGGCTCCCCTGGACTGGGATGGTCTGAAACCCTGGGTTGGAGGCTTGATTTTGGATGGGCTGGCTTTTTGGTTGTTTTGATGGTTCGAGTGTCTTTAATTTGGTGGTCGGATACACGTTTTAGTGGGATTGGTGGGGTTGGGGATTGGACTTGGTGGAGCCGTTTGGTGGGCTGCCCCGGCCTGCTTCGAGGATGGCTTTGGTGGCGATGGATTTGGGGTTAACTTTGGTGTTGGGGTTTGACCTATGATGATCTTGGGTTGCCCTTAGGTGGTGACTCTCTTTAATATTAATATTAATATTAAAGGTAAGTGCTTGGGCATGTGTTATAGCCATAGCGCTTTAGAATAGTTCGACTCCGAAGATTAGGTTTGAGGTAGTAGCAAGCATGCATTAATCTAGTATATAATTTAGTCTATAATAACTGACATTACTCGTACACTATAAGTATTATGTTTAATATATGTGCTATAATTTGTATCTGCGGGCTGTGAGTAATAGTAATATCTGTACCAATATATTTGTAGGTTGACACATACTGCAGTGAATTGAAAATTAATAAATTGGAGTTGGGCTTGGAAAATCGTCTTAAATCCTAAAATTGGTCGAAAATGGCCAAAAAATGCCGAATTTTCCAAACTTTTCTGGTCCTCCGGGTAGGGGCGTTCTGCGAAAATCGAAAAATGGGTGCAGAAATCCCGTTCAAAAATTGGCCAAAAATGTCAAAAATGGGGTCCGGGGCGGGAAACTG</ns2:sequence><ns2:name>AF167713.1_Leishmania_donovani_isolate_MHOM/IN/82/NANDI-1_kinetoplast_minicircle,_sequence</ns2:name></ns2:Sequence><ns2:Sequence dsseqid="sq676" id="sq676"><ns2:sequence>GGGGTTGGTGTAAAATAGGGCCGGGTGGTGGTTGGATTGGGCTCCCCTGGACTGGATTGGGCTCCCCTGGACTGGGGTGGTCTGAAACCCTGGGTCTGGAGGCTTGATTTTGGATGGGCTGGCTTTTTGGTTGTTTTGATGGTTCGAGTGTCTTTAATTTGGTGGTCGGATACACGTTTTAGTGGGATTGGTGGGGTTGGGGATTGGACTTGGTGGAGCCGTTTGGTGGGCTGCCCCGGCCTGCTTCGAGGATGGCTTTGGTGGCGATGGATTTGGGGTTAACTTTGGTGTTGGGGTTTGACCTATGATGATCTTGGGTTGCCCTTAGGTGGTGACTCTCTTTAATATTAATATTAATATTAAAGGTAAGTGCTTGGGCATGTGTTATAGCCATAGCGCTTTAGAATAGTTCGACTCCGAAGATTAGGTTTGAGGTAGTAGCAAGCATGCATTAATCTAGTATATAATTTAGTCTATAATAACTGACATTACTCGTACACTATAAGTATTATGTTTAATATATGTGCTATAATTTGTATCTGCGGGCTGTGAGTAATAGTAATATCTGTACCAATATATTTATAGGTTGACACATACTGCAGTGAATTGAAAATTAATAAATTGGAGTTGGGCTTGGAAAATCGTCTTAAATCCTAAAATTGGTCGAAAATGGCCAAAAAATGCCGAATTTTCCAAACTTTTCTGGTCCTCCGGGTAGGGGCGTTCTGCGAAAACCGAAAAATGGGTGCAGAAATCCCGTTCAAAAATCGGCCAAAAATGCCAAAAATCGGGTCCGGGGCGGGAAACTG</ns2:sequence><ns2:name>AF167714.1_Leishmania_donovani_isolate_MHOM/BD/93/MASUM-10_kinetoplast_minicircle,_sequence</ns2:name></ns2:Sequence><ns2:Sequence dsseqid="sq678" id="sq678"><ns2:sequence>GGGGTTGGTGTAAAATAGGGCCGGGTGGTGGTTGGATTGGGCTCCCCTGGACTGGATTGGGCTCCCCTGGACTGGGATGGTCTGAAACCCTGGGTCTGGAGGCTTGATTTTGGATGGGCTGGCTTTTTGGTTGTTTTGATGGTTCGAGTGTCTTTAATTTGGTGGTCGGATACACGTTTTAGTGGGATTGGTGGGGTTGGGGATTGGACTTGGTGGAGCCGTTTGGTGGGCTGCCCCGGCCTGCTTCGAGGATGGCTTTGGTGGCGATGGATTTGGGGTTAACTTTGGTGTTGGGGTTTGACCTATGATGATCTTGGGTTGCCCTTAGGTGGTGACTCTCTTTAATATTAATATTAAAGGTAAGTGCTTGGGCATGTGTTATAGCCATAGCGCTTTAGAATAGTTCGACTCCGAAGATTAGGTTTGAGGTAGTAGCAAGCATGCATTAATCTAGTATATAATTTAGTCTATAATAACTGACATTACTCGTACACTATAAGTATTATGTTTAATATATGTGCTATAATTTGTATCTGCGGGCTGTGAGTAATAGTAATATCTGTACCAATATATTTATAGGTTGACACATACTGCAGTGAATTGAAAATTAATAAATTGGAGTTGGGCTTGGAAAATCGTCTTAAATCCTAAAATTGGTCGAAAATGGCCAAAAAATGCCGAATTTTCCAAACTTTTCTGGTCCTCCGGGTAGGGGCGTTCTGCGAAAATCGAAAAATGGGTGCAGAAATCCCGTTCAAAAATCGGCCAAAAATGCCAAAAATCGGGTCCGGGGCGGGAAACTG</ns2:sequence><ns2:name>AF167715.1_Leishmania_donovani_isolate_MHOM/BD/93/TANGAIL_kinetoplast_minicircle,_sequence</ns2:name></ns2:Sequence><ns2:Sequence dsseqid="sq680" id="sq680"><ns2:sequence>GGGGTTGGTGTAAAATAGGGCCGGGTGGTCCGGGAAATTCGGGGGAAATTGGCCTCCCTGGGCTAAATTGGGCTGCCCTGGGCTGGATTGGGCTGAAACCCTGGGTCTGGAGGCTTAGTTTTGGGTTGGCTAGGTTTTTGGTTATTTTGATGGTTCGGATGCCTTTAATTTGGGGTTGGTTATGCGTTTGGTGGGATTAGTGGCTGGGAGTTTATGGCTTGGTGGGGGTTTGTTTGGCTGGCTGGCTCGGCCTGGCTCGTGGATAGCTTTGACGATGGTGGCTTTGGGGTTGACTTTGGTGTTGGGATTTTGGTTTTGATGGTCTTGGGTTGCCCTTAGGTGGATGACTCTCTTTAATATTAATATTAAAGGCAGGTGGTTTGGGTGTGTGTTATAGCCTTAGCGCTTTAGAATAGTTCGACTCCGAAGACTAGGTTTGAGGTAGTTATAAGTATACATTAATCTAGTATATAATTTAGTCTATAATAACTGACATTACTCGTACACTATAAGTATTATGTTTAATATATGTGCTATAATTTGTATCTGTAGGCTGTGTGTAGTAGTAATATCTATACCGATATATTTATAGGTTGGCGCATACTGCAGTGAATTGGAAATTAATAAATTGGAGTTGGACTTGGAAATTGTCTTAAATCCCGAAAATTGGGCAAAAATGGGCAAAAATGGGCAAAAATTCCAAACTTTTCTGGTCCTCCGGGTAGGGGCGTTCTGCGAAATCGGAAAAATGGGTGCAGAAATCCCGTTCAAAAAATGGCCAAAAATGCCAAAAATGGGCTCCGGGGCGGGAAACTG</ns2:sequence><ns2:name>AF168356.1_Leishmania_donovani_isolate_MHOM/IQ/88/RTC6_kinetoplast_minicircle,_sequence</ns2:name></ns2:Sequence><ns2:Sequence dsseqid="sq682" id="sq682"><ns2:sequence>GGGGTTGGTGTAAAATAGGGCCGGGTGGTGGCTGGAAATGGGCTCCCCTGGGCTGGATTGGGCTCCCCTGGGCTGGATTGGGCTGGAACCCTGGGGTTGGAGGCTTGGTTTTGGGTGGGCTAGCATTTTTGGTGTTTTAATGGTTCGGGTGCCTTTGATGTGGCTGGTGGTTATGCGGCTTTAGTGGGTTGTAGCCTGGCGGAGGCTCGTGCCTTGGTGGGGGTGCCCTGGTGGGGGTGCTTCGGGTTACTCTACGGGTGTCTTTGATGATGATGGGGTGGGTTGGCTTTGGTGTTGGGGTTGATCGATGGTGGTCTTGGGTTGCCCTTAGGTGGTGATTCTCTTTAATATTAATATTAAAGGTAAGTGCTTGGGCGTATGATATAGCCATAGCGCTTTAGAATAGTTCGGCTCCGAAGAACCAGTCTGAGGTAGTGTTAAGTATACATTAATCTAGTATATAAATTAGCATATAATAACTGACATTACTCGTACACTATAAGTATTATGTTTAATATATTGCTGTAGTATGTATTTGTACGCTGTATGTAGTGGTAATATCTATACCGATATATTTATAGGTTGGCGCATACTGCAGTGAATTGAAAATTAATAAATTGGGGTCGGTGTTGTGGGAAGGTGTCGTAAATTCCGAAAAATGATAGAAAATGGCCAAAAATGGGGGAAAATCCCAAACTTTTCTGGTCCTCCGGGTAGGGGCGTTCTGCAAAATCGGAAAAATGGGTGCAGAAATCCCGTTCAAAAATCGGCCAAAAATGCCAAAAATCGGCTCCGGGGCGGGAAACTG</ns2:sequence><ns2:name>AF168357.1_Leishmania_donovani_isolate_MHOM/SD/00/Khartoum_kinetoplast_minicircle,_sequence</ns2:name></ns2:Sequence><ns2:Sequence dsseqid="sq684" id="sq684"><ns2:sequence>GGGGTTGGTGTAAAATAGGGCGGGTGGTGGCCGGAAATGGCTCCCCCTGGGCTGGATTGGGCTTCCCTGGGTTGGATTGGGCTGAAACCCTGGGGTTGGGCTTGGTTTTGGGTGGGCTAACGTTTTTGGTGTTTTAATGGTTCGGGTGCCTTTGATGTGGGTGTTGGTTGTGTGGCTTTAGTGGGTTGGAGCCTGGTGGAGGCTTGTGCCTTGGTGGGATTAGTCTGGTGGGATGCTTCGGGGTTACTCTACGGGTGTCTTTGGTGATGATGGGGTGGGTTGACTTTAATGTTGGGGTTAGCCGATGGTGGTCTTGGGTTGCCTTAGGTGGTGATTCTCTTTAATATTGATATTAAAGGTAAGTGCTTGGACATATGATATAGCCATAGCGCTTTAGAATAGTTCGACTCCGAAGACCCAGTCTGAGGTGGTGTTAAGTATACATTAATCTAGTATATAATTTAGCATATAATAACTGACATTACTCGTACACTATAAGTATTATGTTTAATATATTGCTGTAGTATGTATTTGTGTGCTGTGTGTAGTAGTAATATCTATACCGATATATTTATAGGTTGGCGCATACTGCAGTGAATTGAAAATTAATGAATTGGGGTCGGGCTGTGGGGAGGTGTCGTAAATTCCGGAAAATGATGGAAAATGGCCAAAAATGGGGGAAATTCCAAACTTTTCTGGTCCTCCGGGTAGGGGCGTTCTGCAGAATCGGAAAAATGGGTGCAGAAATCCCGTTCAAAAATCGGCCAAAAATGCCAAAAATCGGCTCCGGGGCGGGAAACTG</ns2:sequence><ns2:name>AF168358.1_Leishmania_donovani_isolate_MHOM/CN/80/STRAIN-A_kinetoplast_minicircle,_sequence</ns2:name></ns2:Sequence><ns2:Sequence dsseqid="sq686" id="sq686"><ns2:sequence>TCGCAGAACGCCCCTACCCGGAGGACCAGAAAAGTTTGGGAAATTCCCCATTTTTCGGCCTTTTTTCGACCATTTCGACCATTTTCCACCCCTCCAACCACAATTTAATCAGAATTGCACTCCCGTAGGAGCATAGGCCTTCAGGTAAAATCAAGTACGTGTAAACTCATCTGTCAACCACTACATACCACACAATAAAAACGCAAATTATGATGACCACGAATATAGATGCTGACCTAGTGTATGATTGTAGCCTATCTTAGTTTACCAACATAAGATCTCTATTATATAGAACGGCCACAATATATCCTAAGGCTACCAAGGTATCCTACGGCTTGCGGCGCAGACTACAAAACAACTCCCTTTAATATAAATATCAAAGAGAGCTAAGTTATTACCCCCAATCTATCACGCATTAACCCGTCACCCATCCATCAACACCCTACAAACACCCTCGAAAGCCCATGACGGCGAACCCGACTCAATCCCCGACACCCAAAACTAATAAATTAAAATCCAAATCCAAATCCACCTCACGAAATCAACCCACAGCAATTATAACGCCCCACCCAAGGCCCCAAAATCCGCTCAAGACAAGCCTCCAAGGCCACTTCCCAAACCATCCAAGCCAGAATCTCAAAATAAAGCCTCCAGACCCAGGGGTTTCAGACCAATCCAGCCCAAGGGAGCCCATTTCCGGCCACCACCCGGCCCTATTTTACACCAACCCCCAGT</ns2:sequence><ns2:name>AF308684.1_Leishmania_donovani_strain_MHOM/ET/67/LV9_kinetoplast_minicircle_DNA,_complete_sequence</ns2:name></ns2:Sequence><ns2:Sequence dsseqid="sq688" id="sq688"><ns2:sequence>TCGCAGAACGCCCCTACCCGGAGGACCAGAAAAGTTTGGATTTTTGGCCTATTTTTGGCTATTTCTCGGCAAATTTCATCATCCTCTCCGGCCCTCACACCCATTCCCACCCGTTTAAGAAGCTTCAGCTACATCTATACTAGTGATAGGTACACTCTATCAGTATCATTACAACATCAAATACAAACTATATCTAGCAAGTTCATAGACTATACACTGTAACATAGATCTACAATAGAATACAATTAACGACTATCTATACTGTATACTTATAATATTATACTACCGATAATATAGTACCTCCCGCCTAAAGTTCTAAGGCATCTCCCGTGGAACAAACTAACGCATCGTCCCAACTAATATTCATATTAAAGGAAGCCACATTTCAACCTGACATCCAAAACCATCCCATAAACTTCCCAACTCAAATCAAGCCTCCAACCGCGTTAAAATCCAAATCCAATCCAAATCCAATCCAAATAACGTATACCCAACCGAACCAATTCAGTCAAAAACAAATATCAACTATCTAAAGGACCGGCCACCACTTCAAACAGCGCCAACCAGCCTCCCACAACCACCTTCCAAGCCCAAGTCAGGCCTAAAAAACACATACAAGTACAGCCCACTCCAGAGTCCCCACCCAGGCCGTATTCACAGGCGTCCGAACCCCAAAATTCCCCTCCACCCGGCCCTATTTTACACCAACCCCCAGT</ns2:sequence><ns2:name>AF308686.1_Leishmania_donovani_strain_MHOM/SD/92/18_kinetoplast_minicircle_DNA,_complete_sequence</ns2:name></ns2:Sequence><ns2:Sequence dsseqid="sq690" id="sq690"><ns2:sequence>AATTCGCTCCTAAACGTGTTCTGGACGGCTGGAAAAGTCAGAAAAAGGCTGAAAAACGGCCAAAATCCCAAACTTGAGTAGCCCTCCGGGTAGGGGCGTTCTGCAAAAAGCCAAAAATCGATACAGAAACCCCGTTCAAAAATGGGCCAAAAATGCCGAAAATGGCCTCGGAGGCTGCAAACTGGGGGTTGGTGTAAAATAGGGCCGGGTGGGCCGGGAATTGGGCTCCTCCGGGGCTGGCTCCCTTCGAAAGTGCCTCCTGGGGGCTTGCCTGACCTGGAACTGGCCTCCTGGGCGGGGTTTTGGAGTTTGCTGGGATTTGATATTGATTTTCTCCTTTCTTTGGGTGGTTTTGTTGGTAGACCGGGGTGCTTCTTGGCTGCTTGGTGCTAACTACCGGCTTCTGGTAGCTTTTATCTTAACGCTGCGAGAGCTTTGGGTGGCTTTGACAGTAGGATACGCTTGGTTGCGGGCTTCGTAGGAGACATTGGATATTACGATTGGTTGGAGGCTCCTCGATGGGGTTACTCCCTCACTTACTTTAATATTAATATTAAAGGAAAGGGGGTAGCCTTAGGGGGTGATAGCCATGTAGGCGCATAGGAATATATCTCCGGGGACTTAGTCGAGGAATTATTTATAGATTATTAGAGCTTAAACTATAATTGATACTACATTGTTCATATGCAGTTAGTATTATGTTTAATATAAGCTAACTTTGATGACATAGAGAGTGACTTACGTAGTACAACTTAAGACTAAAGCCTTGAGCTCCTGCCGAGGTGCAGAAATGGATTATTGGTTGGAGAGTGCCCTTCCTGGGGTTTGAATTC</ns2:sequence><ns2:name>AF399822.1_Leishmania_donovani_kinetoplast_minicircle,_complete_sequence</ns2:name></ns2:Sequence><ns2:Sequence dsseqid="sq692" id="sq692"><ns2:sequence>GGGGTTGGTGTAAAATAGGTGGCGGGGTGCGGGTTTTGGATTTTAGACGGGCTTGGAGGCCTTTTTATGGGTGTTGGATTTTTGGGTCATTTGGGTGATTCTTTGATTTATTTTTAGATTTATTTTCATAATTTATATGTTGTTATATTATTTTGTAGATTCTAGTTTATATAAATGTTTGTTTAATTTAATGTTCTGTTAACGCTGGTTTGCATTTTGATTTTATTTAAATCGTTTCCGAGGCGCTTTTAGTTGTTTTGAGAGTGGGCTTTGTGATGGGGTGTTAGATATTATATATGTAACTTATATTGTGTGGTGTGGGTTTGGGGGTGGGCTAATGTGTTGTGTTATTGGATGCGTTCTTAGGGTTGTATTTTAACTTTACTTTCTTTTTTACTTTCGTTATTTGTAGTTTGATTCCTTTGATATTTATGGTTATGTTTACAATCGTGTATGTATGCGTGTTGTTTGGTTGCGCTTATGTGGGGTTTGCATTGGACGTAGTTTGTTGATTCGGGTTTCAGGTGTCTGATGGTTGTGTTGGTTTTGTAAATTTGTTGGGTGGGATGTCTGGAAAATGGGTCCCGGCCCAAACTTTTCTGCCCCGTGGGGGAGGGGCGTTCTGCGATTTTGGGAAAAATGAATACAGAAACCCCGTTCA</ns2:sequence><ns2:name>Y07904.1_L.donovani_kinetoplast_minicircle_NM18</ns2:name></ns2:Sequence><ns2:Sequence dsseqid="sq694" id="sq694"><ns2:sequence>CTCTATCAGTAGCACTATAACATCAAATACAAATTATATCTAGCAAGTTCATAGACTATACACTGTAACATAGATCTACAATATACTACAATTAACATATATCTATACCGTATACTTATGATATTATACTACCGATAATATAGTATCTCCCGCCTAAAGTCCTGAGGCTACTCCCGTGGAACAAACTAATGCAACAGCCCCAACTAATATTTATATTAAAGGAAGCTACATTCCATACTAACATCCAAAACTATCCCCACAAACTCCTCAACCCCAAATCAAGCCTCCAACCCCGTATAAAATCCAAATCCAATCCAAATCCAACCCAACCAACACATATCCAGCCGAACCAATCCAGTTTAAAACAAATATCAATTATCAAAAGAGCCAACGTCACTCCAAATAGCGCCAACCCCTTTCCCACACCAACCCCCAAACCCCAAGCCAGGTCCAAAACCCCATACAAGTACAACCCACTCCAAAGTT</ns2:sequence><ns2:name>AB458388.1_Leishmania_donovani_kinetoplast_minicircle_DNA,_isolate:_BD</ns2:name></ns2:Sequence><ns2:Sequence dsseqid="sq696" id="sq696"><ns2:sequence>TGTAACATAGATCTACAATATACTACAATTAACATATATCTATACCGTATACTTATGATATTATACTACCGATAATATAGTATCTCCCGCCTAAAGTCCTGAGGCTACTCCCGTGGAACAAACTAATGCAACAGCCCCAACTAATATTTATATTAAAGGAAGCTACATTCCATACTAACATCCAAAACTATCCCCACAAACTCCTCAACCCCAAATCAAGCCTCCAACCCCGTATAAAATCCAAATCCAATCCAAATCCAACCCAACCAACGTATATCCAGCCGAACCAATCCAGTTTAAAACAAATATCAATTATCAAAAGAGCCAACGTCACTCCAAATAGCGCCAACCCCTTTCCCACACCAACCCCCAAACCCCAAGCCAGGTCCAAAACCCCATACAAGTACAACCCACTCCAAAGTCCCCACCCAGGCCATATCCACACACGTCCGAGCCCCGAATTTCCCCTCCACCCGACCCTATTT</ns2:sequence><ns2:name>AB458389.1_Leishmania_donovani_kinetoplast_minicircle_DNA,_isolate:_D10</ns2:name></ns2:Sequence><ns2:Sequence dsseqid="sq698" id="sq698"><ns2:sequence>CTGTAACATAGATCTACAATATACTACAATTAACATATATCTATACCGTATACTTATGATATTATACTACCGATAATATAGTATCTCCCGCCTAAAGTCCTGAGGCTACTCCCGTGGAACAAACTAATGCAACAGCCCCAACTAATATTTATATTAAAGGAAGCTACATTCCATACTAACATCCAAAACTATCCCCACAAACTCCTCAACCCCAAATCAAGCCTCCAACCCCGTATAAAATCCAAATCCAATCCAAATCCAACCCAACCAACACATATCCAGCCGAACCAATCCAGTTTAAAACAAATATCAATTATCAAAAGAGCCAACGTCACTCCAAATAGCGCCAACCCCTTTCCCACACCAACCCCCAAACCCCAAGCCAGGTCCAAAACCCCATACAAGTACAACCCACTCCAAAGTTCCCACCCAGGCCATATCCACACACGTCCGAGCCCCGAATTTCCCCTCCACCCGACCCTATTTTACACCAACCCCCAGTTTCCCGCCTCGGAGCCG</ns2:sequence><ns2:name>AB458390.1_Leishmania_donovani_kinetoplast_minicircle_DNA,_isolate:_T4</ns2:name></ns2:Sequence><ns2:Sequence dsseqid="sq700" id="sq700"><ns2:sequence>GGGGTTGGTGTAAAATAGGGCCGGGTGGTGGTCGGAAATTGGCTCTCCTGGGTTGGATTGGCCTGAAACCTGGGTCTGGAGGCTTTATTTTGGGTGTTCTGGCTTGGGTGGCCTGGGTAGTGGCTTGGGGGCTTGTCGCGGGTGGATTTTGCGCCTTGGGCTTTCGGCGGCGGCTTTTGTTGGGATTTTGTTGTGAATAATGTTGGGCACATGCTTTTGAATTTTTGATTTTGGGTTTTGGGATTGAGTTGGATTCATTGACGTGGTTGGGTCGGAGGGGTTTGTGGCTTTGACGACTGGGTGGTGGTTGATAGTGTTAGATTGGGTGATAACTTAGCTCTCTTTGATATTTATATTAAAGGGAGTTTTTTATAGTCTGCGCCGGCGGCCATAGGGTACCTTGGTGGCCTTAGGATATATTGTGGCCGTTCTATATAATAGATATCTTATGTTGGTATACTAAGATAGGCTACAATCATACACTAGGTTAGCGTCTATGTTAGTGGTCATCATAATTTGCGTTTTATTGTGTAGTATATGGTAGACGGTAGATAAGTTTACACGTACTAGTTATACCTAAAGGTCTATGCCCTACGGGAGTGCAATTCTGATTAAATTGTGGTGGCGTTCGGAAAATGCCAAAAATTCGAAAAATGGTCGGAAAAATGGGGAATTTCCCAAACTTTTCTGGTCCTCCGGGTAGGGGCGTTCTGCGAAAATCGGAAAATGGATACAGAAACCCCGTTCA</ns2:sequence><ns2:name>KC536652.1_Leishmania_donovani_isolate_MHOM/CN/80/801_minicircle_sequence;_kinetoplast</ns2:name></ns2:Sequence><ns2:Sequence dsseqid="sq702" id="sq702"><ns2:sequence>GGGGGTTGGTGTAAAATAGGGCCGGGTGGACCGGGAATTGGGCTCCTCCGGGGCTGACTCCCCTCGAAAGTCCCTCCTGGGGGCTTGCCTGGCCTGGAACTGGCTCCTGGGGCGGGGTTTTGGAGTTTGCTGGGATTTGATATTGATTTTCTCCTTTCTTTGGGTGGTTTTGTTGGTAGACCGGGGTGCTTCTTGGCTGCTTGGTGCTAACTACCGGCTTCTGGTAGCTTTTATCTTAACGCTGCGAGAGCTTTGGGTGGTTTGACAGTAGATACGCTTGGTTGCGGGCTTCGTGGAGGAGACATTCCATTTTACGATTGGTTGGAGGCTCCTCGATGGGGTTACTCCCTCACTTACTTTAATATTTAATATTAAAGGAAAGGGGGTAGCCTTAGGGGTGATAGCCATGTAGGCGCATAGGCATATATCTCCGGGGAGCTTAGTCGAGGATATTATATAATAGATTAATTAGTAGCTTTAAACTATAATTTGATAACTAACATTGTTCATATGCAATTAGTATTATGTTTAATATAAGCTAACTTTGATGACATAGAGAGAGTGACTTACGTAGTACAACTTAAGACTAAAGCCTTGAGTCCTGCGGAGGTGCAGAAATGGATTATTGGTTGGAGAGTGGCCCTTCCTGGGGTTTGAATTCGCTCCTAAACGTGTTCTGGACGGCTGGAAAAGTCAGAAAAGGCTGAAAAACCGCCAAAATCCCAAACTTGAGTAGCCCTCCGGGTAGGGGCGTTCTGCAAAAAGCCAAAAATCGATACATAAACCCCGTTAAAAATCGGGCCAAAAATGCCGAAAATGGCCTGGGGGCTGCAGACT</ns2:sequence><ns2:name>KU899560.1_Leishmania_donovani_strain_AG83_minicircle_kinetoplast,_complete_sequence</ns2:name></ns2:Sequence><ns2:Sequence dsseqid="sq704" id="sq704"><ns2:sequence>GGGGTTGGTGTAAAATAGGGCCGGGTGGAGGGGAATTTTGGGGTTCGGACGCCTGTGAATACGGCCTGGGTGGGGACTCTGGAGTGGGCTGTACTTGTATGTGTTTTTTAGGCCTGACTTGGGCTTGGAAGGTGGTTGTGGGAGGCTGGTTGGCGCTGTTTGAAGTGGTGGCCGGTCCTTTAGATAGTTGATATTTGTTTTTGACTGAATTGGTTCGGTTGGGTATACGTTATTTGGATTGGATTTGGATTGGATTTGGATTTTAACGCGGTTGGAGGCTTGATTTGAGTTGGGAAGTTTATGGGATGGTTTTGGATGTTAGGTTGAAATGTGGCTTCCTTTAATATGAATATTAGTTGGGACGATGCGCTAGTTTGTTCCACGGGAGATGCCTTAGAACTTTAGGCGGGAGGTACTATATTATCGGTAGTATAATATTATAAGTATACAGTATAGATAGTCGTTAATTGTATTCTATTGTAGATCTATGTTACAGTGTATAGTCTATGAACTTGCTAGATATAGTTTGTATTTGATGTTGTAATGATACTGATAGAGTGTACCTATCACTAGTATAGATGTAGCTGAAGCTTCTTAAACGGGTGGGAATGGGTGTGAGGGCCGGAGAGGATGATGAAATTTGCCGAGAAATAGCCAAAAATAGGCCAAAAATCCAAACTTTTCTGGTCCTCCGGGTAGGGGCGTTCTGCGAAAATCGAAAAATGGGTGCAGAAATCCCGTTCATTTT</ns2:sequence><ns2:name>KY950645.1_Leishmania_donovani_strain_MHOM/SD/97/LEM3473_minicircle_DNA_genomic_sequence;_kinetoplast</ns2:name></ns2:Sequence><ns2:Sequence dsseqid="sq706" id="sq706"><ns2:sequence>GGGGTTGGTGTAAAATAGGGCCGGGTGGTGGCTGGAATTGGGCTCCCCTGGGCTAGGTCCCACGAAATATGGCCTCCTGGCGGGGGTTTGGTCGGGGTTCTGAATTTTTGGATTGGAGAATGGCTTTTGGGAGTTAGTTTTGCATTGGATGAGGTTGGGGTTCGGATTTTGGATTGGATTGGATTTTGGATTGTGCTTATTTATTATAACTTTAGGTTTGGTGAATGGGTGAGCCGTTGTCTTAGTTTGCTCCGCAGGAGGACTTCTATGTTAGGCGTTGGAGGCGACGGCGAGTGACCGGTAGGTGGGAGGAGTGTGTAGTAAGCCGATAGAGCCTAATATTAAATAGAAGTTATAATGTAGGGGACGCTAGATGGGTTGACGTTAGGGAGGTCCCGGCACCTTTGGGATTAGTGAAGATGGGGGGAGCCCAGCTAAACTGATACGGTAAGGTAAGAGTCAACATATCGTCAGTCTATAATATACGCTATACATCATCTATTTGTCTATTTTATGCTTGTTATGTTGTGTTAGATTGTAGCTTGAGTTAATATGATACTAGACGTAACGTACTGATACCTAGCTAAAGCTTTTCTTTTTGCAACTGCAATTTGGAATTTATGGGCTGAAAGTGCTCGAATTTCTCCAAAAATCCTCAAAAAATGGCCGAAAATCCAAACTTTTCTGGTCCTCCGGGTAGGGGCGTTCTGCGAAAATCGAAAAATGGGTGCAGAAATCCCGTTCATTTT</ns2:sequence><ns2:name>KY950646.1_Leishmania_donovani_strain_MHOM/SD/97/LEM3474_minicircle_DNA_genomic_sequence;_kinetoplast</ns2:name></ns2:Sequence><ns2:Sequence dsseqid="sq708" id="sq708"><ns2:sequence>GGGGTTGGTGTAAAATAGGGCCGGGTGGTGGCCGGAAATGGCTTCCCTGGGCTGGATTGGCCTGAAACCCTGGGTCTGGAGGCCTTGTTTTGACGGGTCTGGTTTTGGGCTTGGACTTTCACTTGGGTTGGGTGTGTTTTGGGGGTTCAGTGGTCTTTTAGTGGGGTTCTTTTTGGGTTGCATGGGGGAATGGCGTGTGGGTGGTTGGATAAAGGGCTTGGGCCTTGGATTATGGAGGTTGGATACGTGGGGTGGGTTTTGGTTAATGCTGGGCGGCTGCGAGTTGGGTGTGGTTGGGCATTGATGTTGGTTGGCTTTCGATTGATTTTGGGTGGTGATTCTCTTCGTAACTAATATATATATTTAGTTGCGTTAGTTTATGCCATAGGCGAGGCCTTAGACTTGAGTTACAATAGGAATGTAGTGGATATAGTAACGGGGGAGGCCGTATAGTCTGTCGAGTGGCGTCGGTAGACAATAGTCTAGCGTTAACGGTAATACGAGATTTATAGTTTACAGTTTAGCGTATAATTACAATTTTCGTGTAGTTTGTATGACATGAGCTCACAATTTAGATCTAGTTTACTATTCTGCTGATGCCTGCTACTGTATGCTTCCTGCCGGGAGCTTTTAGACTAGATAGCCTGAGAAGCCGTGAAAATGTCAAAAAATCACCAAAAATAGGCCAAAAATCCAAACTTTTCTGGTCCTACGGGTAGGGGCGTTCTGCGAAAATCGAAAAATGAGTGCAGAAATCCCGTTCATTTT</ns2:sequence><ns2:name>KY950647.1_Leishmania_donovani_strain_MHOM/ET/2010/GR363sk_minicircle_DNA_genomic_sequence;_kinetoplast</ns2:name></ns2:Sequence><ns2:Sequence dsseqid="sq710" id="sq710"><ns2:sequence>GGGGTTGGTGTAAAATAGGGCCGGGTGGTGGCCGGAAATGGGCTCCCCTGGGCTGGATTTTGGAATTTATACGGGTCTGGAGGCTTTGTTTTGCGGTTTGAGATTTTGGAGCTTTGAATTGGCTTGATTTTTGGGATTGCACACGTATTTTGGCTCTGGTAGCTGGGTTGGCCCTTTGGGGTTGGGGATTTGGAGTTGATTTTGCCTTACACGTTGTTTGATGTGGATACTACGTGGGTTGGTTTTGGGGGTTGTATTGTTATTATTGTCTTGGCTGGATTTTGGGCGTGTTGGGCGTTTATGGGTTCAAGGCGTTCAGGGTGGCTAACGTGTGGGGCTGACTCTTGCTTGCTTAATATTTATATTAGTTATGACTGTTGTGCTATTGTTCGGGAACTCGCATAGGAGTCGGTTGGACATATGCATCTATATGGACTGCTGACTTGGCCTATAGTTTGTCGGTAGTGTGGTAAGGTGAGTTAATACGAGCCTATTAATACACGCGGACGATTATATTCACTCTTTTGGCTATTTTTACATTTGGATTTGGTTTTAGTTTGATGGTGTAGTCTATATAGAGATAGTAAACTGTAATACTGCTTACCTAAAGGTCTGTGCTCCTGCGGGAGTGCAAATTGGATTTATTTCTGAAAATTGGGGGATTTTGGTCCGGAAAACGCTAAAAATGAGGGATTTTTCCAAACTTTTCTGGTCCTCCGGGTAGGGGCGTTCTGCGAAAATCGAAAAATGGGTGCAGAAATCCCGTTCATTTT</ns2:sequence><ns2:name>KY950648.1_Leishmania_donovani_strain_MHOM/ET/2010/GR363sp_minicircle_DNA_genomic_sequence;_kinetoplast</ns2:name></ns2:Sequence><ns2:Sequence dsseqid="sq712" id="sq712"><ns2:sequence>GGGGTTGGTGTAAAATAGGGCCGGGTGGGTCGGGGAATTCGGGGAAATTGGCTCTCCTGGGCTGGAGTGGGTTGAAACCCTGGGTCTGACGGCTTGTTTTGCTTCGGCTAGGATTTCTCTTTAATTTTTGTCTTTTAAATTGGGGATTTGGTGGGATTTCGGAGTTGATGTTGCCGTGTAGGATTGGATGTTTGGGGGTGGTGGCTGTTTTGGGATTTATTGTTTATTTGATAAACTTTGGTATTTTTAATTTTGATGGTGTGGTGGCGTTGGGGACTTGGTTTTTGGTTTGGGGTTTTAGAGTTTGGATTCTCATGGATGATTGGTTTAGTTTGCGCCGCAGGTCGGGCTGATATTAAAGGTAACTAATATTAGCTTTATATAGAGGCCTGTAGATATATGGTATGACGTTCGTAACAGCTGGGCGTCTATTAGATATAACGGGCATGTTGTAAACAGACATAGAGTTATATTATAGGTTACGATGAGACTTCAAGTTAGACCTACATACACACTATTTATGTCAAGTTTCTGTTTGTTAGTTTTAAGTATTGGTGTTATTTACAGTTTGAGTTATATAGCATACAGTTCCACAGTATATATGTTGCTACTACTGATTGGGAGCTGCTAAAGCATTCAGTTGATGGGAATTGGGCATAAAGCCGTCGGAATTTATCAAAAATCGTCAAAAATCGTCAAAAATCGTCCAAAATTCCAAACTTTTCTGGTCCTCCGGGTAGGGGCGTTCTGCGAAAATCGAAAAATGAGTGCAGAAATCCCGTTCATTTT</ns2:sequence><ns2:name>KY950649.1_Leishmania_donovani_strain_MHOM/SD/97/LEM3458_minicircle_DNA_genomic_sequence;_kinetoplast</ns2:name></ns2:Sequence><ns2:Sequence dsseqid="sq714" id="sq714"><ns2:sequence>GGGGTTGGTGTAAAATAGGGGCGGGTGGTCCGGGAAATTCGGGGGAAATTGCCTCCCCTGGGCTAGATCGGCCTGAAACCCTGGGTCCTGGGCGTGCTTTTGGGGCTGGCTGGCTTTTTATGCGTGTTTTGGGCTTGGGATCGTGGTTTGGGCTGGTTTTGGGGGTTGTTGGGGTTTGAGTTGGTGTATTCGTGGCGCGTTACCTGTTGATTTGATTTTTTTTAATTGGATTGGCTTTTGAGTTTGGTGTTTTATTGGTGGGCCATGAGCCGGATTGGGTGTGACCTCTGGGGTTAATGCTTGTTGGTTATTGGTTGGGGTTTATTAGAGGTTTTGGCCCTTACTTTAATATTAATATTAAGTTGTGGCTTAATTTGCTGACTCTTTAGGCTAATGGTGGAAACGTAGTGGACATCTATATATATAAATGGGTAACCTTAGAGTGTTAACCGGGTAATGATAACAGTTTAGCTTGTATGATAAATATAGAGTTTGATATACGATATAGAATTCTACTTTGTGCATATTTTAATGTTCTATAGTTGTGGGTTAGATGACTTTGACTGACGTTAAAGTAAATATACCTGTGAGTGCCTGAAGGCTGTTGGAACTTGGATGGGTTTGGAAATTCGTGGGGAACTTCGAAAAAATCCCTAAAAATGGCCAAAAAATGCCAAAAAATCCAAACTTTTCTGGTCCTCCGGGTAGGGGCGTTCTGCGAAAATCGAAAAATGGGTGCAGAAATCCCGTTCATTTT</ns2:sequence><ns2:name>KY950650.1_Leishmania_donovani_strain_MHOM/SD/97/LEM3459_minicircle_DNA_genomic_sequence;_kinetoplast</ns2:name></ns2:Sequence><ns2:Sequence dsseqid="sq716" id="sq716"><ns2:sequence>GGGGTTGGTGTAAAATAGGGCCGGGTGGTGGCCGGAAATGGGCTTCCCTGGGCTGGATTGGCCTGGACCCCTGGGTCTGGAGGCTTGATTTTGCTCTAGCTGGGATTGCCTTTATTTTGCCGGCTTTGGGCTTGGGTTTTAGTGACTAAACGGGGCTAGGGCTTTGATTCTGGTGTTTGGGATGGTGCTTTGGGGTACGCGTGGGGTGTTTGTTTTGTGCTTATTATTTATAATTATGACTGGTGTGCAGTCACTTTAGTTCGCTCCGCATGGAGGCCGATGGGAATTGGATGACCGTATTCGGTGGCGGGGTAATGTTGGTTAGCCCTTCTTTAGCCACTATAGAATAAAGGGAATATCTAATTCCGGCATAGCTATAGGATGTAGTAGGGTAAGCGTGACATATAGTCAAGTTATATTGTGAGTTTACGAATCAATTGAACTTAGCACCTACTCATACATTATATACTTTTGAATGCGAAGTTTTTGATTTGTTTGGTTATGTTATGATCGAGGCTGACACAATTTGATGGCTTGTGTAAATATATCTTACCTTAAGGTGGTTTCTTTGAAATGCAATTTGAATTAATTTGGGGTTGGGGGTTGCTGGAGGTGTTGGGACGTGTTGGCTGGTTGGAAATTGACGGGAAATCCCGAAAAATAGGCAAAAAATGGCGAAAAATCCAAACTTTTCTGGTCCTCCGGGTAGGGGCGTTCTGCGAAAATCGAAAAATGGGTGCAGAAATCCCGTTCATTTT</ns2:sequence><ns2:name>KY950651.1_Leishmania_donovani_strain_MHOM/SD/97/LEM3475_minicircle_DNA_genomic_sequence;_kinetoplast</ns2:name></ns2:Sequence><ns2:Sequence dsseqid="sq718" id="sq718"><ns2:sequence>GGGGTTGGTGTAAAATAGGGCCGGGTGGAGGGGAATTTTGGGGTTCGGACGCCTGTGAATACGGCCTGGGTGGGGACTCTGGAGTGGGCTGTACTTGTATGTGTTTTTTAGGCCTGACTTGGGCTTGGAAGGTGGTTGTGGGAGGCTGGTTGGCGCTGTTTGAAGTGGTGGCCGGTCCTTTAGATAGTTGATATTTGTTTTTGACTGAATTGGTTCGGTTGGGTATACGTTATTTGGATTGGATTTGGATTGGATTTGGATTTTAACGCGGTTGGAGGCTTGATTTGAGTTGGGAAGTTTATGGGATGGTTTTGGATGTTAGGTTGAAATGTGGCTTCCTTTAATATGAATATTAGTTGGGACGATGCGTTAGTTTGTTCCACGGGAGATGCCTTAGAACTTTAGGCGGGAGGTACTATATTATCGGTAGTATAATATTATAAGTATACAGTATAGATAGTCGTTAATTGTATTCTATTGTAGATCTATGTTACAGTGTATAGTCTATGAACTTGCTAGATATAGTTTGTATTTGATGTTGTAATGATACTGATAGAGTGTACCTATCACTAGTATAGATGTAGCTGAAGCTTCTTAAACGGGTGGGAATGGGTGTGAGGGCCGGAGAGGATGATGAAATTTGCCGAGAAATAGCCAAAAATAGGCCAAAAATCCAAACTTTTCTGGTCCTCCGGGTAGGGGCGTTCTGCGAAAATCGAAAAATGGGTGCAGAAATCCCGTTCATTTT</ns2:sequence><ns2:name>KY950652.1_Leishmania_donovani_strain_MHOM/SD/97/LEM3449_minicircle_DNA_genomic_sequence;_kinetoplast</ns2:name></ns2:Sequence><ns2:Sequence dsseqid="sq720" id="sq720"><ns2:sequence>GGGGTTGGTGTAAAATAGGGCCGGGTGGTGGCTGGGATTGGGCTTCCCTGGGCTGGACTGGCCTGAAACCCTGGGTCCTGGGCGTACTTTTGGGACTCCTGGAGATTTGTCTTTGTTTTGGGAGGGGGATTGAGGGTGATTCGCTGGTTGCTTCTGGGCTTTTGGATTTCTTGTTGGTTTTAGGTGGTGTTTGGGCCTTGGTTTTGCCTTGATGTTTGTTTCGCATTGCGATTTTGTTTTTGGCCTGGGTGGTTCTTTGGATGGGTGTGTTGGAGCGAACGTGGCGATGATGGTGGGTTCGAATTGGAATGGATGTGGCATACATTGGGGTTGGCGTTGATATAGGAATAAAGTGAATATCAAGGCTTAATGGATGGGTGATACGTATGCTAGCCTTAGGCGTTAAGATAGATGTTTATTAATAGTGGTATAAGTCATTTATAATACTATTAATCTAATTAACTATATACTCGAATTTTGGTCTAATTATTTTTACATTGATGGTGTTATTGTATTTTAGCGTGTGAATATGATTCTATTTATGTTGTATATACCTACAGTCTGTTTAACTGCCTGTAGCTGACGATTGTGCTGAAGCATTTTGTTGGAAATTGGGAGAGGTTTGGTTGGGAGTTGCTGAACTGGTCGGAAATTCCCAAAAATAGGGCGAAAAATGGGGAAAATTCCAAACTTTTCTGGTCCTCCGGGTAGGGGCGTTCTGCGAAAATCGAAAAATGGGTGCAGAAATCCCGTTCATTTT</ns2:sequence><ns2:name>KY950653.1_Leishmania_donovani_strain_MHOM/ET/2009/GR358_minicircle_DNA_genomic_sequence;_kinetoplast</ns2:name></ns2:Sequence><ns2:Sequence dsseqid="sq722" id="sq722"><ns2:sequence>GGGGTTGGTGTAAAATAGGGCCGGGTGGAGGGGGAATTCGGCCATTTTTGGCTGGCCCTGGCTTTTTATACGGGGTTGGAGGCTTTGTGGTGGGACTCCGGCTTGGGAGCTGCTTTGGAGGCTTATTTTAACAGTTTTGGTGGCTTAAATGGCTTTGGGGTTAAGTTTTTGGGCTTTGGACTGGGGTGGGGCGGTTGGTTGATGGAGCTGGACACGTTGGGTGGTTGGTTTGGATGGGTGGTCATCGCCCTCATGGGGTTGGGATTTGGGTTTGGTTGGGCGTTCGTGTGCTGGAGTTGGGTTGGATTCCTTGGTTAGGGGTTGGGTTAGTAAGGATAGGTTGAGAAAGGGATATTAATATTAAAGGGGGAGGGGTTTGGTTAACTTTACGTAGGCCTCAGCCGTCATGTAGTTATTTATTTATGTCAGCACGTCGGTACGGGACTCATGGGAATAGAAGGAATGAGGTACGAATGAGGGCTAATGGGTCCTATGAGTTAGGGCTGGCATACTCGTCTAGCCTACTCCACTACGCATTCATGTGTAGGGGATGTGCTGGCGGTGACTGACCTAAAGGCTCAGAGTACAACTTACCACTAAAGCTACTCAATGCTAAGCGCATTATGAAAATGATTTTTTGGTCGGAAATTGGTTGAAAATGCCGAAAAAACGCCGAAAATAGTCCAAAATTCCAAACTTTTCTGGTCCTCCGGGTAGGGGCGTTCTGCGAAAATCGAAAAATGGGTGCAGAAATCCCGTTCATTTT</ns2:sequence><ns2:name>KY950654.1_Leishmania_donovani_strain_MHOM/ET/2010/LDS_148/10_minicircle_DNA_genomic_sequence;_kinetoplast</ns2:name></ns2:Sequence><ns2:Sequence dsseqid="sq724" id="sq724"><ns2:sequence>GGGGTTGGTGTAAAATAGGGCCGGGGTGGGTCGGGGAATTCGGGGAAATTGGCTCTCTGGGCTGGAGTGGGTTGAAACCCTGGGTCTGACGGCTTGTTTTTGCTTCGGCTAGGATTTCTCTTTAATTTTTGTCTTTTAAATTGGGGATTTGGTGGGATTTCGGAGTTGATGTTGCCGTGTAGGATTGGATGTTTGGGGGTGGTGGCTGTTTTGGGATTTATTGTTTATTTGATAAACTTTGGTATTTTTAATTTTGATGGTGTGGTGGCGTTGGGGACTTGGTTTTGGTTTGGGGTTTTAGAGTTTGGATTCTCATGGATGATTGGTTTAGTTTGCCCCGCAGGTCGGGGTGATATTAAAGGTAAATAATATTAGCTTTATATAGAGGCCTGTAGATATATGGTATGACGTTTGTAACAGCTGGGCGTCTATTAGATATAACGGGCATGTTGTAAACAGACATAGAGTTATATTATAGGTTACGATGAGACTTCAAGTTAGACCTACATACACACTATTTATGTCAAGTTTCTGTTTGTTAGTTTTAAGTATTGGTGTTATTTACAGTTTGAGTTATATAGCATACAGTTCCACAGTATATATGTTGCTACTACTGATTGGGAGCTGCTAAAGCATTCAGTTGATGGGAATTGGGCATAAAGCCGTCGGAATTTATCAAAAATCGTCAAAAATCGTCAAAAATCGTCCAAAATTCCAAACTTTTCTGGTCCTCCGGGTAGGGGCGTTCTGCGAAAATCGAAAAATGGGTGCAGAAATCCCGTTCATTTT</ns2:sequence><ns2:name>KY950655.1_Leishmania_donovani_strain_MHOM/ET/2010/GR364sp_minicircle_DNA_genomic_sequence;_kinetoplast</ns2:name></ns2:Sequence><ns2:Sequence dsseqid="sq726" id="sq726"><ns2:sequence>GGGGTTGGTGTAAAATAGGGCCGGGTGGTGGCCGGAAATGGGCTCCCCTGGGCTGGAGTGCCTCGAAACCCTGGGCCTGGGGGCTTTGATTTTGGATTTGGGGATTTTGAAGTTAAATTCTGCTTTGATTTTGGGTTTGGGAGGGTGTTACGGTCTTGTTTTGGGGGTTGCTATGATCTGAGTGTTGCTATAAAGGGTTGGTTTTGGTGGGTGTTGGTAGTAGCCTCGTTGATGCTGGCCCTCGTGGGTTTGGGATGGGGATTACGTTGCGCCGTCTTGGGGTGTTGGTGGGGTGGTGACACATGATGGGTGTTTGTGGCTTATGATGGGTGGTTATGTCTTTATAACTAATATTAATATTAGTTATGATAGATGCCTATTAGGGCTTTGAATGGGACTATATAGTTCCATGGGTATAGTTTGTTCGTAGATCTCTGTAGTAGGTATACGTAAGCTAGATCTGTTAGAACCTATTACACTGTACATTGAATATTACTTACATTTGTATTTCGATCTATTTGTATGCTATAAGGTGTAGTGTATCGTTGTACTAGTATGGACTAGTGTACTAAATATGTCAGGAGACTGTCGCTACGCGTTAGTGAAACAATAATTAGGGTTGAAGGATGCTAAAATGTTGTGAGGCCTCGAAAAATCATGAAAAATGACGAAAAATAGTCCAAAATCCCAAACTTTTCTGGTCCTCCGGGTAGGGGCGTTCTGCGAAAATCGAAAAATGGGTGCAGAAATCCCGTTCATTTT</ns2:sequence><ns2:name>KY950656.1_Leishmania_donovani_strain_MHOM/ET/2010/GR364sk_minicircle_DNA_genomic_sequence;_kinetoplast</ns2:name></ns2:Sequence><ns2:Sequence dsseqid="sq728" id="sq728"><ns2:sequence>GGGGTTGGTGTAAAATAGGGCCGGGTGGGCCGGGAAATTCGGGGAAATTGCCCTTCTTGAGCTGGGTTGGGTTGAAACTGGCCTCCTAGCCCGTTGTTTTGGTGGTTTCTAAATTTAGATATTGAATTCTGACTTAAATTTGCTGAATATTGGTGGTTTTGGGATGTGTTTGGTCCTCGCGGCTGGTCTTGAGGCGGGCGGTGGCTGGTTTTAGATGTGGGCTGCGTTTGGTGGTATGGGTATTCTTTATGGATTGGTTTCCGACACTGGCTTGGCTTCATTGGATTTGATGGTGGTGGTTGGGATTGGATGATAGTGAGCATAGGTTTGATATACAGAATAAGTTATATATTAAATATGGCATTAGGGGTATTCAATAGGGGATACGATAGCGTAGGTAGACTAGTTATTTGTAGTTATTATATTATTTATGATAACTCAACCTATAGACATAACGTGCATAATATTTCTACTCTCTAATTTACGATCTTTTTTATTGTATTGTATGGTAGCCTATTTGTGAGTATGTAGATGGTGTAGCTAGTATAATATCTTTACAGACATGATACTTCCCCGCTACGTTTATATGCTGGCTGAAGCCTGTTAGTGGTTGGAGATGAGTGAAAAATCCTTAAAATCCCGAAAAATCCCGAAAAATGGGGGAAATTTCCAAACTTTTCTGGTCCTCCGGGTAGGGGCGTTCTGCGAAAATGGAAAAATGGGTGCAGAAATCCCGTTCATTTT</ns2:sequence><ns2:name>KY950657.1_Leishmania_donovani_strain_MHOM/SD/62/1S_clone_2_minicircle_DNA_genomic_sequence;_kinetoplast</ns2:name></ns2:Sequence><ns2:Sequence dsseqid="sq730" id="sq730"><ns2:sequence>GGGGTTGGTGTAAAATAGGGCCGGGTGGGCCGGGAAATTCGGGGAAATTGCCCTTCTTGAGCTGGGTTGGGGTTGAAACTGGCCTCCTAGCCCGTTGTTTTGGTGGTTTCTAAATTTAGATATTGAATTCTGACTTAAATTTGCTGAATATTGGTGGTTTTGGGATGTGTTTGGTCCTCGCGGCTGGTCTTGAGGCGGGCGGTGGCTGGTTTTAGATGTGGGCTGCGTTTGGTGGTATGGGTATTCTTTATGGATTGGTTTCCGACACTGGCTTGGCTTCATTGGATTTGATGGTGGTGGTTGGGATTGGATGATAGTGAGCATAGGTTTGATATACAGAATAAGTTATATATTAAATATGGCATTAGGGGTATTCAATAGGGGATACGATAGCGTAGGTAGACTAGTTATTTGTAGTTATTATATTATTTATGATAACTCAACCTATAGACATAACGTGCATAATATTTCTACTCTCTAATTTACGATCTTTTTTATTGTATTGTATGGTAGCCTATTTGTGAGTATGTAGATGGTGTAGCTAGTATAATATCTTTACAGACATGATACTTCCCCGCTACGTTTATATGCTGGCTGAAGCCTGTTAGTGGTTGGAGATGAGTGAAAAATCCTTAAAATCCCGAAAAATCCCGAAAAATGGGGGAAATTTCCAAACTTTTCTGGTCCTCCGGGTAGGGGCGTTCTGCGAAAATGGAAAAATGGGTGCAGAAATCCCGTTCATTTT</ns2:sequence><ns2:name>KY950658.1_Leishmania_donovani_strain_MHOM/ET/2009/LDS_373/08sp_minicircle_DNA_genomic_sequence;_kinetoplast</ns2:name></ns2:Sequence><ns2:Sequence dsseqid="sq732" id="sq732"><ns2:sequence>GGGGTTGGTGTAAAATAGGGCCGGGTGGTGGCTGGAAATGGGCTTCCCTGGGCTGGATTGGCCTGGGACCCTGGGTCCTGGGCGTACTTTTGGGGCTGGCTGGATTTTGGCGCGGATTTGGCTTTGTAGGTGGTGCTTTAGATGGATTTAGGTTTATGGGCTGGCTTGCGGGCTTGATTTTGGGTTTGGTTTGGTTATGAGTTGCGTTTATTTGGTGGTTTGGGATTTATTTCTTATGGATGGTTTGTGTTAATTGGTTTGGGGGTTGGCTCTCCCCTGGCCTGGATGGGATTGAGTGGGCTTTAGGATGGGCTTAGGGTGGCTGCTTGGCCTTTCATTGGTGCTTATAACTAATATTTAATATTAGTTGTGTAATGCGTAAGCTAATAAGGTGTAACGATAGTGGAACCAATAGTTATAGAAGGGCTCAGAGACGATGGATGCCACAGGCAGTAATATAAGTCTAACTGGTAAGCTCTTCTAGTTTGATCGTAATAGTAGCATATATTCACGTACACATAAATCTGTTTTATTTGGCTGTTATATAATCTACCTTGTGTTAATGTGGTATCTCTCGATAGTATACTTGTAGGCCTTCAGCATGTTGATAGCGAGTGCAAAAACCTTAAATGGGGCTGATATGGTAGTGGAGCTCTCAAAAATCCTGAAAAATCACCAAAAATGGGCCAAAATCCCAAACTTTTCTGGTCCTCCGGGTAGGGGCGTTCTGCGAAAATCGAAAAATGGGTGCAGAAATCCCGTTCATTTT</ns2:sequence><ns2:name>KY950659.1_Leishmania_donovani_strain_MHOM/SD/97/LEM3472_minicircle_DNA_genomic_sequence;_kinetoplast</ns2:name></ns2:Sequence><ns2:Sequence dsseqid="sq734" id="sq734"><ns2:sequence>GGGGTTGGTGTAAAATAGGGCCGGGTGGTGGCCGGAAATGGGCTTTCCTGGGCTGAATTGGCCTGTACCCCTGGGTCTGGCGGCTTGTTTTTGGGTGCGCTAGGATTTGGGCGGGATTTTGGCTTTGGAGGACTGCTGCGGTGGCGTTGGATGTTATTTTGGTGTGTTTGTGGCTGTAGTTTCGCTGATTCTTTGGGCTTTTAGCTCTGGCGGGTTTAGTTGGCATTTGCTTTAGGTTGGAGTTGGTATAGTTGTGAGTCTGCCTCGTTAGGTGGATGCTCTGAGTGCGTGGTGCGTTGAGGTGATGGTTGTGTTGGGGTTGATTGGACACTGATTCCTCCCCTTGCTTTATTATTAATATTAAAGGTGGGGCTACGTATCTATAGTAAGAGGCTTAGTGGTAACACATAGGGCTTGCCAATAGCCGTGGTTATATTTTAATCATAGGGCCGAATACTGGTAGGTATGAGTTATATATAGTTCTATGATTATATAGCTACAATTTAGACTATTTTTATTGAATTTTTGTATGCTAGTTTGTATATATTTTGTGGGGTGTATGATGTTGCTGTTGCTGTACTACCTACTTCTATAGGCTCGCTAACGCAGTGAATATTGTGGGAAATTCGGTCGGAGTGGTTGGAAATCCTTAAAAATCTCGAAAAATCCCGAAAAATGGGGGGAAAATCCAAACTTTTCTGGTCCTCCGGGTAGGGGCGTTCTGCGAAAATCGAAAAATGGGTGCAGAAATCCCGTTCATTTT</ns2:sequence><ns2:name>KY950660.1_Leishmania_donovani_strain_MHOM/ET/2009/GR284_minicircle_DNA_genomic_sequence;_kinetoplast</ns2:name></ns2:Sequence><ns2:Sequence dsseqid="sq736" id="sq736"><ns2:sequence>GGGGTTGGTGTAAAATAGGGCAGGGTGGAGGGGGAATTTCGGCCATTTTTGGCTGGCCCTGGCTTTTTATACGGGTTGGAGGCCTTGTGGTGGGACTCCGGCTTGGGAGCTGCTTTGGAGGCTTATTTTAACAGTTTTGGTGGCTTAAATGGCTTTGGGGTTAAGTTTTTGGGCTTTGAACTGGGGTGGAACGATTGGTTGATGGGCTGGACACGTTGGGTGGTTGGTTTGGATGGGTGGTCATCGCCCTCATGGGGTTGGGATTTGGGTTTGGTTGGGCGTTCGTGTGCTGGAATTGGATTGGATTCCTTGGTTAGGGGTTAGGGTTAGTAAGGATAGGTTGAGAAAGGGATATTAATATTAAAGGGGGAGGGGTTTGGTTAACTTTACGTAGGCCTCAGCCGTCATGTAGTTATTTATTTATGTCAGCACGTCGGTACGGGACTCATGGGAATAGAAGGAATGAGGTACGAATGAGGGCTAATGGGTCCTATGAGTTAGGGCTGGCATACTCGTCTAGCCTACTCCACTACGCATTCATGTGTAGGGGATGTGCTGGCGGTGACTGACCTAAAGGCTCAGAGTACAACTTACCACTAAAGCTACTCAATGCGAAGCGCATTATGAAAATGATTTTTTGGTCGGAAATTGGTTGAAAATGCCGAAAAAACGCCGAAAATAGTCCAAAATTCCAAACTTTTCTGGTCCTCCGGGTAGGGGCGTTCTGCGAAAATCGAAAAATGGGTGCAGAAATCCCGTTCATTTT</ns2:sequence><ns2:name>KY950661.1_Leishmania_donovani_strain_MHOM/ET/2010/GR379_minicircle_DNA_genomic_sequence;_kinetoplast</ns2:name></ns2:Sequence><ns2:Sequence dsseqid="sq738" id="sq738"><ns2:sequence>GGGGTTGGTGTAAAATAGGGCCGGGTGGTGGGGGAATTTCGGCCCCTCCCTTGGAAATATACGGGTGGGGAGGCCTTGTTTCGACCTGGCTGGCTATTTTGGTGGTTTGGGACCTGCTATTGGGGATTTGGAGGGCTTTTCGTTGGGGATTGCGTGGTTGTTGTTTGGAATGAAGTGCCTCGGACTTGGTTTGGGGGTTGGTGGTTAATGTGTGTGGCTGAATATGGTTTGGGATGTGGCGGGATAACTTTATTGGTTTGGGGTGTGACTTTGGGACATGGGTGGATGTTTGAGCATTGATACTCTTGGTTAGGGGTATGAGGGTTGATTTTGACTCCTTTTCCTTTGATATTAATATTAGTTATGCTAAGTGACGAAGGTCTCAGGGGAGGTAACGCTAGTGGACGATTAATATAGTTATCTAGGTCTATAGAGCTTGATTACGAATATACTGGGAAAGGTTACGTGGGGCCCGGTAATGAGTAGCTATAGTAGACATAGTATCTAATATCGTCTATAATTGAAAGTGATAGTTTTATTGATCTGCCAGTGTATTTGTATTTTGTGTGTATGCTGTGTTATATTGAGGGTAAATATACCTGTACAGACTAGCCTGAAGCGCTTTGATGGGACCGGAGATGAGCAAAAATCACCAAAAATGGCCGAAAAATGGCGAATTTTCCAAACTTTTCTGGTCCTCCGGGTAGGGGCGTTCTGCGAAAATCGAAAAATGGGTGCAGAAATCCCGTTCATTTT</ns2:sequence><ns2:name>KY950662.1_Leishmania_donovani_strain_MHOM/ET/2009/GR361_minicircle_DNA_genomic_sequence;_kinetoplast</ns2:name></ns2:Sequence><ns2:Sequence dsseqid="sq740" id="sq740"><ns2:sequence>GGGGTTGGTGTAAAATAGGGCCGGGTGGTGGCTGGAATTGGGCTTCCCTGGGCTGGAGTGGGCTGAAACCCTGGGTCCAGAGGCTTGTTTTTGGGTTTGGCTGGGGTTTGGTGTTTGGGATTGTGGTGTGGGCGTTGGTTTTGCTGGTTTGGCTTTCTTTTGGGGTGGTTGTGGTTGTATTGGGCTTGAGTGCTCTTGGAATATTGAGTGTGGATGTGTTGTGGATAGGATTTATTGATGGATTGGATTGCGTGGGGGTGTGCCGATGATTTGTGATTATTTATATAGAGTTGGATAACTCGGTGTTAGGGGTACTCCAATGTGCCTACAGCGCTGAATAGCCCGAATAAAGGGATATCTAAAGTGAACTATAGTGAACGATAGATACCTTAGGGGTATTAGGATAGTTTATAGCCGAAGCCGAAGACTATCGTAAAAGATGGTCGGGCGGTAAAGGGGCTGAGAGTATACGTGCTATTATATGTCTGATATTTGATTCTATTTTTTGTGGCAATGATTGTCTACTAATGTGTGTACTAGGTGATGTTTATCGATGGCATCGACGTACTACCTTCTCTAAAGAACTCTTACGAATTGCAATTAAGGATTTTTGTGTGGGATGGGTTGATAGGTTGGAAAATGCTCTGAAAAACGTCGAAAATCTCGAAAAATAGCCCAAAATTCCAAACTTTTCTGGTCCTCCGGGTAGGGGCGTTCTGCGAAAACCGAAAAATGGGTGCAGAAATCCCGTTCATTTT</ns2:sequence><ns2:name>KY950663.1_Leishmania_donovani_strain_MHOM/SD/99/LEM3799_minicircle_DNA_genomic_sequence;_kinetoplast</ns2:name></ns2:Sequence><ns2:Sequence dsseqid="sq742" id="sq742"><ns2:sequence>GGGTGTTGGTGTAAAATAGGGCCGGGTGGTGGCTGGAATTGGCTAGTTTGGCTGGAATTAACGCGTCTGGAGGCCTTGGTGGTCGGGTTTTAGCTTGGGTGGGGTTTAGATGGTGAATTTCTTGATTTGGGGCCTTTGATTGCTTGGATTTTTTGGTGGGGTGGGATTTTATGGCTTGGCCTGGATGTTTATTGGTGGGGGTTGAGTTTGGTTGTTCTGGTTGGGATTGGTTCTGGGTTTGTACGGGTCTGGCGGCCGTGGACTTGGTTGGCTAGAGCGTTGGTGGGTTAACGTGAGGGGTTTGGGGGTTGCCCTTAGTGGCTTACTCATCATTGGGGTTGATATATAGAATAAGTTATATATTAACTTATTGTCTTGGCTAAGAGGTCTCTCGGCAGTAACTTTAGTGCTGCTTATATAATATTGGATGATAGGGCTGACACTGAGTCGTTATAAGTAACGGTAGGTACTGATATAAGACGGTGAGGCATCTATATAAATCCAATCATACACGTTATCTTGCACTATATTCTTACAATTTTGCATTATAGTAGAGTTTGATAGATGGTGAACTTATAACTAAGGGTACGTATGTTCCTTCCAGTAGGATGCCTGTGGCATTATGAATTCCGATTTTTGGATGGAAAGTCCTGAAAATATGGCGAAAAAAGCTAAAAAATGCCGAAAAATCCAAACTTTTCTGGTCCTCCGGGTAGGGGCGTTCTGCGAAAATCGAAAAATGAGTGCAGAAATCCCGTTCATTTT</ns2:sequence><ns2:name>KY950664.1_Leishmania_donovani_strain_MHOM/SD/97/LEM3427_minicircle_DNA_genomic_sequence;_kinetoplast</ns2:name></ns2:Sequence><ns2:Sequence dsseqid="sq744" id="sq744"><ns2:sequence>GGGGTTGGTGTAAAATAGGGCCGGGTGGTCCGGGAATTTCGGGGGAAATTGGCCTTCCTGGGTTGGATTGGCTGTTCTGGGTTGGGCTGGGCTGAAACCCTGGGTCTGGAGGCTTGTTTTTGTATATGCTGGCTTTTTAGGTGGTTTGATGATTCTAATTTCTTTAATTTCACGAGTTGGGGCGTGTTTTGGAATATTGGAGGTGTTCGCCTTTAATTTGTGGAGTTTTGTTTGGTGGACGGTGTTTGAGGTTGCTTCTTGGGTGGTTTTTGCAGCTTGCTTGGTCGGTTGGTTTTGGTGTTGGTTGGATTTGATAATCTTGGATTGGTCATTAGGTGGTGGCTCTCTTTAATATTAATATTAAAGGCAGGGGGTTGGTATACGTTATAGCCATAGCGCTTTAGGATAGTTCGGCTCCGGAGACTAGGTTTGAGGGCAATAGTATACATTAATCTAACTTATAATATAATATATAATAACTGACACTACTCACACGCTATAAGTATTACGTTTAATATGTATGCTATAGTTTTAATTTGTAGGCTGTATGTGTTAGTAATATCTATACCGATATATTTATGGTTTGGAATATGCTGTGGCAGAATTGGAAATTAGTGGATTGTGGCGGGCGTAAGGGTTGGAGGAATTTCTCCGAAAAAAGTCCAAAAATGGGCAAAAATGGGCAAAAATGGGCAAAAATCCCAAACTTTTCTGGTCCTCTGGGTAGGGGCGTTCTGCGAAATCGGAAAAATGGGTGCAGAAATCCCGTTCATTTT</ns2:sequence><ns2:name>KY950665.1_Leishmania_donovani_strain_MHOM/ET/2010/GR433_minicircle_DNA_genomic_sequence;_kinetoplast</ns2:name></ns2:Sequence><ns2:Sequence dsseqid="sq746" id="sq746"><ns2:sequence>GGGGTTGGTGTAAAATAGGGCCGGGTGGTGGTCGGAAATTGGCTCTCCTGGGCTAGGATGGCTTGAAACCCTGGGTCTGGCGGCCTGGTTTTGGTGTTTTAGAAATTTGCCTTTAATTTCTGACTTTAGATTGCGGGGTTTGGCGTTTTCTGTGGGTGTTTGGGGCGTGGTTGGCGTTGTTGGCTGTTTTGAATTGGAGTTTGGGGCTTTTTATTGGTTGGTGTGTGGATGTTTGATACTCGATTGGCTGGTATGCTCGTTAACTTTATTGGAATTGGGTTGTTGGGGCTGGATGGGAATTGTTTTTGACCTCTTAGGGTTGGACTTTTGTTTTGTGATTATATATATTAGTTATAACTAATATTGTTACGCTAGAGTAACAGGTTTAGGGATTAGCTTAGCTTATCTCGGAACTATAGTTATAATTATGATAGCTGGAGTGTGTAACCTACGACGAGCTTCATATAGATGGTATTATGAGTACATTTATTTGTTCGTGTATTTATTGCATTTTTTTGATTATTTTCGTCGCTGTTTATGATCTTTTGTTGTGTCTATTTTGACTGTACCTGGCTGTTGGTAGTATCCTGAGCTTGACGCTTTAGCAGGATTGGTACTAAAGGGATGGAGTTCGCTGAAAATTCCTGAAATTGGGCGAAAAATGGTCAAAAAATGGTCAAAAATCCAAACTTTTCTGGTCCTCCGGGTAGGGGCGTTCTGCGAAAATCGAAAAATGGGTGCAGAAATCCCGTTCATTTT</ns2:sequence><ns2:name>KY950666.1_Leishmania_donovani_strain_MHOM/SD/98/LEM3570_minicircle_DNA_genomic_sequence;_kinetoplast</ns2:name></ns2:Sequence><ns2:Sequence dsseqid="sq748" id="sq748"><ns2:sequence>GGGGTTGGTGTAAAATAGGGCCGGGTGGAGGGGGAATTTCGGCCATTTTTGGCTGGCCCTGGCTTTTTATACGGGGTTGGAGGCCTTGTGGTGGGACTCCGGCTTGGGAGCTGCTTTGGAGGCTTATTTTAACAGTTTTGGTGGCTTAAATGGCTTTGGGGTTAAGTTTTTGGGCTTTGAACTGGGGTGGAGCGGTTGGTTGATGGAGCTGGACACGTTGGGTGGTTGGTTTGGATGGGTGGTCATCGCCCTCATGGGGTTGGGATTTGGGTTTGGTTGGGCGTTCGTGTGCTGGAGTTGGATTGGATTCCTTGGTTAGGGGTTAGGGTTAGTAAGGATAGGTTGAGAAAGGGATATTAATATTAAAGGGGGAGGGGTTTGGTTAACTTTACGTAGGCCTCAGCCGCCATGTAGTTATTTATTTATGTCAGCACGTCGGTACGGGACTCATGGGAATAGAAGGAATGAGGTACGAATGAGGGCTAATGGGTCCTATGAGTTAGGGCTGGCATACTCGTCTAGCCTACTCCACTACGCATTCATGTGTAGGGGATGTGCTGGCGGTGACTGACCTAAAGGCTCAGAGTACAACTTACCACTAAAGCTACTCAATGCTAAGCGCATTATGAAAATGATTTTTTGGTCGGGAATTGGTCGAAAATGCCGAAAAAACGCCGAAAATAGTCCAAAATTCCAAACTTTTCTGGTCCTCCGGGTAGGGGCGTTCTGCGAAAATCGAAAAATGGGTGCAGAAATCCCGTTCATTTT</ns2:sequence><ns2:name>KY950667.1_Leishmania_donovani_strain_MHOM/ET/2009/LDS_005/09_minicircle_DNA_genomic_sequence;_kinetoplast</ns2:name></ns2:Sequence><ns2:Sequence dsseqid="sq750" id="sq750"><ns2:sequence>GGGGTTGGTGTAAAATAGGGCCGGGTGGAGGGGAATTTCGGGGTTCGGACGCCTGTGAATACGGCCTGGGTGGGGACTCTGGAGTGGGCTGTACTTGTATGCGTTTTTTAGGCCTGACTTGGGCTTGGAAGGTGGTTGTGGGAGGCTGGTTGGCGCTGTTTGAAGTGGTGGCCGGCCCTTTAGATAGTTGATATTTGTTTTTGACTGAATTGGTTCGGTTGGGTATACGTTATTTGGATTGGATTTGGATTGGATTTGGATTTTAACGCGGTTGGAGGCTTGATTTGAGTTGGGGAGTTTATGGGATGGTTTTGGATGTTAGGTTGGAATGTGGCTTCCTTTAATATGAATATTAGTTGGAACGATGCGTTAGTTTGTTCCACGGGAGATGCCTTAGAACTTTAGGCGGGAGGTACTATATTATCGGTAGTATAATATTATAAGTATACAGTATAGATAGTCGTTAATTGTATTCTATTGTAGATCTATGTTACAGTGTATAGTCTATGAACTTGCTAGATATAGTTTGTATTTGATATTGTAATGATACTGATAGAGTGTACCTATCACTAGTATAGATGTAGCTGAAGCTTCTTAAACGGGTGGGAATGGGTGTGAGGGCCGGAGGGGATGATGAAATTTGCCGAGAAATAGCCAAAAATAGGCCAAAAATCCAAACTTTTCTGGTCCTCCGGGTAGGGGCGTTCTGCGAAAACCGAAAAATGGGTGCAGAAATCCCGTTCATTTT</ns2:sequence><ns2:name>KY950668.1_Leishmania_donovani_strain_MHOM/ET/2009/GR356_minicircle_DNA_genomic_sequence;_kinetoplast</ns2:name></ns2:Sequence><ns2:Sequence dsseqid="sq752" id="sq752"><ns2:sequence>GGGGTTGGTGTAAAATAGGGCCGGGTGGTGGCCGGAAATGGGCTCCCCTGGGCTGGATTGGTCTGAAACCCTGGGTCCTGGGCGTACTTTTGGAGGTGGCTGGCTTTTCTCTTTAAAATTTGACTTTAAAGTGGTGGATTTGGTGGGCTGGGGCCTTTGGCGTGCATGATTGGCTGGTCTCGGGCGGCTTGGCTTGACTTGGTGGGCTGGGGTACTTTGTATTTTATGATCGCGTGCGGGTTGTTATTTGTCGTGGGGTAGACGGGTGTTTGGGGATTGGTGGTTGGCGTTGGCGCATTGATGGGCTTCGATATGATTGGAGTTTAATATATAGAATAAGTTTAATATCAAAGGGGGAGGCTTTGGGGTTTAAACTTATGTGGCTTTAGCCTATATAGCTACAGCGTCTATAGTATATTTTAGCTTAACGTCCTGGTAAGGTTACAGTTATTGTAAAGTTAGGCTATCTATACGTACATTTGTCTTTCTTATTTGTGATCTATGTATAATGCGTATTATGTGATGTCTAGAGTTATGTTAGAGTGTCTGTTAGACGTATATTCCTATCACTAAAGTGACAGTTTCTATAGAATTACAATTGTGGGAATTTGGTTGGAATGCGTCGAAAATTGATAAAAATCCTAAAAATAGCCCAAAAAACCAAACTTTTCTGGTCCTCCGGGTAGGGGCGTTCTGCGAAAACCGAAAAATGAGTGCAGAAATCCCGTTCATTTT</ns2:sequence><ns2:name>KY950669.1_Leishmania_donovani_strain_MHOM/SD/98/LEM3585_minicircle_DNA_genomic_sequence;_kinetoplast</ns2:name></ns2:Sequence><ns2:Sequence dsseqid="sq754" id="sq754"><ns2:sequence>GGGGTTGGTGTAAAATAGGGCCGAGGTGGTGGCTGGAAATGGGCTTCCCTGGGCTGGGGTGGGTCGGAACCCTGGGCCTGGAGCTTGTATGGTGTGGTTTGGGGGTTTGGGTTTGAATTTTGGTCTTTTAGGGCGGGCGTTTATGGTTTGGGGTTTGGTAAGATGGTTTCTTTTAAAGGGGTTTGGGCATATATGGCGTGTTTGTCTGTACGCTTGGTGGCCGTGACGCTGGCTGGCCTTTGCTTGAGTTGGGTGGGGTTGATAGCTTTCGTGTGGATTGGGGCGTGACGGTGGATGTGGTTTGACTCTTGGGGTTGGTTTTAATGCTTTGACCCTTCATTGGGTTGGTATATAGAATAAGTTATATATTAACTTGTTGTCTTAGGTAAGAGGTCTCTCGGCAGTAACTTTAGTGCTGCTTATTATATATAGGGCGTTGACGCTGAATATAGTAGTAGCTAAAGCGCTGGTAAGTGCTGATACTACGACATTGAAGCTGTTGACTAGACCTATGTGTGTTATTTCGTACTATTGTCTTCCAACTCTGCATTATAGTTTGTATTTGTGTGTGGTAGACTTACGTGTTAGAGTACATATGATCCTTCCAGTGGGAATGCCTAGGGCATTATGGGTGTTAATTTTTGGTTTTGAAGTGTTGGGATATTCCGAAAATATCCAAAAAGTCCCAAAAACGAGCTAAATTTCCAAACTTTTCTGGTCCCTTGGGTAGGGGCGTTCTGCGAAAATCGAAAAATGGGTGCAGAAATCCCGTTCATTTT</ns2:sequence><ns2:name>KY950670.1_Leishmania_donovani_strain_MHOM/ET/2009/AM421_minicircle_DNA_genomic_sequence;_kinetoplast</ns2:name></ns2:Sequence><ns2:Sequence dsseqid="sq756" id="sq756"><ns2:sequence>GGGGTTGGTGTAAAATAGGGCCGGGTGGTTCGGGGAATTCGCTGGGTTGGCTGAAAATAGGCCTCCTAGCCCGTATAATTCGGGGGTCATAGCTGTTTGGAGCAGGTTGAGCTTTATTTCTCTTTGCTTGGGTGGGGTTATGGTATTTGATGCTATATTGGGCTTTGAATTTGGTGTTTTTGACTTTCATGCGTTTAATTTGTGCTTATTTATTTATAAATGTTGGTGTGCACGTAGTTGGACACTTTGGTGTTATGTGCCTCCGGCGAAGGTCTTTCGTTGGCCGGGGAGTTGGCTATAGGTCCTTAGGCTATAGGTGACGTATGGGTCATAAGAATAAAGGCCTTTTATATTGGTATATAGGCGGTAGGGCAATCGGTGAGACTTCAGCGATGTCTAATAGACTGGTAAGAGGATTAGGCCCGTAAGTTGATATACGTCTGTCTATATACTCTGTACTACTACTTTGATTTTGCCGTGTGAGCTATACATTGTTAGTAATTGTGGTTGGGTGTACTCGTTAGATAGACTACCTCGTGTATATACTTTTGCCTTCAGCTGGAGCTCCTACGGAGGCGCAGCATTGGATTTTGGTGCTGTGGGGTGGAAAACGCTGGGATGGTTGTATTTTGGTGGGAAAAAGCTCAAAAATGACCGAAAATGGGGAATTTTCCAAACTTTTCTGGTCCTTCAGGTAGGGGCGTTCTGCGAAAATCGAAAAATGGGTGCAGAAATCCCGTTCATTTT</ns2:sequence><ns2:name>KY950671.1_Leishmania_donovani_strain_MHOM/ET/2010/AM546_minicircle_DNA_genomic_sequence;_kinetoplast</ns2:name></ns2:Sequence><ns2:Sequence dsseqid="sq758" id="sq758"><ns2:sequence>GGGGTTGGTGTAAAATAGGGCCGGGTGGGTCGGGGAATTCGGGGAAATTGGCTCTCCTGGGCTGGAGTGGGTTGAAACCCTGGGTCTGACGGCTTGTTTTTGCTTCGGCTAGGATTTCTCTTTAATTTTTGTCTTTTAAATTGAGGATTTGGTGGGATTTCGGAGTTGATGTTGCCGTGTAGGATTGGATGTTTGGGGGTGGTGGCTGTTTTGGGATTTATTGTTTATTTGATAAACTTTGGTATTTTTAATTTTGATGGTGTGGTGGCGTTGGGGACTTGGTTTTTGGTTTGGGGTTTTAGAGTTTGGATTCTCATGGATGATTGGTTTAGTTTGCGCCGCAGGTCGGGCTGATATTAAAGGTAACTAATATTAGCTTTATATAGAGGCCTGTAGATATATGGTATGACGTTCGTAACAGCTGGGCGTCTATTAGATATAACGGGCATGTTGTAAACAGGCATAGAGTTATATTATAGGTTACGATGAGACTTCAAGTTAGACCTACATACACACTATTTATGTCAAGTTTCTGTTTGCTAGTTTTAAGTATTGGTGTTATTTACAGTTTGAGTTATATAGCATACAGTTCCACAGTATATATGTTGCTACTACTGATTGGGAGCTGCTAAAGCATTCAGTTGATGGGAGTTGGGCATAAAGCCGTCGGAATTTATCAAAAATCGTCAAAAATCGTCAAAAATCGTCCAAAATTCCAAACTTTTCTGGTCCTCCGGGTAGGGGCGTTCTGCGAAAATCGAAAAATGAGTGCAGAAATCCCGTTCATTTT</ns2:sequence><ns2:name>KY950672.1_Leishmania_donovani_strain_MHOM/ET/2010/GR378_minicircle_DNA_genomic_sequence;_kinetoplast</ns2:name></ns2:Sequence><ns2:Sequence dsseqid="sq760" id="sq760"><ns2:sequence>GGAATTCGATTGGGATATGGTGTAAAATAGGGCCGGGGTGGTCCGGGGAAATTGGCTAGATCCCGCGTGAAACCCTGGGTCTGGAGGCTTGTTTTCGGTGGTGTTAGGATTCCTCTTTAATTTTTGGGCTTTAATTGTTGTGTTTTGCTGGTGTAGCGGTTGTGGGTGTGGGATTGTGGGGTGCGCTGGGTTTGGAGTTGTGTTTGGATGTTGGTGGTTCGCTTGGATTTTGTTTTGGGGTGTGGGGTGTGGTGGGATTGGTGTATGTGGTTTTTGGGGTTGGAGGCGGTGATGTGGGTGTTGGGTGCTGTTTGGGATACGTTGGTTGGCTTTGTGGGTTGGACAATGCTTTCTGGGGTGCTTTCTTTAATATTTATATATATTGGGCTTGTTTTGCTAATGTTTTAACATATTATAGACACGGGGTAACTGATGAGAATATGGTGGTCAGTGTGAAGCCTCGTGTAGATGTTTTAGGTGTCCGGCTAGGTTGTAGATAGATAACCTATAAGCTGGTCATTACACCGGTAGTTTATGCATTTTCGTTCATTTTATTCTATTTTTGTGTTAAGTTTCGTAGTGTATAGATGTACTTTATCGCTAAAGTGTACTACATATGCCTGCTGCCTACCTAGGGTAGGTGTGGTGTGGGAAATTGTGTCCAAAATGGGTCAGAAAATCCTAAAAATCCCGAAAAATGTGCCAAAAATCCAAACTTTTCTGGTCCTCCGGGTAGGGGCGTTCTGCGAAATCGGAAAAATGGGTGCAGAAATCCCGTTCATTTT</ns2:sequence><ns2:name>KY950673.1_Leishmania_donovani_strain_MHOM/ET/2009/LDS_373/08bm_minicircle_DNA_genomic_sequence;_kinetoplast</ns2:name></ns2:Sequence><ns2:Sequence dsseqid="sq762" id="sq762"><ns2:sequence>GGGGTTGGTGTAAAATAGGGCCGGGGTGGAGGGGGAATTTCGGCCATTTTTGGCTGGCCCTGGCTTTTTATACGGGGTTGGAGGCCTTGTGGTGGGACTCCGGCTTGGGAGCTGCTTTGGAGGCTTATTTTAACAGTTTTGGTGGCTTAAATGGCTTTGGGGTTAAGTTTTTGGGCTTTGAACTGGGGTGGAACGATTGGTTGATGGGCTGGACACGTTGGGTGGTTGGTTTGGATGGGTGGTCATCGCCCTCATGGGGTTGGGATTTGGGTTTGGTTGGGCGTTCGTGTGCTGGAATTGGATTGGATTCCTTGGTTAGGGGTTAGGGTTAGTAAGGATAGGTTGAGAAAGGGATATTAATATTAAAGGGGGAGGGGTTTGGTTAACTTTACGTAGGCCTCAGCCGTCATGTAGTTATTTATTTATGTCAGCACGTCGGTACGGGACTCATGGGAATAGAAGGAATGAGGTACGAATGAGGGCTAATGGGTCCTATGAGTTAGGGCTGGCATACTCGTCTAGCCTACTCCACTACGCATTCATGTGTAGGGGATGTGCTGGCGGTGACTGACCTAAAGGCTCAGAGTACAACTTACCACTAAAGCTACTCAATGCTAAGCGCATTATGAAAATGATTTTTTGGTCGGAAATTGGTTGAAAATGCCGAAAAAACGCCGAAAATAGTCCAAAATTCCAAACTTTTCTGGTCCTCCGGGTAGGGGCGTTCTGCGAAAATCGAAAAATGGGTGCAGAAATCCCGTTCATTTT</ns2:sequence><ns2:name>KY950674.1_Leishmania_donovani_strain_MHOM/ET/2010/GR430_minicircle_DNA_genomic_sequence;_kinetoplast</ns2:name></ns2:Sequence><ns2:Sequence dsseqid="sq764" id="sq764"><ns2:sequence>GGGGTTGGTGTAAAATAGGGCCGGGTGGTGGCCGGAAATGGGCTCCCCTGGGCTGGATTTTGGAATTTATACGGGTCTGGAGGCTTTGTTGTGCGGTNTGAGATTTTGGAGCTTTGAATTGGCTTGATTTTTGGGATTGCACACGTATTTTGGCTCTGGTAGCTGGGTTGGCCCTTTGGGGTTGGGGATTTGGAGTTGATTTTGCCTTACACGTTGTTTGATGTGGATACTACGTGGGTTGGTTTTGGGGGTTGTATTGTTATTATTGTCTTGGCTGGATTTTGGGCGTGTTGAGCGTTTATGGGTTCAAGGCGTTCAGGGTGGCTAACGTGTGGGGCTGACTCTTGCTTGCTTAATATTTATATTAGTTATGACTGTTGTGCTATTGTTCGGGAACTCGCATAGGAGTCGGTTGGACATATTCATCTATATGGACTGCTGACTTGGCCTATAGTTTGTCGGTAGTGTGGTAAGGTGAGTTAATACGAGCCTATTAATACACGCGGACGATTATATTTACTCTTTTGGCTATTTTTACATTTGGATTTGGTTTTAGTTTGATGGTGTAGTCTATATAGAGATAGTAGACTGTAATACTGCTTACCTAAAGGTCTGTGCTCCTGCGGGAGTGCAAATTGGATTTATTTCTGAAAATTGGGGGATTTTGGTCCGGAAAACGCTAAAAATGGGGGATTTTTCCAAACTTTTCTGGTCCTTCGGGTAGGGGCGTTCTGCGAAAACCGAAAAATGGGTGCAGAAATCCCGTTCATTTT</ns2:sequence><ns2:name>KY950675.1_Leishmania_donovani_strain_MHOM/SD/96/LEM3196_minicircle_DNA_genomic_sequence;_kinetoplast</ns2:name></ns2:Sequence><ns2:Sequence dsseqid="sq766" id="sq766"><ns2:sequence>GGGGTTGGTGTAAAATAGGGCCGGGTGGAGGGGGAATTTCGGCCATTTTTGGCTGGCCCTGGCTTTTTATACGGGGTTGGAGGCCTTGTGGTGGGACTCCGGCTTGGGAGCTGCTTTGGAGGCTTATTTTAACAGTTTTGGTGGCTTAAATGGCTTTGGGGTTAAGTTTTTGGGCTTTGAACTGGGGTGGAGCGGTTGGTTGATGGAGCTGGACACGTTGGGTGGTTGGTTTGGATGGGTGGTCATCGCCCTCATGGGGTTGGGATTTGGGTTTGGTTGGGCGTTCGTGTGCTGGAGTTGGATTGGATTCCTTGGTTAGGGGTTAGGGTTAGTAAGGATAGGTTGAGAAAGGGATATTAATATTAAAGGGGAGGGGTTTGGTTAACTTTACGTAGGCCTCAGCCGCCATGTAGTTATTTATTTATGTCAGCACGTCGGTACGGGACTCATGGGAATAGAAGGAATGAGGTACGAATGAGGGCTAATGGGTCCTATGAGTTAGGGCTGGCATACTCGTCTAGCCTACTCCACTACGCATTCATGTGTAGGGGATGTGCTGGCGGTGACTGACCTAAAGGCTCAGAGTACAACTTACCACTAAAGCTACTCAATGCTAAGCGCATTATGAAAATGATTTTTTGGTCGGGAATTGTCGAAAATGCCGAAAAAACGCCGAAAATAGTCCAAAATTCCAAACTTTTCTGGTCCTCCGGGTAGGGCCGTTCTGCGAAAATCGAAAAATGGGTGCAGAAATCCCGTTCATTTT</ns2:sequence><ns2:name>KY950676.1_Leishmania_donovani_strain_MHOM/ET/2009/GR353_minicircle_DNA_genomic_sequence;_kinetoplast</ns2:name></ns2:Sequence><ns2:Sequence dsseqid="sq768" id="sq768"><ns2:sequence>GGGGTTGGTGTAAAATAGGGCCGGGTGGGCCGGGGAATTCGGGAAATTGGCTCTCCTGGGCTGGAGTGGGTTGAAACCCTGGGTCTGACGGCTTGTTTTTGCTTCGGCTAGGATTTCTCTTTAATTTTTGTCTTTTAAATTGGGGATTTGGTGGGATTTCGGAGTTGATGTTGCCGTGTAGGATTGGATGTTTGGGGGTGGTGGCTGTTTTGGGATTTATTGTTTATTTGATAAACTTTGGTATTTTTAATTTTGATGGTGTGATGGTTGTGGGGACTTGGTTTTTGGTTTGGGGTTTTAGAGTTTGGATCCTCATGGATGATTGGTTTAGTTTGCACCGCAGGTCGGGCTGATATTAAAGGTAACTAATATTAGCTTTATATAGAGGCCTGTAGATATATGGTATGACGTTCGTAACAGCTGGCGTCTATTAGATATAACGGGCATGTTGTAAACAGGCATAGAGTTATATTATAGGTTACGATGAGACTTCAAGTTAGACCTACATACACACTATTTATGTCAAGTTTCTGTTTGTTAGTTTTAAGTATTGGTGTTATTTACAGTTTGAGTTATATAGCATACAGTTCCACAGTATATATGTTGCTAATGCTGATTGGGAGCTGCTAAAGCATTCAGTTGGTGGGAATTGGGCATAAAGCCGTCGGAATTTATCAAAAATCGTCAAAAATCGTCAAAAATCGGCCAAAATTCCAAACTTTTCTGGTCCTCCGGGTAGGGGCGTTCTGCGAAAATCGAAAAATGAGTGCAGAAATCCCGTTCATTTT</ns2:sequence><ns2:name>KY950677.1_Leishmania_donovani_strain_MHOM/SD/43/Khartoum_minicircle_DNA_genomic_sequence;_kinetoplast</ns2:name></ns2:Sequence><ns2:Sequence dsseqid="sq770" id="sq770"><ns2:sequence>GGGGTTGGTGTAAAATAGGGCCGGGTGGGCCGGGGAATTCGGGGAAATTGGCTCTCCTGGGCTGGAGTGGGTTGAAACCCTGGGTCTGACGGCTTGTTTTTGCTTCGGCTAGGATTTCTCTTTAATTTTTGTCTTTTAAATTGGGGATTTGGTGGGATTTCGGAGTTGATGTTGCCGTGTAGGATTGGATGTTTGGGGGTGGTGGCTGTTTTGGGATTTATTGTTTATTTGATAAACTTTGGTATTTTTAATTTTGATGGTGTGGTGGCGTTGGGGACTTGGTTTTTGGTTTGGGGTTTTAGAGTTTGGATTCTCATGGATGATTGGTTTAGTTTGCGCCGCAGGTCGGGCTGATATTAAAGGTAACTAATATTAGCTTTATATAGAGGCCTGTAGATATATGGTATGACGTTCGTAACAGCTGGGCGTCTATTAGATATAACGGGCATGTTGTAAACAGGCATAGAGTTATATTATAGGTTACGATGAGACTTCAAGTTAGACCTACATACACACTATTTATGTCAAGTTTCTGTTTGTTAGTTTTAAGTATTGGTGTTATTTACAGTTTGAGTTATATAGCATACAGTTCCACAGTATATATGTTGCTACTACTGATTGGGAGCTGCTAAAGCATTCAGTTGATGGGAACTGGGCATAAAGCCGTCGGAATTTATCAAAAATCGTCAAAAATCGTCAAAAATCGTCCAAAATTCCAAACTTTTCTGGTCCTCCGGGTAGGGGCGTTCTGCGAAAATCGAAAAATGAGTGCAGAAATCCCGTTCATTTT</ns2:sequence><ns2:name>KY950678.1_Leishmania_donovani_strain_MHOM/ET/2010/GR435_minicircle_DNA_genomic_sequence;_kinetoplast</ns2:name></ns2:Sequence><ns2:Sequence dsseqid="sq772" id="sq772"><ns2:sequence>GGGGATAGGTGTAAAATAGGGCCGGGTGGTGGCTGGAATTGGCTAGTTTGGCTGGAATTAACGCGTCTGGAGGCCTTGGTGGTCGGGTTTTAGCTTGGGTGGGGTTTAGATGGTGAATTTCTTGATTTGGGGCCTTTGATTGCTTGGATTTTTTGGTGGGGTGGGATTTTATGGCTTGGCCTGGATGTTTATTGGTGGGGGTTGAGTTTGGTTGTTCTGGTTGGGATTGGTTCTGGGTTTGTACGGGTCTGGCGGCCGTGGACTTGGTTGGCTAGAGCGTTGGTGGGTTAACGTGAGGGGTTTGGGGGTTGCCCTTAGTGGCTTACTCATCATTGGGGTTGGTATATAGAATAAGTTATATATTAACTTATTGTCTTGGCTAAGAGGTCTCTCGGCAGTAACTTTAGTGCTGCTTATATAATATTGGATGATAGGGCTGACACTGAGTCGTTATAAGTAACGGTAGGTACTGATATAAGACGGTGAGGCATCTATATAAATCCAATCATACACGTTATCTTGCACTATATTCTTACAATTTTGCGTTATAGTAGAGTTTGATAGATGGTGAACTTATAACTAAGGGTACGTATGTTCCTTCCAGTAGGATGCCTGTGGCATTATGAATTCCGATTTTTGGATGAAAAGTCCTGAAAATATGGCGAAAAAAGCTAAAAAATGCCGAAAAATCCAAACTTTTCTGGTCCTCCGGGTAGGGGCGTTCTGCGAAAATCGAAAAATGAGTGCAGAAATCCCGTTCATTTT</ns2:sequence><ns2:name>KY950679.1_Leishmania_donovani_strain_MHOM/SD/97/LEM3446_minicircle_DNA_genomic_sequence;_kinetoplast</ns2:name></ns2:Sequence><ns2:Sequence dsseqid="sq774" id="sq774"><ns2:sequence>GGAGGCTTGTTTTTACGCTGGCTGGGTTTTGCCTTTAATTTTTGAGCTATAAAGTGGCTGTTTTGGCTCGTTTGGGTTGACGTTGGTCTTGATGTGTTTGGGTGGGGGTGGGCTTGTTTGGTGTGGGCCTTGGTTGGGCTGGCTGTTGCTTTTGGTGTGGTGTCTTTTTGGCGTGATGCGGTGGCCTCGGGCTTGAGGTTGATGGTTGCCATGGTTGGTGGCTCTTTTTGGGGGCTGGCTTTGGCCTCACTTACATATATAACTTATATTTATATTAAGTTATAGGCCTTAGTGGCTAGCTAAGGGTGGGCCGGAGGATCTGATGATATCTTCGGCGCTACTAATAAGTTTGTAGGTAAAGAGTTTATCGGATTTAGCTACATTAATATACACGCTATATAGTATCTGTTCATGCTATTTTTGTCAGTGTGAGTGTGAGTATATTGTAGTATGATGTGATGTGTCGGTATATAGAACAATACCTTTTATAAAGCTTACTGTTGTGCCGGGGCACCGTTGCATAAATGGTTTTATGGCATGGGTGTCCAGAGTTGTATCGGAAAAGCCGGAAAATCCTAAAAAATACCCCAAAATC</ns2:sequence><ns2:name>MK803363.1_Leishmania_donovani_isolate_STIDH06_minicircle_kinetoplast_sequence</ns2:name></ns2:Sequence><ns2:Sequence dsseqid="sq776" id="sq776"><ns2:sequence>CGCTTGACATCCACCCACCTTTAAACCCCATTTCCCACTCGACCATTTGGTATTTTTCCGATTTTCGCGGCGGGATTTCTGCATATGTATTGATGTTACGTTAATATGCTATCCATACAACTCAGCACACACTATACAACGCATAACTACATATAGTGAACTACAACGAAACTGTGTATATTAATAAACTACTATACCGTACTATCAATATAACGTTCCGGCCCTAGATAAACTATATGTCGCCTATAGATACCTAAACCCTCCTTAATCTATATCATCACAAATTACTTATATATATAAAAGTTATTCTATGGATGAACCCCATGAGTGCTGCGAGCAATAACGATACCCACCCCAACACCTAAACCCATCCAACAACGTCCAACCCCAGACGAAACAACCTCGTGCCAGTAAACAAACACTCCAAACAAGCACCTCAACCACCCAGCAACTTAAACCGCCACAATCCCAAACCCCACACCACCCAAAATCAATGTATCCATAAACCCCAACTACAATCCAACACCAAAAGCCAACCAGCCCCAACCGCGCAGGACCATGGTCCAGGCCAATCTCAGCCCCATGAAGGCCAATATCCGAAATTCCGCACCCGGCCCATTACACATTCAGCTATCCCCCCAGTA</ns2:sequence><ns2:name>MK803364.1_Leishmania_donovani_isolate_STIDH16_minicircle_kinetoplast_sequence</ns2:name></ns2:Sequence><ns2:Sequence dsseqid="sq778" id="sq778"><ns2:sequence>CCCTGGGTCTGGAGGCTTTGTTTTTTGGATTTGAGATTTTTTGAGGGTTTTTGGCTTGTGAAGTGGCTTGTTGGGTTGGTATTGGTGTGTGCTGCCTGGTTCCTCGCGGTGCTTTTCTCGGATTGGTTTTGGTTCTGCGTTGGTGTTGGTGAGTATACCTCTTTGATTGGCGGTGCTGCCTTGGTGGCGGGGGTTGGTGTTTTATACATATGGTTTAGCCCTGGTGTGGGAGGTGGGTGCCCTTGGATGAACGTAGGGTGGTGGAGACTTCCCCTTGCTTTAATATTGATATTAGTTATAACATTGGTGGTTATAGTGATAGTGGCTACAGCCAAGGGGTAACCTATAGTTTATATAGGGCGTTAGGCGTAAAAGCTACCGAAGTATACGTAGGTAGTATATAGCCTATTATACGTCCTAGATCTCGTTACATATTATTTTCTATTTATTGTCGATTTGTTTTTATGTTTGATGTTATGTGTAGTGTATGTATCTAGTAGCCTGATAATACAGAGTACTAACTAGAGCTAAAGACTGTTGCCTTGGTAGGCGTGAGTTCGGGAATTGGGGGATTTAGCCGGAAAATCCTAGAAAAATTCTAGAAAAGCCTCGAAAATGGG</ns2:sequence><ns2:name>MK803365.1_Leishmania_donovani_isolate_STIDH07_minicircle_kinetoplast_sequence</ns2:name></ns2:Sequence><ns2:Sequence dsseqid="sq780" id="sq780"><ns2:sequence>CTGCACTGGGTCGTTGATTTTAAATGGGTTTGAGGCTTGCTCTGGCCTGTTTAAAGTTGGTTTGTTTTTATTTGGTTAATAATTTGGTGATATCTTTTTATAAATATGTTTTTGCTTTGGATTGGTCATGTTGTTTTTACTGTTTGGATTGTTCGGGGTGGATGCTTGTTTTGGGCATTATGGAGGGATTAGACCTGGGCTTGGATATGCGGTTTAGGGTTTGGAGTTTAGGCTTTATTATGCGTTTTGTGTTATATATTTGTATTTATTATGTAATATGTAATGCCTTTGATCTTAGGGTTAGATGATAGTTTGGATGCCTGTTCGGCCGTATTAGTGTGGGTGTTTGACGTGTGATGCTTGTGGTACGCCGTTGACATATTATATTCTTGATTGTTATTTACTTGTTGGTTTATGTTATGATCTCAGTGTTTTATGGTGTGAATGTTGTTTTGTATTTGTCTATAGTTTTAGAGTTTTAGACCG</ns2:sequence><ns2:name>MN475273.1_Leishmania_donovani_isolate_IQ-Human_minicircle_kinetoplast_sequence</ns2:name></ns2:Sequence><ns2:Sequence dsseqid="sq782" id="sq782"><ns2:sequence>ACTGTAACATAGATCTACAATATGCTACAATTAATATATCTATACCGTATACTTATGATATTATAATACCGATAATATAGTATCTCCCGCCTAAAGTTCTAAGGCTTCTCCCGTGGAACAAACTAATACAACAACCCCAACTAATATTTATATTAAAGGAAGCCACATTCCACGCCAATACCCAAAACTATCCCACAAACTTCTTAACCCAAATCAAGCCCCAACCCCGTATAAAATCCAAATCCAATCCAAATCCAATCCAACCAACGTGTATCCAGCCGAACTAACCCAGTTTAAAACAAATATCGATTATCAAAAGAGCCAATACCACACCAAATAGCGTCAACCCTTCTTCTAACACTAACATCCGAACCCCAAGTCAGGCCCAAAAGCCCTGCAAGTACAGCCCACTCCAAAGTCCCCACCCAGCCATATCCACACACGCCCGAGTCCCGAATCCCCCACCACCCGGCCCTATTTTACACCAACCCCCAGTTTCCCGCCTCG</ns2:sequence><ns2:name>OM105446.1_Leishmania_donovani_isolate_A19_minicircle_kinetoplast_sequence</ns2:name></ns2:Sequence><ns2:Sequence dsseqid="sq784" id="sq784"><ns2:sequence>TACACTGTAACATAGATCTACAATATGCTACAATTAATATATCTATACCGTATACTTATGATATTATAATACCGATAATATAGTATCTCCCGCCTAAAGTTCTAAGGCTTCTCCCGTGGAACAAACTAATACAACAACCCCAACTAATATTTATATTAAAGGAAGCCACATTCCACGCCAATACCCAAAACTATCCCACAAACTTCTTAACCCAAATCAAGCCCCAACCCCGTATAAAATCCAAATCCAATCCAAATCCAATCCAACCAACGTGTATCCAGCCGAACTAACCCAGTTTAAAACAAATATCGATTATCAAAAGAGCCAATACCACACCAAATAGCGTCAACCCTTCTTCTAACACTAACATCCGAACCCCAAGTCAGGCCCAAAAGCCCTGCAAGTACAGCCCACTCCAAAGTCCCCACCCAGCCATATCCACACACGCCCGAGTCCCGAATCCCCCACCACCCGGCCCTATTTTACACCAACCCCCAGTTTCCCGCCTCGA</ns2:sequence><ns2:name>OM105447.1_Leishmania_donovani_isolate_A20_minicircle_kinetoplast_sequence</ns2:name></ns2:Sequence><ns2:Sequence dsseqid="sq786" id="sq786"><ns2:sequence>GACTATACACTGTAACATAGATCTACAATATGCTACAATTAATATATCTATACCGTATACTTATGATATTATAATACCGATAATATAGTATCTCCCGCCTAAAGTTCTAAGGCTTCTCCCGTGGAACAAACTAATACAACAACCCCAACTAATATTTATATTAAAGGAAGCCACATTCCACGCCAATACCCAAAACTATCCCACAAACTTCTTAACCCAAATCAAGCCCCAACCCCGTATAAAATCCAAATCCAATCCAAATCCAATCCAACCAACGTGTATCCAGCCGAACTAACCCAGTTTAAAACAAATATCGATTATCAAAAGAGCCAATACCACACCAAATAGCGTCAACCCTTCTTCTAACACTAACATCCGAACCCCAAGTCAGGCCCAAAAGCCCTGCAAGTACAGCCCACTCCAAAGTCCCCACCCAGCCATATCCACACACGCCCGAGTCCCGAATCCCCCACCACCCGGCCCTATTTTACACCAACCCCCAGTTTCCCGCCTCG</ns2:sequence><ns2:name>OM105448.1_Leishmania_donovani_isolate_A33_minicircle_kinetoplast_sequence</ns2:name></ns2:Sequence><ns2:Sequence dsseqid="sq788" id="sq788"><ns2:sequence>CTATACACTGTAACATAGATCTACAATATGCTACAATTAATATATCTATATCGTATACTTATGATATTATACTACCGATAATATAGTATCTCCCGCCTAAAGTTCTAAGGCTTCTCCCGTGGAACAAACTAATACAACAACCCCAACTAATATTTATATTAAAGGAAGCCACATTCCACGCCAATACCCAAAACTATCCCACAAACTTCTTAACCCAAATCAAGCCCCCAACCCCGTATAAAATCCAAATCCAATCCAAATCCAATCCAACCAACGTGTATCCAGCCGAACTAACCCAGTTTAAAACAAATATCGATTATCAAAAGAGCCAATACCACACCAAATAGCGTCAACCCTTCTTCTAACACTAACATCCGAACCCCAAGTCAGGCCCAAAAGCCCTGCAAGTACAGCCCACTCCAAAGTCCCCACCCAGCCATATCCACACACGTCCGAGTCCCGAATTCCCCCACCACCCGGCCCTATTTTACACCAACCCCCAGTTTCCCGCCTC</ns2:sequence><ns2:name>OM105449.1_Leishmania_donovani_isolate_A34_minicircle_kinetoplast_sequence</ns2:name></ns2:Sequence><ns2:Sequence dsseqid="sq790" id="sq790"><ns2:sequence>CTGTAACATAGATCTACAATATGCTACAATTAATATATCTATATCGTATACTTATGATATTATACTACCGATAATATAGTATCTCCCGCCTAAAGTTCTAAGGCTTCTCCCGTGGAACAAACTAATACAACAACCCCAACTAATATTTATATTAAAGGAAGCCACATTCCACGCCAATACCCAAAACTATCCCACAAACTTCTTAACCCAAATCAAGCCCCCAACCCCGTATAAAATCCAAATCCAATCCAAATCCAATCCAACCAACGTGTATCCAGCCGAACTAACCCAGTTTAAAACAAATATCGATTATCAAAAGAGCCAATACCACACCAAATAGCGTCAACCCTTCTTCTAACACTAACATCCGAACCCCAAGTCAGGCCCAAAAGCCCTGCAAGTACAGCCCACTCCAAAGTCCCCACCCAGCCATATCCACACACGTCCGAGTCCCGAATTCCCCCCACCACCCGGCCCTATTTTACACCAACCCCCAGTTTCCCGCCT</ns2:sequence><ns2:name>OM105450.1_Leishmania_donovani_isolate_A38_minicircle_kinetoplast_sequence</ns2:name></ns2:Sequence><ns2:Sequence dsseqid="sq792" id="sq792"><ns2:sequence>GTAACATAGATCTACAATATGCTACAATTAATATATCTATATCGTATACTTATGATATTATACTACCGATAATATAGTATCTCCCGCCTAAAGTTCTAAGGCTTCTCCCGTGGAACAAACTAATACAACAACCCCAACTAATATTTATATTAAAGGAAGCCACATTCCACGCCAATACCCAAAACTATCCCACAAACTTCTTAACCCAAATCAAGCCCCCAACCCCGTATAAAATCCAAATCCAATCCAAATCCAATCCAACCAACGTGTATCCAGCCGAACTAACCCAGTTTAAAACAAATATCGATTATCAAAAGAGCCAATACCACACCAAATAGCGTCAACCCTTCTTCTAACACTAACATCCGAACCCCAAGTCAGGCCCAAAAGCCCTGCAAGTACAGCCCACTCCAAAGTCCCCACCCAGCCATATCCACACACGTCCGAGTCCCGAATTCCCCCACCACCCGGCCCTATTTTACACCAACCCCCAGTTTCCCGCCTCGA</ns2:sequence><ns2:name>OM105451.1_Leishmania_donovani_isolate_A51_minicircle_kinetoplast_sequence</ns2:name></ns2:Sequence><ns2:Sequence dsseqid="sq794" id="sq794"><ns2:sequence>TAGATCTACAATATGCTACAATTAATATATCTATACCGTATACTTATGATATTATAATACCGATAATATAGTATCTCCCGCCTAAAGTTCTAAGGCTTCTCCCGTGGAACAAACTAATACAACAACCCCAACTAATATTTATATTAAAGGAAGCCACATTCCACGCCAATACCCAAAACTATCCCACAAACTTCTTAACCCAAATCAAGCCCCAACCCCGTATAAAATCCAAATCCAATCCAAATCCAATCCAACCAACGTGTATCCAGCCGAACTAACCCAGTTTAAAACAAATATCGATTATCAAAAGAGCCAATACCACACCAAATAGCGTCAACCCTTCTTCTAACACTAACATCCGAACCCCAAGTCAGGCCCAAAAGCCCTGCAAGTACAGCCCACTCCAAAGTCCCCACCCAGCCATATCCACACACGCCCGAGTCCCGAATCC</ns2:sequence><ns2:name>OM105452.1_Leishmania_donovani_isolate_A52_minicircle_kinetoplast_sequence</ns2:name></ns2:Sequence><ns2:Sequence dsseqid="sq796" id="sq796"><ns2:sequence>TAGATCTACAATATGCTACAATTAATATATCTATACCGTATACTTATGATATTATAATACCGATAATATAGTATCTCCCGCCTAAAGTTCTAAGGCTTCTCCCGTGGAACAAACTAATACAACAACCCCAACTAATATTTATATTAAAGGAAGCCACATTCCACGCCAATACCCAAAACTATCCCACAAACTTCTTAACCCAAATCAAGCCCCAACCCCGTATAAAATCCAAATCCAATCCAAATCCAATCCAACCAACGTGTATCCAGCCGAACTAACCCAGTTTAAAACAAATATCGATTATCAAAAGAGCCAATACCACACCAAATAGCGTCAACCCTTCTTCTAACACTAACATCCGAACCCCAAGTCAGGCCCAAAAGCCCTGCAAGTACAGCCCACTCCAAA</ns2:sequence><ns2:name>OM105453.1_Leishmania_donovani_isolate_A64_minicircle_kinetoplast_sequence</ns2:name></ns2:Sequence><ns2:Sequence dsseqid="sq798" id="sq798"><ns2:sequence>GACTATACACTGTAACATAGATCTACAATATGCTACAATTAATATATCTATACCGTATACTTATGATATTATAATACCGATAATATAGTATCTCCCGCCTAAAGTTCTAAGGCTTCTCCCGTGGAACAAACTAATACAACAACCCCAACTAATATTTATATTAAAGGAAGCCACATTCCACGCCAATACCCAAAACTATCCCACAAACTTCTTAACCCAAATCAAGCCCCAACCCCGTATAAAATCCAAATCCAATCCAAATCCAATCCAACCAACGTGTATCCAGCCGAACTAACCCAGTTTAAAACAAATATCGATTATCAAAAGAGCCAATACCACACCAAATAGCGTCAACCCTTCTTCTAACACTAACATCCGAACCCCAAGTCAGGCCCAAAAGCCCTGCAAGTACAGCCCACTCCAAAGTCCCCACCCAGCCATATCCACACACGCCCGAGTCCCGAATCCCCCACCACCCGGCCCTATTTTACACCAACCCCCAGTTTCCCGCCTCGA</ns2:sequence><ns2:name>OM105454.1_Leishmania_donovani_isolate_A65_minicircle_kinetoplast_sequence</ns2:name></ns2:Sequence><ns2:Sequence dsseqid="sq800" id="sq800"><ns2:sequence>CTGTAACATAGATCTACAATATGCTACAATTAATATATCTATACCGTATACTTATGATATTATAATACCGATAATATAGTATCTCCCGCCTAAAGTTCTAAGGCTTCTCCCGTGGAACAAACTAATACAACAACCCCAACTAATATTTATATTAAAGGAAGCCACATTCCACGCCAATACCCAAAACTATCCCACAAACTTCTTAACCCAAATCAAGCCCCAACCCCGTATAAAATCCAAATCCAATCCAAATCCAATCCAACCAACGTGTATCCAGCCGAACTAACCCAGTTTAAAACAAATATCGATTATCAAAAGAGCCAATACCACACCAAATAGCGTCAACCCTTCTTCTAACACTAACATCCGAACCCCAAGTCAGGCCCAAAAGCCCTGCAAGTACAGCCCACTCCAAAGTCCCCACCCAGCCATATCCACACACGCCCGAGTCCCGAATCCCCCACCACCCGGCCCTATTTTACACCAACCCCCAGTTTCCCGCCTCGGAGCCGATTTA</ns2:sequence><ns2:name>OM105455.1_Leishmania_donovani_isolate_A67_minicircle_kinetoplast_sequence</ns2:name></ns2:Sequence><ns2:Sequence dsseqid="sq802" id="sq802"><ns2:sequence>CATAGACTATACACTGTAACATAGATCTACAATATGCTACAATTAATATATCTATACCGTATACTTATGATATTATAATACCGATAATATAGTATCTCCCGCCTAAAGTTCTAAGGCTTCTCCCGTGGAACAAACTAATACAACAACCCCAACTAATATTTATATTAAAGGAAGCCACATTCCACGCCAATACCCAAAACTATCCCACAAACTTCTTAACCCAAATCAAGCCCCAACCCCGTATAAAATCCAAATCCAATCCAAATCCAATCCAACCAACGTGTATCCAGCCGAACTAACCCAGTTTAAAACAAATATCGATTATCAAAAGAGCCAATACCACACCAAATAGCGTCAACCCTTCTTCTAACACTAACATCCGAACCCCAAGTCAGGCCCAAAAGCCCTGCAAGTACAGCCCACTCCAAAGTCCCCACCCAGCCATATCCACACACGCCCGAGTCCCGAATCCCCCACCACCCGGCCCTATTTTACACCAACCCCCAGTTTCCCGCCTCG</ns2:sequence><ns2:name>OM105456.1_Leishmania_donovani_isolate_A75_minicircle_kinetoplast_sequence</ns2:name></ns2:Sequence><ns2:Sequence dsseqid="sq804" id="sq804"><ns2:sequence>TAACATAGATCTACAATATGCTACAATTAATATATCTATACCGTATACTTATGATATTATAATACCGATAATATAGTATCTCCCGCCTAAAGTTCTAAGGCTTCTCCCGTGGAACAAACTAATACAACAACCCCAACTAATATTTATATTAAAGGAAGCCACATTCCACGCCAATACCCAAAACTATCCCACAAACTTCTTAACCCAAATCAAGCCCCCAACCCCGTATAAAATCCAAATCCAATCCAAATCCAATCCAACCAACGTGTATCCAGCCGAACTAACCCAGTTTAAAACAAATATCGATTATCAAAAGAGCCAATACCACACCAAATAGCGTCAACCCTTCTTCTAACACTAACATCCGAACCCCAAGTCAGGCCCAAAAGCCCTGCAAGTACAGCCCACTCCAAAGTCCCCACCCAGCCATATCCACACACGCCCGAGTCCCGAATCCCCCACCACCCGGCCCTATTTTACACCAACCCCCAGTTTCCCGCCTCGA</ns2:sequence><ns2:name>OM105457.1_Leishmania_donovani_isolate_L20_minicircle_kinetoplast_sequence</ns2:name></ns2:Sequence><ns2:Sequence dsseqid="sq806" id="sq806"><ns2:sequence>TCATAGACTATACACTGTAACATAGATCTACAATATGCTACAATTAATATATCTATATCGTATACTTATGATATTATACTACCGATAATATAGTATCTCCCGCCTAAAGTTCTAAGGCTTCTCCCGTGGAACAAACTAATACAACAACCCCAACTAATATTTATATTAAAGGAAGCCACATTCCACGCCAATACCCAAAACTATCCCACAAACTTCTTAACCCAAATCAAGCCCCCAACCCCGTATAAAATCCAAATCCAATCCAAATCCAATCCAACCAACGTGTATCCAGCCGAACTAACCCAGTTTAAAACAAATATCGATTATCAAAAGAGCCAATACCACACCAAATAGCGTCAACCCTTCTTCTAACACTAACATCCGAACCCCAAGTCAGGCCCAAAAGCCCTGCAAGTACAGCCCACTCCAAAGTCCCCACCCAGCCATATCCACACACGTCCGAGTCCCGAATTCCCCCACCACCCGGCCCTATTTTACACCAACCCCCAGTTTCCCGCCTCGA</ns2:sequence><ns2:name>OL639682.1_Leishmania_donovani_isolate_A5_minicircle_kinetoplast_sequence</ns2:name></ns2:Sequence><ns2:Sequence dsseqid="sq808" id="sq808"><ns2:sequence>AGTTCATAGACTATACACTGTAACATAGATCTACAATATGCTACAATTAATATATCTATATCGTATACTTATGATATTATACTACCGATAATATAGTATCTCCCGCCTAAAGTTCTAAGGCTTCTCCCGTGGAACAAACTAATACAACAACCCCAACTAATATTTATATTAAAGGAAGCCACATTCCACGCCAATACCCAAAACTATCCCACAAACTTCTTAACCCAAATCAAGCCCCCAACCCCGTATAAAATCCAAATCCAATCCAAATCCAATCCAACCAACGTGTATCCAGCCGAACTAACCCAGTTTAAAACAAATATCGATTATCAAAAGAGCCAATACCACACCAAATAGCGTCAACCCTTCTTCTAACACTAACATCCGAACCCCAAGTCAGGCCCAAAAGCCCTGCAAGTACAGCCCACTCCAAAGTCCCCACCCAGCCATATCCACACACGTCCGAGTCCCGAATTCCCCCACCACCCGGCCCTATTTTACACCAACCCCCAGTTTCCCGCCTCGAA</ns2:sequence><ns2:name>OL639683.1_Leishmania_donovani_isolate_A6_minicircle_kinetoplast_sequence</ns2:name></ns2:Sequence><ns2:Sequence dsseqid="sq810" id="sq810"><ns2:sequence>CTATACACTGTAACATAGATCTACAATATGCTACAATTAATATATCTATATCGTATACTTATGATATTATACTACCGATAATATAGTATCTCCCGCCTAAAGTTCTAAGGCTTCTCCCGTGGAACAAACTAATACAACAACCCCAACTAATATTTATATTAAAGGAAGCCACATTCCACGCCAATACCCAAAACTATCCCACAAACTTCTTAACCCAAATCAAGCCCCCAACCCCGTATAAAATCCAAATCCAATCCAAATCCAATCCAACCAACGTGTATCCAGCCGAACTAACCCAGTTTAAAACAAATATCGATTATCAAAAGAGCCAATACCACACCAAATAGCGTCAACCCTTCTTCTAACACTAACATCCGAACCCCAAGTCAGGCCCAAAAGCCCTGCAAGTACAGCCCACTCCAAAGTCCCCACCCAGCCATATCCACACACGTCCGAGTCCCGAATTCCCCCACCACCCGGCCCTATTTTACACCAACCCCCAGTTTCCCGCCTC</ns2:sequence><ns2:name>OL639684.1_Leishmania_donovani_isolate_A7_minicircle_kinetoplast_sequence</ns2:name></ns2:Sequence><ns2:Sequence dsseqid="sq812" id="sq812"><ns2:sequence>TAGCCGATTTAACTGTAACATAGATCTACAATATGCTACAATTAATATATCTATACCGTATACTTATGATATTATAATACCGATAATATAGTATCTCCCGCCTAAAGTTCTAAGGCTTCTCCCGTGGAACAAACTAATACAACAACCCCAACTAATATTTATATTAAAGGAAGCCACATTCCACGCCAATACCCAAAACTATCCCACAAACTTCTTAACCCAAATCAAGCCCCAACCCCGTATAAAATCCAAATCCAATCCAAATCCAATCCAACCAACGTGTATCCAGCCGAACTAACCCAGTTTAAAACAAATATCGATTATCAAAAGAGCCAATACCACACCAAATAGCGTCAACCCTTCTTCTAACACTAACATCCGAACCCCAAGTCAGGCCCAAAAGCCCTGCAAGTACAGCCCACTCCAAAGTCCCCACCCAGCCATATCCACACACGCCCGAGTCCCGAATCCCCCACCACCCGGCCCTATTTTACACCAACCCCCAGTTTCCCGCCTCGGAGCCGATTT</ns2:sequence><ns2:name>OL639685.1_Leishmania_donovani_isolate_A8_minicircle_kinetoplast_sequence</ns2:name></ns2:Sequence><ns2:Sequence dsseqid="sq814" id="sq814"><ns2:sequence>ACTGTAACATAGATCTACAATATGCTACAATTAATATATCTATACCGTATACTTATGATATTATAATACCGATAATATAGTATCTCCCGCCTAAAGTTCTAAGGCTTCTCCCGTGGAACAAACTAATACAACAACCCCAACTAATATTTATATTAAAGGAAGCCACATTCCACGCCAATACCCAAAACTATCCCACAAACTTCTTAACCCAAATCAAGCCCCAACCCCGTATAAAATCCAAATCCAATCCAAATCCAATCCAACCAACGTGTATCCAGCCGAACTAACCCAGTTTAAAACAAATATCGATTATCAAAAGAGCCAATACCACACCAAATAGCGTCAACCCTTCTTCTAACACTAACATCCGAACCCCAAGTCAGGCCCAAAAGCCCTGCAAGTACAGCCCACTCCAAAGTCCCCACCCAGCCATATCCACACACGCCCGAGTCCCGAATCCCCCACCACCCGGCCCTATTTTACACCAACCCCCAGTTTCCCGCCTCGGAGCCGATTTA</ns2:sequence><ns2:name>OL639686.1_Leishmania_donovani_isolate_A9_minicircle_kinetoplast_sequence</ns2:name></ns2:Sequence><ns2:Sequence dsseqid="sq816" id="sq816"><ns2:sequence>GACTATACACTGTAACATAGATCTACAATATGCTACAATTAATATATCTATATCGTATACTTATGATATTATACTACCGATAATATAGTATCTCCCGCCTAAAGTTCTAAGGCTTCTCCCGTGGAACAAACTAATACAACAACCCCAACTAATATTTATATTAAAGGAAGCCACATTCCACGCCAATACCCAAAACTATCCCACAAACTTCTTAACCCAAATCAAGCCCCCAACCCCGTATAAAATCCAAATCCAATCCAAATCCAATCCAACCAACGTGTATCCAGCCGAACTAACCCAGTTTAAAACAAATATCGATTATCAAAAGAGCCAATACCACACCAAATAGCGTCAACCCTTCTTCTAACACTAACATCCGAACCCCAAGTCAGGCCCAAAAGCCCTGCAAGTACAGCCCACTCCAAAGTCCCCACCCAGCCATATCCACACACGTCCGAGTCCCGAATTCCCCCACCACCCGGCCCTATTTTACACCAACCCCCAGTTTCCCGCCTCGAA</ns2:sequence><ns2:name>ON843754.1_Leishmania_donovani_isolate_A35_minicircle_kinetoplast_sequence</ns2:name></ns2:Sequence><ns2:Sequence dsseqid="sq818" id="sq818"><ns2:sequence>TCGCAGAACGCCCCTACCCGGAGGACCAGAAAAGTTTGGATTTTTGGCCCATTTTTCGGGATTTTTGACCATTTTTGACACCCTCCCACCACATTTCAGGCCACGGCCCCTGTAGCGTCAGCCATAGCAAGCCTTCGGTATACCGGGAACTATCACGTAAGGGAAAAGTTATAAGGTACAATTTATCAAACTAAAATCTAACATGGCATACAAAACCGCAAAAATCTATACAAAATAAGTTCAAATAATACGTATCACAAGATTATATACTCCATGTACCAACATAGAATATATAATAAATAACTAGCTGTAATCACTAAGATCACCAAGCCAACAGGCATTAAAAGGCCTAATAACTTATTATTAATATTAGTTATAGCCCTCNTAATGGAACCACAAACCCCCTCACGNCACCCGAGTGCCAAGGCCTATCCATGAGCCAATCAAGACATCCCAACGCAGCCCAAGCCCAATAAATTCAAGCCAGCCTCACTATACACCAGCCCCAAACCACCAAACAACACAAACATTCACGTCAAGCCCACCAAGCCTCCAAACCACCAACAAAATTAAAGTCAAAAAACAACTTCAAAAGCAGCCAACTCCAGCATACCAAAAATCAAGCCTCCAACCCCATGGTTTCAGACCGACCTAGCCAAAATACCCGAATTTCCCGGACCACCCGGCCCTATTTTACACCAACCCCCAGT</ns2:sequence><ns2:name>AF308688.1_Leishmania_archibaldi_kinetoplast_minicircle_DNA,_complete_sequence</ns2:name></ns2:Sequence><ns2:Sequence dsseqid="sq820" id="sq820"><ns2:sequence>CTATTTTACACCAACCCCCAGTTTTCCGCCCCGGAGCCCAAAAATGGCAATTTTGGCCAAAAAATGAACGGGGTTTCTGCACCCATTTTTCCATTTTCGCAGAACGCCCCTACCCGGAGGACCAGAAAAGTTTGGAAATTTCCCCCATTTTTCGGGATTTTTCGGGATTTTAAGGATTTTTCACTCATCTCCAACCACTAACAGGCTTCAGCCAGCATATAAACGTAGCGGGGAAGTATCATGTCTGTAAAGATATTATACTAGCTACACCATCTACATACTCTCAAATAGGCTACCATACAATACAATAAAAAAGATCGTAAATTAGAGAGTAGAAATATTATGCCGTTATGTCTATAGGTTGAGTTATCATAAATAATATAATAACTACAAATAACTAGTCTACCTACGCTATCGTATCCCCTATTGAATACCCCTAATGCCATATTTAATATATAACTTATTCTGTATATCAAACCTATGCTCACTATCATCCAATCCCAACCACCACCATCAAATCCAATGAAGCCAAGCCAGTGTCGGAAACCAATCCATAAAGAATACCCATACCACCAAACGCAGCCCACATCTAAAACCAGCCACCGCCCGCCTCAAGACCAGCCGCGAGGACCAAACACATCCCAAAACCACCAATATTCAGCAAATTTAAGTCAGAATTCAATATCTAAATTCAGAAACCACCAAAACAACGGGCTAGGAGGCCAGTTTCAACCCAACCCAGCTCAGGAAGGGCAATTTCCCCGAATTTCCCGGCCCACCCGACC</ns2:sequence><ns2:name>L19877.1_Leishmania_donovani_minicircle_sequence</ns2:name></ns2:Sequence><ns2:Sequence dsseqid="sq822" id="sq822"><ns2:sequence>GGGGTTGGTGTAAAATAGGGCCGGGTGGTGGCTGGAAATGGGCTCCCCTGGGCTGGATTGGGCTCCCCTGGGCTGGATTGGGCTGAGACCCTGGGGTTGGAGGCTTGGTTTTGGGTGGGCTAGCATTTTTGGTGTTTTAATGGTTCGGGTGCCTTTGATGTGGCTGGTGGTTATGCGGCTTTAGTGGGTTGTAGCCTGGCGGAGGCTCGTGCCTTGGTGGGGGTGCCCTGGTGGGGGTGCTTCGGGTTACTCTACGGGTGTCTTTGGTGATGATGGGGGTGGGTTGGCTTTGGTGTTGGGGTTGATCGATGGTGGTCTTGGGTTGCCCTTAGGTGGTGATTCTCTTTAATATTAATATTAAAGGTAAGTGCTTGGGCGTATGATATAGCCATAGCGCTTTAGAATAGTTCGGCTCCGAAGAACCAGTCTGAGGTAGTGTTAAGTATACATTAATCTAGTATATAAATTAGCATATAATAACTGACATTACTCGTACACTATAAGTATTATGTTTAATATATTGCTGTAGTATGTATTTGTACGCTGTATGTAGTAGTAATATCTATACCGATATATTTATAGGTTGGCGCATACTGCAGTGAATTGAAAATTAATAAATTGGGGTCGGTGTTGTGGGAAGGTGTCGTAAATCCCGAAAAATGATAGAAAATGGCCAAAAATGGGGGAAAATCCCAAACTTTCCTGGTCCTCCGGGTAGGGGCGTCCTGCAAAATCGGAAAAATGGGTGCAGAAATCCCGTTCAAAAATCGGCCAAAAATGCCAAAAATCGGCTCCGGGGCGGGAAACTG</ns2:sequence><ns2:name>AF103735.1_Leishmania_infantum_strain_MHOM/FR/78/LEM75_kinetoplast_minicircle_DNA,_complete_sequence</ns2:name></ns2:Sequence><ns2:Sequence dsseqid="sq824" id="sq824"><ns2:sequence>GGGGTTGGTGTAAAATAGGGCCGGGTGGTGGCCGGAAATGGCTCCCCCTGGGCTGGATTGGGTTTTCCTGGGCTGGATTGGGCTGAAACCCTGGGGTTGGGAGCTTGGTTTTGGGTGGGCTAGCGTTTTTGGTGTTTTAATGGTTCGGGTGCCTTTGATGTGGGTGTTGGTTGTGTGGCTTTAGTGGGTTGGAGCCTGGTGGAGGCTTGTGCCTTGGTGGGATTAGTCTGATGGGATGCTTCGGGGTTACTCTACGGGTGTCTTTGATGATGCTGGGGTGGGTTGACTTTAATGTTGGGGTTAGCCGATGGTGGCCTTGGGTTGACCTTAGGTGGTGATTCTCTTTAATATTGATATTAAAGGTAAGTGCTTGGACATATGATATAGCCATAGCGCTTTAGAATAGTTCGACTCCGAAGACCCAGTCTGAGGTGGTGTTAAGTATACATTAATCTAGTATATAATTTAGCATATAATAACTGACATTACTCGTACACTATAAGTATTATGTTTAATATATTGCTGTAGTATGTATTTGTGTGCTGTGTGTAGTAGTAATATCTATACCGATATATTTATAGGTTGGCGCATACTGCAGTGAATTGAAAATTAATGAATTGGGGTCGGGCTGTGGGAAGGTGTCGTAAATTCTGGAAAATGATGGAAAATGGCCAAAAATGGGGGGAAATTCCAAACTTTTCTGGTCCTCCGGGTAGGGGCGTTCTGCAAAATCGGAAAAATGGGTGCAGAAATCCCGTTCAAAAATCGGCCAAAAATGCCAAAAATCGGCTCCGGGGCGGGAAACTG</ns2:sequence><ns2:name>AF103740.1_Leishmania_infantum_strain_MHOM/UK/88/CILLONICZ_kinetoplast_minicircle_DNA,_complete_sequence</ns2:name></ns2:Sequence><ns2:Sequence dsseqid="sq826" id="sq826"><ns2:sequence>GGGGTTGGTGTAAAATAGGGCCGGGTGGTGGCCGGGAATGGCTCCCCCTGGGCTGGATTGGGTTTTCCTGAGCTGGATTGGGCTGAAACCCTGGGGTTGGGGGCTTGGTTTTGGGTGGGCTAGCGTTTTTGGTGTTTTAATGGTTCGGGTGCCTTTGATGTGGGTGTTGGTTGTGTGGCTTTAGTGGGTTGGAGCCTGGTGGAGGCTTGTGCCTTGGTGGGATTAGTCTGGTGGGGTGCTTCGGGGTTACTCTACGGGTGTCTTTGATGATGCAGGGGTGGATTGACTTTAATGTTGGGGTTAGCCGATGGTGGTCTTGGGTTGACCTTAGGTGGTGATTCTCTTTAATATTGATATTAAAGGTAAGTGCTTGGACATATGATATAGCCATAGCGCTTTAGAATAGTTCGACTCCGAAGACCCAGTCTGAGGTAGTGTTAAGTATACATTAATCTAGTATATAATTTAGCATATAATAACTGACATTACTCGTACACTATAAGTATTATGTTTAATATATTGCTGTAGTATGTATTTGTGTGCTGTGTGTAGTAGTAATATCTATACCGATATATTTATAGGTTGGCGCATACTGCAGTGAATTGAAAATTAATGAATTGGGGTCGGGCTGTGGGAAGGTGTCGTAAATTCTGGAAAATGATGGAAAATGGCCAAAAATGGGGGGAAATTCCAAACTTTTCTGGTCCTCCGGGTAGGGGCGTTCTGCAAAATCGGAAAAATGGGTGCAGAAATCCCGTTCAAAAATCGGCAAAAAATGCCAAAAATCGGCTCCGGGGCGGGAAACTG</ns2:sequence><ns2:name>AF103741.1_Leishmania_infantum_strain_MCAN/TN/78/LEM78_kinetoplast_minicircle_DNA,_complete_sequence</ns2:name></ns2:Sequence><ns2:Sequence dsseqid="sq828" id="sq828"><ns2:sequence>GGGGTTGGTGTAAAATAGGGCCGGGTGGAGGGGGAATTTCGGCTGCTTTCTGGAAATATACGGGGTGGGAGGCCTTGTTTTTGCCTGGCTGGCTTGGGATGGTGTTTTGAAGGTGATTCGGGCTTAAATTGGGGGTTGTTGGCTTTGATGGTGGGTGTTTGGGCTGGATGGGGGTTGTTTCTTGGATTAATTATTGGTTTTGGCCTTGTTGGTGGTTATGTTGGTTTGATTCACGCGGATTTGCGGGGGTGGCTCTAGCTCTGGGGTTGGCTTGGGGTTTCGATACTGGGTTGGAGTGGTTGCTCGGTGGGTTAACCCTTCATGCTTGGGCCTTATAGAATAACTTATATATTAGTTGTACAGTCGTATGAGTTTACGGCGTAGCTCTGAACCGGTATGGTGGATAGCACATATAGGTTGGCGTATATAGATGTATAGGACGTTTTAGATAGAGTGAATGAAAATAATATATTTGTAAGTAACGGCTATCTTAGTTCATACATCATACTATCTCTTACATTTTGTAGATTTTTGTTGTTTGTGATGTTATATTGTGCGCTACTATAAGACCGTAGCTTTTACGTAACATACCTACAGTGGCTGCTTCGGTGGATGATGGTGTTGAATTGGTCGAAAATGCCCAAAAAGTCCCAAAAATGGCTCGAAAATCCAAACTTTTCTGGTCCTCCGGGTAGGGGCGTTCTGCGAAAACCGAAAAATGGGTGCAGAAATCCCGTTCAAAAATCGGCCAAAAATGCCAAAAATCGGCTCCGGGGCGGGAAACTG</ns2:sequence><ns2:name>AF190882.1_Leishmania_infantum_isolate_MHOM/ES/81/LEM307_kinetoplast_minicircle_DNA,_complete_sequence</ns2:name></ns2:Sequence><ns2:Sequence dsseqid="sq830" id="sq830"><ns2:sequence>GGGGTTGGTGTAAAATAGGGCCGGGTGGAGGGGGAATTTCGGCTTCTTTCTGGAAATATACGGGTGGGGGGCCTTGTTTTTGCCTGGCTGGCTTTTGATGGTGTTTTGAAGGTGATTCGGGCTTAAATTGGGGGTTGTTGGCTTTGATGGTGGGTGTTTGGACTGGATGGGGGTTGTTTCTTGGATTAATTATTGGTTTTGGCCTTGTTGGTGGTTATGTTGGTTTGATTCACGCGGATTTGCGGGGTGGCTCTAGCTCTGGGGTTGGCTTGGGGTTTTGATACTGGGTTGGGGTGGTTGCTCGGTGGGTTAACCCTTCATGCTTGGGGCCTTATAGAATAACTTATATATTAGTTGTACAGTCGTATGAGTTTACGGCGTAGCTCTGAACCGGTATGGGTGATAGCACATATAGGTTGGCGTATATAGATGTATAGGACGTTTTAGATAGAGTGAATGAAAATAATATATTTGTAAGTAACGGCTATCTTAGTTCATACATCATACTATCTCTTACATTTTGTAGATTTTTGTTGTTTGTGATGTTATATTGTGCGCTACTATAAGACCGTAGCTTTTACGTAACATACCTACAGTGGCTGCTTCGGTGGGTGATGGTGTTGAATTGGGTCGAAAATGCCCAAAAAGTCCCAAAAATGGCTCGAAAATCCAAACTTTTCTGGTCCTCCGGGTAGGGGCGTTCTGCGAAAATCGAAAATTGGGTGCAGAAATCCCGTTCAAAAATCGGCCAAAAATGCCAAAAATCGGCTCCGGGGCGGGAAACTG</ns2:sequence><ns2:name>AF190883.1_Leishmania_infantum_isolate_MHOM/FR/91/LEM-2298_kinetoplast_minicircle_DNA,_complete_sequence</ns2:name></ns2:Sequence><ns2:Sequence dsseqid="sq832" id="sq832"><ns2:sequence>GGGGTTGGTGWAAAATAGGGCCGGGTGGAGGGGAATTTCGGTCCTCCCTGGAAATGTACGGGTGGGAGGCCTTGTTTDGATCTGGTTGGWTATTTTGGTGGTTTGGAGGCTTGTTGTTGGGACTTGGAGGCTTTTTTGGGGCTTGCTTAGGTTGGAGCTTGGGGTGGGTGTTTAGGCTTGATTTGATGCTGGTGGGTGTTGGATGTGGATGTTTTGAGCTTGAATTTGGTGGATTAACTTTATTAACTTGGGGTGTGGCTCTAGGATTTTGGATGAGTTTGCGGGATATCAATGCTCTTGGCTGGGGCTTTGGGGATTGGTTTTAACTCCCTTCCTTTGATATTAATATTAGTTATGCTAAGTGACGAAGGTCTCAGGGGTGGTAACCATAGTGGACGACGAATATAGTTATCTAGGTCTATAGAGCTTAATTACGGGTATACTGGGAAAGGTTACGTGGGGCTCGGTGATGAGTAGCTATAGTAGACATAGTATTTGAATATCGTCTATAATTGAGAGTGATAGTTTTATTGATTTGCCAGTGTATTTGTGTTCTATGTAGATGCTGTGTTATGTTGAGGGTAAATATACCTGTACAGACTAGGCTGAAGCTTCTTGATGGTACTGGAGATGGGCAAAAATCGCCAAAAATAGCCAAAAATGGGCCAAAATTCCAAACTTTTCTGGTCCTCCGGGTAGGGGCGTTCTGCGAAAATCCAAAAATGGGTGCAGAAATCCCGTTCAAAAAATGGCCAAAAATGCCAAAAATCGGCTCCGGGGCGGAAA</ns2:sequence><ns2:name>AJ270144.1_Leishmania_infantum_kinetoplast_minicircle_DNA,_strain_LEM_235</ns2:name></ns2:Sequence><ns2:Sequence dsseqid="sq834" id="sq834"><ns2:sequence>GGGGTTGGTGTAAAATAGGGCCGGGTGGTGGCCGGAAATGGCTCCCCTGGGCTGGATTGGGTTTTCCNGGGCTGGATAGGGCTGAAACCCTGGGGTTGGGAGGCTTGGTTTTGGGTGGGCTAGCCGTTTTTGGTGTTTTAATGGTTCGGGTGCCTTTGATGTGGGTGTTGGTTGTGTGGCTTTAGTGGGTTGGAGCCTGGTGGAGGCTTGTGCCTTGGTGGGATTAGTCTGGTGGGGTGCTTCGGGGTTACTCTACGGGTGTCTTTGATGATGCTGGGGTGGGTTGACTTTAATGTTGGGGTTAGCCGATGGTGGTCTTGGGTTGACCTTAGGTGGTGATTCTCTTTAATATTGATATTAAAGGTAAAGTGCTTGGACATATGATATAGCCATAGCGCTTTAGAATAGTTCGACTCCCAAACCCAGTCTGAGGTAGTGTTAAGTATCATTAATCTAGTATATAATTTAGCATATAAAACTGCATTACTCGACACTATAAGTAATATGTTTAATA</ns2:sequence><ns2:name>AJ275319.1_Leishmania_infantum_kinetoplast_partial_minicircle_DNA,_strain_MHOM/ES/98/LLM-737,_clone_101</ns2:name></ns2:Sequence><ns2:Sequence dsseqid="sq836" id="sq836"><ns2:sequence>CCAGTTTCCCGCCCCGAAGCTGATTTTTGGCATTTTTGGCCGGGTTTGAACGGGATTTCTGCCCCATTTTTCCGATTTCGCAGAACGCCCCTACCCGAAGGACCAGAAAAGTTTGGAATTTCCCCCCAATTTCCGAGATTTTTCATGATTTTTCGAGATTTCAGACCAATTTCAAACCATGTCGGCACCGATCCCAAGGCCAGCAACGCTCATAACAGTAGGTATATTTACTTTTACAACAGTTAAAGTCTATCTATAGCATATACAAAACATTAAAATATACACAAAATAGAATTCTAGATTACATATAATAACACTATACTCTACGTTAAACTGCTACTCATGTCGGCTACCATTACAGGTTACCTATTATATATATAGATGCCACTATGCCCATCATCGAGCTAAAGAGTCAGTGAATCAACCCAACTTAATATTAATATTAAAGTAAGGCCAAAACCCATCTATGAAGACACCCATCCAACTNATCCCCATCCAAAGCGGGCCCCCACAAAAAAA</ns2:sequence><ns2:name>AJ275320.1_Leishmania_infantum_kinetoplast_partial_minicircle_DNA,_strain_MHOM/ES/98/LLM-737,_clone_102</ns2:name></ns2:Sequence><ns2:Sequence dsseqid="sq838" id="sq838"><ns2:sequence>GGGGTTGGTGTAAAATAGGGCCGGGTGGAGGGGGGATTTGCTGGGTTGACTGGAAAGGCCTGGGAGCCCGTATAATGGGGTTGTAGCTTTTTGGGGGGGTAAAGCTTTATTTTTCTTACTTGGGGGGGCATGGGTCTTTGGCACTATATTGGCTTTGACGTTGCCGGTTTTGACTTTCATGCGTTGATTGGGCTTATTTATTTAAAATGGGGGGGTACACGTAGTTGGACACTTGGATTTTATGCGCCTCCGGCGAAGGTCTTTCAATGACCGGGGGATAACTATAGGGCCTTAGGCTATAGGTAGCGTATAGGTCGTAGGGATAAAGGCCTTTTATATTGATATATAGGCGGTAGGGCAATCGGTGAGACTTCAGCGATGTCTAATAAACTGGTAAGATAATTAGGCCCGTAAGTTGATATACGTCTGTCTATATACTCTGTGCTACTACTTTGATTTTGCCATGTGAGTTATACATTGTTAGTATTTGTGGTTGGATGTACTCGTTAGATAGACTACCTCGGGTATATACTTATGCCTTCACCTAGAGCTCCTACGGAGGTGCAGCAATGAATTTTGACGCTACGAGGCTTGGAAACTGCTGGGGTGGGCTGTATTTTGGTGAAAAAGTCCAAAAATAACCGAAAATGGGCCGAAATCCCAAACTTTTCTGGTCCTCCAGGTAGGGGCGTTCTGCGAAAATGGAAAAATGGGTGCAGAAATCCCTCAACCTGCCAAAAAATGCCGATTTGGCCTCCGGGGCGGGAAACTGG</ns2:sequence><ns2:name>AJ275321.1_Leishmania_infantum_kinetoplast_partialminicircle_DNA,_strain_MHOM/ES/98/LLM-737,_clone_103</ns2:name></ns2:Sequence><ns2:Sequence dsseqid="sq840" id="sq840"><ns2:sequence>CCAGTTTCCCGCCCCTTTCCGNTTTTTGGTATTTTTGGCCANGGGTTGNNCGGNATTTCTGCCCCATTTTTCGGTTTTCGCAGAACGCCCCTACCCGAAGGACCAGAAAAGTTTGGGAAATTCCCCATTTCTCCGACCATTTTTCGAATTTTTTGGCATTTTCCGGCCGCCACACAATTTAATCAGAATTGCACTCCCGTAGGGCATAAACCTTTAGGTATAACTAGTACGTGTAAACTTATCTACCGTCTACCATATACTACACAATAAAACGCAAATTATGATGACCACTAACATAGATGCTAACCTAGTGTATGATTGTAGCCTATCTTAGTATACCAACATAAGATATCTATTATATAGAACGGCACAATATATCCTAAGGCTACCAAGGTACCCTATGGCCGCCGGCGCAGACTATAAAACAACTCCCTTTAATATAAATATCAAAGAGAGCTTAGTTAACACCCAATTAACACTATAACCACCACCCAGCCGTGAAAGCACAAACCCCT</ns2:sequence><ns2:name>AJ275322.1_Leishmania_infantum_kinetoplast_partial_minicircle_DNA,_strain_MHOM/ES/98/LLM-737,_clone_103</ns2:name></ns2:Sequence><ns2:Sequence dsseqid="sq842" id="sq842"><ns2:sequence>CCAGTTTCCCGCCCCTTAGCCGATTTTTGGCATTTTGGGCCGATTTTTGACCGGAATTTCTGCACCCATTTTTCCGATTTCGCAGAACGCCCCTACCCGGAGGACCAGAAAAGTTTGGAATTTCCCCCCATTTTTGGCCATTTTCCATCATTTTCCAGAATTTACGACACCTTCCCACAGCCCGACCCCAATTCATTAATTTTCAATTCACTGCAGTATGCGCCAACCTATAAATATATCGGTATAGATATTACTACTACACACAGCACACAAATACATACTACAGCAATATATTAAACATAATACTTATAGTGTACGAGTAATGTCAGTTATTATATGCTAAATTATATACTAGATTAATGTATACTTAACACTACCTCAGACTGGGTCTTCGGAGTCGAACTATTCTAAAGCGCTATGGCTATATCATATGCCAAGCACTTACCTTTAATATCAATATTAAAGAGAATCACCACCTAAGGCAACCCAAGACCACCATCGG</ns2:sequence><ns2:name>AJ275324.1_Leishmania_infantum_kinetoplast_partial_minicircle_DNA,_strain_MHOM/ES/98/LLM-737,_clone_105</ns2:name></ns2:Sequence><ns2:Sequence dsseqid="sq844" id="sq844"><ns2:sequence>GGGGTTGGTGTAAAATAGGGCCGGGTGGTGGCCGGAAATTGCTCTCCTGGGCTGGGATGGCTCGAAACCCTGGGTCTGGAGGCTTGTTTTTGTGCTGGCTAGATTTTGGCTTTAGTTTTGGGGGCGTTGGGGCTTGGTTTGGTGGATTGGCTGGGGTTGGTGCGTTCTGGATGTGGGCTTGGCCTGGGTTCACGGGGTTTGGGGCTTGGCTCGCGGTGGATTTTGCGCCTTGGGGTGGAGGTTGGTCGGCCTCCTTCCGGTTGGGATTTTGTTGTGAATAATGTTGGGCACATGCTTTTGATTTTTTGATTTTGGGTTTTGGGATTGAGTTGGATTCATTGACGTGGTTGGATCGGAGGGGGTTTGTGGCTTTGACGGCTGGGTGGTGGTTGATAGTGTTAGATTGGGTGTTAACTTAGCTCTCTTTGATATTTATATTAAAGGGAGTTGTTTTATAGTCTGCGCCGGCGGCCATAGGATACCTTGGTAGCCTTAGGATATATTGTGCCCGTCTATATAATAGATATCTTATGTTGGTATACTAAGATAGGCTACAATCATACACTAGGTTAGCATCTATGTTAGTGGCATCATAA</ns2:sequence><ns2:name>AJ275325.1_Leishmania_infantum_kinetoplast_partial_minicircle_DNA,_strain_MHOM/ES/98/LLM-735,_clone_107</ns2:name></ns2:Sequence><ns2:Sequence dsseqid="sq846" id="sq846"><ns2:sequence>GGGCTTCCATGGGCTGGATTGGCTCGAGACCGTGGGTCCTGGCGTATTTTGGGGTGGCTGGAGTTTTGGATTGGATTCGGCCTTGGCTGGCTGCTTTTGCGCGTGTGCTGCTTTTGGACTGGGTTGGCTGGGTTGGAGGCGTTCTGGGTGTTAAGTGGATGCGCTTGGAGGCGGTGGAGTGTGGGTAGATGGGCTCGGTGGCTTAAACTGGGCTACCTAGGTTTTAGAGTTTATGGGTTTAGGGTGTTAAGAGGTGATGGAGGGTAATAAGGGGTCTGGACACCYGCCTCTTTAATATTGATTATTAGTTATAGGGGTAAGGTGTTGGTAACCCTAGGGTTTCGGGTCCTCCGCTATGATTAAGTTTATATTTATAGTTTATAGGTAATAAGTTTATAAATGTCCTACATTACATAAATACTAGTCTATATACGCTTATTTGTCTATGATTCGTGTTCTATATTTGACTGTGATTAGACTGTGCTGTGTAGAATGTAATACTCTCGTATGTGTACCTGTGGCTTTATGCAGTTGCCACTTAATTGGGGGTGAAATTTATAAAATTTAAGCTGTGTGGCGTGTGGGAGGTGTCAAAATTCTAAAAAATGGGCAAAAATAGCCCAAAATCTCAAACTTTTCTGGTCCCCCGGGTAGGGGCGTTCTGCGAAAACCGAAAAATGGGTGCAGAAATCCCGTTCAAAAAATGGCCAAAAATGTCAAAAATGGCCTCCGGGGCGGGAAACTGG</ns2:sequence><ns2:name>AJ275326.1_Leishmania_infantum_kinetoplast_partial_minicircle_DNA,_strain_MHOM/ES/98/LLM-735,_clone_51</ns2:name></ns2:Sequence><ns2:Sequence dsseqid="sq848" id="sq848"><ns2:sequence>GGGGTTGGTGTAAAATAGGGCCGGGTGGTTCGGGAAATTCGGGGAAATTGGCTCTCCTGGGCTGGGATGGCTCGGAACCCTGGGTCCTGGGCACGCTTTTTGGCTGCTCTGGGTTTTTGGGGTGGATGTTTGCGGGGTGATTCGGCTTTTGAGCTGTGGGTGTTTGGGTTTGAGGCTTGTTTTGGGCTGGTGGGTGGATTAATTTGTTTTGGATACTGCATTTGCATGGCTTGTTGGTGTGGTGGTGGTTCAAGACTATGGTCGTGTGGCCTTTGATTGGGGTGGGGTGTATTGGATTGGATTCGTTTGGGGCTGAGGTGTTTGGGGTTTAGTATTAACACTTTCCCTTTGCTTTAATTATTATATTTAACTTCTAGCGACGTTAGGTCATGATCCTATAGTAACGTTAGGACTATAGGGGTAGTAGGTTATGAGATGACTTTAGTGTTCTGTTATGAGAATACAAAGGTTACATCGAATAATAGTATTATAAATTGTCGTATAATATTTGATCTCTTATTTTGAATTTTTGTTTATGTTATATTGCTATATTTTAACGTTTATATGTTGTATTGGGTGTATATTGCTTACCACTGCTGTGACTTGATTACCAGAGGGTGGGTTGACGGGAATTGGTGGGGAGTTGTTTGGAATTCGTCGAAAATCTTAAAAAATCCCTAAAAATAGCCAAATTTCCCAAACTTTTCTGGTCCTCCGGGTAGGGGCGTTCTGCGAAAACCGAAAAATGGGTGCAGAAATCCCGTTCAAAAAAGGGCCAAAAATGCCATTTTTAGCCTCCGGGGCGGGAAACTGG</ns2:sequence><ns2:name>AJ275327.1_Leishmania_infantum_kinetoplast_partial_minicircle_DNA,_strain_MHOM/ES/97/LLM-719,_clone_572</ns2:name></ns2:Sequence><ns2:Sequence dsseqid="sq850" id="sq850"><ns2:sequence>GGGCTACCCTGGGCTGGATTGGCCTGGACCCCTGGGTCTGGAGGCTTGATTTCGATCTGGTTGGGATTGTCTTTATTTTGCTGGCTTTGGGCTTGAGTTTAGTGACTAAACGGGGCTAGGGCTTTGATTCTGGTGTTTGGGGTGGTGCTTTAGGGTATGCGTGGGTATCTGTTTTGTGCTTATTATTTATAATTATGACTGGGTGTACAGTCACTTTAGTTCGCTCCGCATGGAGGCCGATGGGAATTGGATGACCGTATTCGGTGGCGGGGTAATGTTAGTTAGCCCTTCTTTAGCCACTATAGAATAAAGGGAATATCTTAATTCCGGCATAGCTATAGGATGTAGTAGGGTAAGCGTGACATATAAGTCAAGTTATATTGTGAGTTTACGAATCAATTGGACTTAGCGCCTACTCATACATTATATACTCTTGAATGTGAAGTTTTTGATCTGTTTGGTTGTGTTATGATCGAGGCTGACACAATTTGATGGCCTGTGTAAATATATCTTACCTTAAGGTGGCTTCTTTGAAATGCAATTTGAATTAATTTGGGGATGGATTGCTGGAGGTGTTGGGACGTGTTGGATGGTTGGGGATTGGTGGAAAATCCCGAAAAATGGTCGAAAAATGCCAAAAATCCCAAACTTTTCTGGTCCTTCGGGTAGGGGTGTTCTGCGAAATCGGAAAAATGGGTGCAGAAATCCCGTTCAAAAATCGGCCAAAAATGCCAAAAATCAGCTCCGGGGCGGGAAACTGG</ns2:sequence><ns2:name>AJ275328.1_Leishmania_infantum_kinetoplast_partial_minicircle_DNA,_strain_MHOM/ES/97/LLM-719,_clone_573</ns2:name></ns2:Sequence><ns2:Sequence dsseqid="sq852" id="sq852"><ns2:sequence>GGGGTTGGTGTAAAATAGGGCCGGGTGGTTCGGGAAATTTTGGGAAATTGGCTCTCCTGGGCTGGGATGGCTCGGAACCCTGGGTCCTGGGCACGCTTTTTGGCTGCTCTGGGTTTTTGGGGTGGATGTTTGCGGGGTGATTCGGCTTTTGAGCTGTGGGTGTTTGGGTTTGAGGCTTGTTTTGGGCTGGTGGGTGGATTAATTTGTTTTGGATACTGCATTTGCATGGCTTGTTGGTGTGGTGGTGGTTCAAGACTATGGTCGTGTGGCCTTTGATTGGGGTGGGGTGTATTGGATTGGATTCGTTTGGTGGCTGAGGTGTTTGGGGTTTAGTATTAACACTTTCCCTTTGCTTTAATTATTATATTTAACTTCTAGACGACGTTAGGTCATGATCCTATAGTAACGTTAGGACTATAGGGGTAGTAGGTTATGAGATGACTTTAGTGTTCTGTTATGAGAATACAAAGGTTACATCGAATAATAGTATTATAAATTGTCGTATAATATTTGATCTCTTATTTTGAATTTTTGTTTATGTTATATTGCTATATTTTAACGTTTATATGTTGTATTGGGTGTATATTGCTTACCACTGCTGTGACTTGATTACCAGAGGGTGGGTTGACGGGAATTGGTGGGGAGTTGTTTGGAATTCGTCGAAAATCTTAAAAAATCCCTAAAAATAGCCAAATTTCCCAAACTTTTCTGGTCCNCCGGGTAGGGGCGTTCTGCGAAAACCGAAAAATGGGTGCAGAAATCCCGTTCAAAAAAGGGCCAAAAATGCCATTTTTAGCCTCCGGGGCGGGAAACTGG</ns2:sequence><ns2:name>AJ275329.1_Leishmania_infantum_kinetoplast_partial_minicircle_DNA,_strain_MHOM/ES/97/LLM-719,_clone_574</ns2:name></ns2:Sequence><ns2:Sequence dsseqid="sq854" id="sq854"><ns2:sequence>GGGGTTGGTGTAAAATAGGGCCGGGTGGTCCGGGAATTTTGGGGAAATCGCTCCCCTGGGCTGGATTGCCCTGAAACCCTGGGNCTGGAGGCTTGCTTCNGCGCNTTCTGGCTTTTGCGGTGGGTTGATGNNGTTTNNCCTTTTATTTTNNGACTGAAATTNGGTTTTGGCTNTTTGGAGCTTTGGTGTGGCTGTNGGGCNTAATTGACTATTCTTTCTCCGGCTTTCTGGNGTTTGNGATTGNNATTGTTAAGGTTTGGAGGGGATGTGTATGGCTCMACGGGATAGGCCTGGTTGAGTCCGGGTTGCCCCTCAGGGGTATTGGTGTGGGGTGCCCGAAGGTTGCTTATTAATATATATTAATATTAAATATATTATGATATATTAATGATAGCCACTAGGCGCTACGTCGGTTACAGGGAGACGTTATAATACGTTGATCGGACAAGAATGAGGTAATCTTATGTGACGAGTTCTATTGTTGAGATCATACATACTTACTTTAATTGCACTATTATTTAGTTGAATGTTACTATATTGTGTCTAGCTTGTGTGTTACGTTAGCTTTACCGTACATTATACTGCTACTGTTTCTTGCGGATTATTGGTGTGGGGGTTCTGCCGATTGTGGTGCGTGGCCTGAAATTGGCTTGAAAATGGTTCGAAATCTCCAAAAAGTCCCAAAAATGAGCCAAAAATCCAAACTTTTCTGGTCCTCCGGGTAGGGGCGTTCTGCGAAAATCGAAAAATGGGTGCAGAAACCCCGTTCAAAAATCAGCCAAAAATGCTAAAAATCAGCTCCGGGGCGGGAAACTGG</ns2:sequence><ns2:name>AJ275330.1_Leishmania_infantum_kinetoplast_partial_minicircle_DNA,_strain_MHOM/ES/97/LLM-719,_clone_575</ns2:name></ns2:Sequence><ns2:Sequence dsseqid="sq856" id="sq856"><ns2:sequence>GGGGTTGGTGTAAAATAGGGCCGGGTGGTCGGGGGAATTTGGGAAATTGGGCTCCCTGGGCTGGAGTGGCCTGAACCCCTGGGTCCTGGGCGTGCTTTTGGGGCTGGCTGGCTTTTGATGTTGGATTTCAGTTGGGATTTGGTGAATTCTTTGGTTTTTGGCGGTGTGGGTCTTGGCCTGGTTGCGTTTTGGGGCGTTCTGGTTGGATAAATGCTTTGTTCGGAGGATGTTTGGCTGTTAGTTTTGAGGTGGATAGGTTTGGATCAGCATTGATTGGTGGTTTAGGGTGGTGTGGATGGGCAGGCGTTGTTGCATGTGATGGGTGGGGGTTTAACCATAGAATAACTTATTATATATATTAAGTTGATTTGCTGATGATTATAGATCTAATGGAGGGTCTTAGGTATCTATAGGCCGACATATAGTTTATCTAGCAGTCGGAACGTTCTATTAATAGTTACGGTATGTCTAGATTATATAATACATGCAGTTTAGCTTCTAATTTGTCTTTTTGTAATTATGCGTTATGTAAGTGTATATTAGATTTGTATGGGTAAGCTATTAATGTAACATCAATACCTATAATGGGCGTAGCCGGGGCACAGGCTGTTAGTGACAATGGGATTTTGAATTTTGGGTCGGAAGTTCTGAAAATTTGTTGAAAAACGCTAAAAATGGCCCGAAAACCCAAACTTTTCTGGTCCTCCGGGTAGGGGCGTTCTGCGAAATCCGAAAAATGGGTGCAGAAATCCCGTTCAAAAAATGGCTAAAAATGCCAAAAATCGGCTCCGGGGCGGGAAACTGG</ns2:sequence><ns2:name>AJ275331.1_Leishmania_infantum_kinetoplast_partial_minicircle_DNA,_strain_MHOM/ES/97/LLM-719,_clone_576</ns2:name></ns2:Sequence><ns2:Sequence dsseqid="sq858" id="sq858"><ns2:sequence>GGGGTTGGTGTAAAATAGGGCCGGGTGGTGGCCGGAAATGGCTCCCCTGGGCTGGATTGGGTTTTCCTGGGCTGGATTGGGCTGAAACCCTGGGGTTGGGAGGCTTGGTTTTGGGTGGGCTAGCGTTTTTGGTGTTTTAATGGTTCGGGTGCCTTTGATGTGGGTGTTGGTTGTGTGGCTTTAGTGGGTTGGAGCCTGGTGGAGGCTTGTGCCTTGGTGGGATTAGTCTGGTGGGGTGCTTCGGGGTTACTCTACGGGTGTCTTTGATGATGCTGGGGTGGGTTGACTTTAATGTTGGGGTTAGCCGATGGTGGTCTTGGGTTGACCTTAGGTGGTGATTCTCTTTAATATTGATATTAAAGGTAAGTGCTTGGACATATGATATAGCCATAGCGCTTTAGAATAGTTCGACTCCGAAGACCCAGTCTGAGGTAGTGTTAAGTATACATTAATCTAGTATATAATTTAGCATATAATAACTGACATTACTCGTACACTATAAAGTATTATGTTTAATATATTGCTGTAGTATGTATTTGTGTGCTGTGTGTAGTAGTAATATCTATACCCGATATATTTATAGGTTGGCGCATACTGCAAGTGAATTGAAAATTAATGAATTGGGGTCGGGCTGTGGGAAGGTGTCGTAAATTCTGGAAAATGATGGAAAATGGCCAAAAATGGGGGGAAATTCCAAACTTTTCTGGTCCTCCGGGTAGGGGCGTTCTGCGAAATCGGAAAAATGGGTGCAGAAATCCCGTTCAAAAATCGGCCAAAAATGCCAAAAATCGGCTCCGGGGCGGGAAACTGG</ns2:sequence><ns2:name>AJ275332.1_Leishmania_infantum_kinetoplast_partial_minicircle_DNA,_strain_MHOM/ES/97/LLM-719,_clone_577</ns2:name></ns2:Sequence><ns2:Sequence dsseqid="sq860" id="sq860"><ns2:sequence>GGGGTTGGTGTAAAATAGGGCCGGGTGGTGGCCGGGAATTGGCTTCCCTGGGCTGGGATGGCTCGAAACCCTGGGTCTGGAGGCTTAGTTTTCTGTGGGCTGGGGTTTGGTAGGCATTGAAGTTRAATTCTGGGCTTAATTGGGTGGTGGATTGGTTTTGGAAGCGTGTTGGGTTGACTTTGGTTTGGGGTTGATAGCTTCGGGTTGAATTTTTCTTTTNAAAGTTGCGGGGTTGGTGGGTAGATTTGCTTTTTGGGTTTGAGGGTTGGTGGTAGATGGATGGATTGGGGTTTGGGTTTGGGTTACCACTGACCTGGGTTAGGGGTGTCTTGGGACACACGTTCGGTGCTTAATATATATATTAAGACAGTGGGGAACCAATGTGCCTACAGCGGTCTTTGGTAGAGGTAGACTATGTAAGAGGCTATCGGATACCATAAGCTATATAAGTTGAACGTAGGGCCGAATACCGGTAGGTAAGAGTTCACTTTAGCTCTATGTTTATATACACTATATTCGAGTTATCTTTGCTAAATTTTTGTATGTTAGTAGAATATATTGTACGTGGTATAGATGGTGACTTACGTGGTACTGCCTACTCCTTCGGGTTGCTAGAGCATACTTGGTGTGGCGAAAATTGTGCCTAAAATGGCTCGGGGTGTTGGGAAATCCTCGGAAATGGGTGAAAATGGGTGAAAATCCCAAACTTTTCTGGTCCTTCGGGTAGGGGCGTTCTGCGAAATCGGAAAAATGGGTGCAGAAATCCCGTTCAAAAAATGCCCCAAAATGCCAATTTTGGCCTCCGGGGCGGGAAACTGG</ns2:sequence><ns2:name>AJ275333.1_Leishmania_infantum_kinetoplast_partial_minicircle_DNA,_strain_MHOM/ES/97/LLM-719,_clone_578</ns2:name></ns2:Sequence><ns2:Sequence dsseqid="sq862" id="sq862"><ns2:sequence>GGGGTTGGTGTAAAATAGGGCCGGGTGGTGGCGGGAATGGGCTACCCTGGGCTGGATTGGCCTGGACCCCTGGGTCTGGAGGCTTGATTTCGATCTGGTTGGGATTGTCTTTATTTTGCTGGCTTTGGGCTTGAGTTTAGTGACTAAACGGGGCTAGGGCTTTGATTCTGGTGTTTGGGGTGGTGCTTTAGGGTATGCGTGGGTATCTGTTTTGTGCTTATTATTTATAATTATGACTGGGTGTACAGTCACTTTAGTTCGCTCCGCATGGAGGCCGATGGGAATTGGATGACCGTATTCGGTGGCGGGGTAATGTTAGTTAGCCCTTCTTTAGCCACTATAGAATAAAGGGAATATCTAATTCCGGCATAGCTATAGGATGTAGTAGGGTAAGCGTGACATATAGTCAAGTTATATTGTGAGTTTACGAATCAATTGGACTTAGCGCCTACTCATACATTATATACTCTTGAATGTGAAGTTTTTGATCTGTTTGGTTGTGTTATGATCGAGGCTGACACAATTTGATGGCCTGTGTAAATATATCTTACCTTAAGGTGGCTTCTTTGAAATGCAATTTGAATTAATTTGGGGATGGATTGCCTGGAGGTGTTGGGACGTGTTGGATGGTTGGGGATTGGTGGAAAATCCCGAAAAATGGTCGAAAAATGCCAAAAATCCCAAACTTTTCTGGTCCTTCGGGTAGGGGCGTTCTGCGAAAATCGAAAAATGGGTGCAGAAATCCCGTTCAAAAAATGGCCCAAAATGCCAAAAATGGGCTCCGGGGCCGGAAACTGG</ns2:sequence><ns2:name>AJ275334.1_Leishmania_infantum_kinetoplast_partial_minicircle_DNA,_strain_MHOM/ES/97/LLM-710,_clone_591</ns2:name></ns2:Sequence><ns2:Sequence dsseqid="sq864" id="sq864"><ns2:sequence>GGGGTTGGTGTAAAATAGGGCCGGCTGGCGGACGAGAAGGNCNACCCCGGGCTGGATAGACCTGGACCCNAANGGGCGGGAGGCCCNANAACGACCTGGTNGGGATCGNCTATANNTNGCCGGCTNNGGGCTTGAGTCAAGNGACCAAACGGGGCTAGGGCTATGATTCTGGGGTTTGGGGTGGTCTTTTAGGGTATGCGTGGGTATCTGTTTTGTGCTCATTATTTATAATTATGACTGGGTGTACAGTCACTTTAGTTCGCTCCGCATGGAGGCCGATGGGAATTGGATGCCCGTATTCGGTGGCGGGGTAATGTTAGYTCAGCCCTTCTTTAGCCACTATAGAATAAAGGGAATATCTAATTCCGGCATAGCTATAGGATGTAGTAGGGTAAGCCGTGACATATAGTCAAGTTATATTGTGAGTTTACGAATCAATTGGACTTAGCCGCCTACTCATACATTATATACTCTTGAATGTGAAGTTTTNTGATCTGTTTGGTTGTGTTATGATACGAGGCTGACACAATTTNGATGGCCTNGTGTAAATATATCTTACCTTAAGGTGGGCTTCTTTGAAATGCAATTTGGAATTAATTTGGGGATGGATTGCCTGGAGGTGTTGGGACGTGTTGGATGGTTGGGGATTGGTGGAAAATCCCGAAAAATGGTCGAAAAATGCCAAAAATCCCAAACTTTTCTGGTCCTTCGGGTAGGGGCGTTCTGCGAAAATCGAAAAATGGGTGCAGAAATCCCGTTCAAAAAATGGCCCAAAATGCCAAAAATGGGCTCCGGGGCCGGAAACTGG</ns2:sequence><ns2:name>AJ275335.1_Leishmania_infantum_kinetoplast_partial_minicircle_DNA,_strain_MHOM/ES/97/LLM-710,_clone_592</ns2:name></ns2:Sequence><ns2:Sequence dsseqid="sq866" id="sq866"><ns2:sequence>AGAACGCCCCTCCCCCACGGACCAGAAAAGTTTGGATTTTTAGGCCATTTTTTGGGATTTTCAGCGTTTTCCAGCCAATCCAGACGCATTCAGCCCAAATTCCAATCGAACAGCCACAGCCCAGCACCTTCAGGCAAAGTAGTACTCTAGTCCCGTCTAGTCTAGTACCACATCATAAACCTAGCATACAAATAAAACGATGTGCAAGTATAGGTGACATTTAGCTATCATTGACGTTCTACAGACCTTGCTTACGTTATACCTAACTTCAGAGATCTTCGAACATTATAATACCATGGAACTATAGCATCCCATGTCTATGCCTAATAGGCAGTATACCCCTGTAATTAATATTAAATATTAATTATAAGGTGTAACAAGCCCATTACCATAACGAAACACCGTATGTGTCTAACTCCAAAACTAAAAGTCTAAAGCTCGTTAGGGCCACGAAGCTCACACACAGCCAACCACCCCGGTCAAAGCCAACCCCCATTAATAGCCGACCACAAATCCCCACATACACCCAAAACAAATGCACCCACGGCCCCAAACCCAGCAAATCCAACATTTAAAGCCCCAAAATTAAAGACAAACTCCAGCTAGCACAAAACAAGCCTCCCGACCCAGGGCTCCAAGCCGATCCAGCCAAAACACCCAAATCCCCCGGGACCACCCGGCCCTATTTTACACCAACCCCCAGTTTCCCGCCCCGGAGGCCAAAAATGACATTTTCGGGCCAAAAATGAACGGGAATTTCTGCACCCATTTTTCGGTTTTCGC</ns2:sequence><ns2:name>AF291093.1_Leishmania_infantum_kinetoplast_minicircle_sequence</ns2:name></ns2:Sequence><ns2:Sequence dsseqid="sq868" id="sq868"><ns2:sequence>GGGGTTGGTGTAAAATAGGGCCGGGTGGTGGCCGGAAATGGCTCCCCTGGGCTGGATTGGGTTTTCCTGAGCTGGATTGGGCTGAAACCCTGGGGTTGGGAGGCTTGGTTTTGGGTGGGCTAGCGTTTTTGGTGTTTTAATGGTTCGGGTGCCTTTGATGTGGGTGTTGGTTGTGTGGCTTTAGTGGGTTGGAGCCTGGTGGAGGCTTGTGCCTTGGTGGGATTAGTCTGGTGGGGTGCTTCGGGGTTACTCTACGGGTGTCTTTGGTGATGCTGGGGTGGGTTTGACTTTAATGTTGGGGTTAGCCGATGGTGGTCTTGGGTTGACCTTAGGTGGTGATTCTCTTTAATATTGATATTAAAGGTAAGTGCTTGGACATATGATATAGCCATAGCGCTTTAGAATAGTTCGACTCCGAAGACCCAGTCTGAGGTAGTGTTAAGTATACATTAATCTAGTATATAATTTAGCATATAATAACTGACATTACTCGTACACTATAAGTATTATGTTTAATATATTGCTGTAGTATGTATTTGTGTGCTGTGTGTAGTAGTAATATCTATACCGATATATTTATAGGTTGGCGCATACTGCAGTGAATTGAAAATTAATGAATTGGGGTCGGGCTGTGGGAAGGTGTCGTAAATTCTGGAAAATGATGGAAAATGGCCAAAAATGGGGGGAAATTCCAAACTTTTCTGGTCCTCCGGGTAGGGGCGTTCTGCGAAATCGGAAAAATGGGTGCAGAAATCCCGTTCAAAAATCGGCCAAAAATGCCAAAAATCGGCTCCGGGGCGGGAAACTG</ns2:sequence><ns2:name>AF184044.1_Leishmania_infantum_isolate_MCAN/IT/80/ZORRO_kinetoplast_minicircle_DNA,_complete_sequence</ns2:name></ns2:Sequence><ns2:Sequence dsseqid="sq870" id="sq870"><ns2:sequence>GGGGTTGGTGTAAAATAGGGCCGGGTGGTGGCTGGAAATTCGGTGGAATTGGCCTCTCTGGCCTGGATTGGCTTCCCTGGGCTGGATTGGGTGGGAGCCTTGGGTCTGGGGCTTGTTTTTACGTTTGCTGGCTTTTTGGGGGTTTTGGTGGTTCTGGTGCCTTTAATTTCATGGGTGTAGGCTTGTTTTGGGGTGTTGGAGGTGTTCTGTGCTTCTTGAATTGATGGTCTTGTTTGGTGGGCTCTGGATTAATTCTTGGATAGATTTGTTAACTTACTTGGCTGGGGATAGTTATGGTGCTGGTTTGGGTTTAATGATCTTGAGTCACCTTCCCCTTTAGATGGGGCTCTCTTTAATATTAATATTAAAGGTGGGCGTTTGGCGTATGTTATAGCCTTAGCGCTTTAGAATAGTTCGACTCCGAAGATAGGCCTGAGGCAGTCATACGTATACATTGATCTAGCTTATAATATACTCTATAATAACTGACACTATTCATATGCTACAAGTATTATGTTTAATATACGTACTATAGTTTGATATGTAGGATGTATATGTTAGTAATACCTGTACCGATATATTTGTGGTTTGAAGTATGCTGTTGCGGAGTTGGGGACGTGAATTTGGTTGTAGGGCTGAGGGATTGGAAGGACTCCTTCGAAAAAGGGCGAAAATGGTCGAAAATGGGGCCAAAAATCCAAACTTTTCTGGTCCTTCGGGTAGGGGCGTTCTGCGAAAATGGAAAAATGGGTGCAGAAATCCCGTTCAAAAAAGGGCCGAAAATGCCAAAAATCGGCTCCGGGGCGGGAAACTG</ns2:sequence><ns2:name>AF188701.1_Leishmania_infantum_isolate_MHOM/ES/81/LEM307_kinetoplast_minicircle_DNA,_complete_sequence</ns2:name></ns2:Sequence><ns2:Sequence dsseqid="sq872" id="sq872"><ns2:sequence>GGGGTTGGTGTAAAATAGGGCCGGGTGGTCCGGGAAATTCGGGGGAATTGGCCTCCCTTGGCTTGGATTGGGCTGCCCTGGGCTGGATTGGGCCGGGACCCTGGGTCTGGAGGCTTAGTTTCGGGCTGGCTAGGTTTTTGGTTATTTTGATGGTTCGGGTGGCTTTAATTTGGGGTTGGTTATGCGTTTGGTGAGATTAGTGGCTGGGGGTTTATGGCTTGGTGGGGTTTGTTTGACTGGCTGGCTCGACCTGGCTCGTGGATGGCTTTGATGATGGTGGCTTTGGGGGTTGACTTTGGTGTTGGGTTTTGGGTTTTGGTGGTCTTGGGTTGCCCTTAGGTGAATGACTCTCTTTAATATTAATATTAAAGGCGGGTGCTTTGAGCGTGTGTTATAGCCATAGCGCTTTAGAATAGTTCGACTCCGAAGACTAGGTTTGGGGTAGTTGTAAGTATACATTAATCTAGTATATAATTTAGTCTATAATAACTGACATTACTCGTACACTATAAGTATTATGTTTAATATATGTGCTATAATTTGTATCTGTAGGCTGTGTGTAGTAGTAATATCTATACCGATATATTTGTAGGTTGGTGCATACTGCAGTGAATTGGAAATTAATGAAATGGAGTTGGGTTTGGGGGTGTCTTAAATCCTGGAAATTGGGCGAAAATGGGCAAAAATGGGCCAAAATCCCAAACTTTTCTGGTCCTCCGGGTAGGGGCGTTCTGCGAAATCCGAAAAATGGGTGCAGAAATCCCGTTCAAAAATGGCCGAAAATGCCAAAAATCGGCTCCGGGGCGGGAAACTG</ns2:sequence><ns2:name>AF190475.1_Leishmania_infantum_isolate_MHOM/FR/91/LEM-2298_kinetoplast_minicircle_DNA,_complete_sequence</ns2:name></ns2:Sequence><ns2:Sequence dsseqid="sq874" id="sq874"><ns2:sequence>GGGGTTGGTGTAAAATAGGGCCGGGTGGTTCGGGGGTTCGGGGGGAAATGCCTCCCTTGGCTTGGATTGGGCTGCCCTGGGCTGGATTGGGCCGGAACCCTGGGTCTGGAGGCTTAGTTTCGGGCTGTCTAGGTTTTTGGTTATTTTGATGGTTCGGGTGGCTTTAATTTGGGGTTGGTTATGCGTTTGGTGAGATTAGTGGCTGGAGTTTATGGCTTGGTGGGGGTTTGTTTGACTGGCTGGCTCGACCTGGCTCGTGGATGGCTTTGATGATGGTGGCTTTGGTGGTTGACTTTGGTGTTGGGTTTTGGGTTTTGGTGGTCTTGGGTTGCCCTTAGGTGGGGACTCTCTTTAATAGTAATATTAAAGGCGGGTGCTTTGGGTGTGTGTTATAGCCATAGCGCTCTAGAATAGTTCGACTCCGAAGACTAGGTTTGAGGTAGTTGTAAGTATACATTAATCTAGTATATAATTTAGTCTATAATAACTGACATTACTCGTACACTATAAGTATTATGTTTAATATATGTGCTATAATTTGTATCTGTAGGCTTTGTGTAGTAGTAATATCTATACCGATATATTTATAGGTTGGCGCATACTGCAGTGAATTGGAAATTAATGGATTGGAGTTGGGCTTGGGGAGTGTCTTAAATTCTGGAAATTGGTCAAAAATGGGCAAAAATGGGCAAAAATCCCAAACTTTTCTGGTCCTCCGGGTAGGGGCGTTCTGCGAAAACCGAAAAATGGGTGCAGAAATCCCGTTCAAAAATTGGCCGAAAATGCCAAAAATCGGCTCCGGGGCGGGAAACTG</ns2:sequence><ns2:name>AF190476.1_Leishmania_infantum_isolate_MHOM/SU/84/MARZ-KRIM_kinetoplast_minicircle_DNA,_complete_sequence</ns2:name></ns2:Sequence><ns2:Sequence dsseqid="sq876" id="sq876"><ns2:sequence>GGGGTTGGTGTAAAATAGGGCCGGATGGTGGCCGGAAATGGCTTCCCTGGGCTGGATTGGGTTTTCCTGAGCTGGATTGGGCTGAAACCCTGGGGTTGGGAGGCTTGGTTTTGGGTGGGCTAGCGTTTTTGGTGTTTTAATGGTTCGGGTGCCTTTGATGTGGGTGTTGGTTGTGTGGCTTTAGTGGGTTGGAGCCTGGTGGAGGCTTGTGCCTTGGTGGGATTAGTCTGGTGGGGTGCTTCGGGGTTACTCTACGGGTGTCTTTGATGATGCTGGGGTGGGTTGACTTTAATGTTGGGGTTAGCCGATGGTGATCTTGGGTTGACCTTAGGTGGTGATTCTCTTTAATATTGATATTAAAGGTAAGTGCTTGGACATATGATATAGCCATAGCGCTTTAGAATAGTTCGACTCCGAAGACCCAGTCTGAGGTAGTGTTAAGTATACATTAATCTAGTATATAATTTAGCATATAATAACTGACATTACTCGTACACTATAAGTATTATGTTTAATATATTGCTGTAGTATGTATTTGTGTGCTGTGTGTAGTAGTAATATCTATACCGATATATTTATAGGTTGGCGCATACTGCAGTGAATTGAAAATTAATGAATTGGGGTCGGGCTGTGGGAAGGTGTCGTAAATTCTGGAAAATGATGGAAAATGGCCAAAAATGGGGGGAAATTCCAAACTTTTCTGGTCCTCCGGGTAGGGGCGTTCTGCAAAATCGGAAAAATGGGTGCAGAAATCCCGTTCAAAAATCGGCCAAAAATGCCAAAAATCGGCTCCGGGGCGGGAAACTG</ns2:sequence><ns2:name>AF169131.1_Leishmania_infantum_strain_MCAN/PT/88/REBELO2_kinetoplast_minicircle_DNA,_complete_sequence</ns2:name></ns2:Sequence><ns2:Sequence dsseqid="sq878" id="sq878"><ns2:sequence>GGGGTTGGTGTAAAATAGGGCCGGGTGGTGACCGGAAATGGCTCCCCTGGGCTGGATTGGGTTTTCCTGGGCTGGATTGGGCTGAAACCCTGGGGTTGGGAGGCTTGGTTTTGGGTGGGCTAGCGTTTTTGGCGTTTTAATGGTTCGGGTGCCTTTGATGTGGGTGTTGGTTGTGTGGCTTTAGTGGGTTGGAGCCTGGTGGAGGCTTGTGCCTTGGTGGGATTAGTCTGGTGGGATGCTTCGGGGTTACTCTACGGGTGTCTTTGATGATGATGGGGTGGGTTGACTTTAATGTTGGGGTTAGCCGATGGTGGTCTTGGGTTGACCTTAGGTGGTGATTCTCTTTAATATTGATATTAAAGGTAAGTGCTTGGACATATGATATAGCCATAGCGCTTTAGAATAGTTCGACTCCGAAGACCCGGTCTGAGGTAGTGTTAAGTATACATTAATCTAGTATATAATTTAGCATATAATAACTGACATTACTCGTACACTATAAGTATTATGTTTAATATATTGCTGTAGTATGTATTTGTGTGCTGTGTGTAGTAGTAATATCTATACCGATATATTTATAGGTTGGCGCATACTGCAGTGAATTGAAAATTAATGAATTGGGGTCGGGCTGTGGGAAGGTGTCGTAAATTCTGGAAAATGATGGAAAATGGCCAAAAATGGGGGGAAATTCCAAACTTTTCTGGTCCTTCGGGTAGGGGCGTTCTGCAAAATCGGAAAAATGGGTGCAGAAATCCCGTTCAAAAATCGACCAAAAATGCCAAAAATCGGCTCCGGGGCGGGAAACTG</ns2:sequence><ns2:name>AF169133.1_Leishmania_infantum_strain_MHOM/DZ/85/LIPA141_kinetoplast_minicircle_DNA,_complete_sequence</ns2:name></ns2:Sequence><ns2:Sequence dsseqid="sq880" id="sq880"><ns2:sequence>GGGGTTGGTGTAAAATAGGGCCGGGTGGTGGCCGGAAATGGCTCCCCTGGGCTGGATTGGGTTTTCCTGGGCTGGATTGGGCTGAAACCCTGGGGTTGGGGGCTTGGTTTTGGGTGGGCTAGCGTTTTTGGTGTTTTAATGGTTCGGGTGCCTTTGATGTGGGTGTTGGTTGTGTGGCTTTAGTGGGTTGGAGCCTGGTGGAGGCTTGTGCCTTGGTGGGATTAGTCTGGTGGGATGCTTCGGGGTTACTCTACGGGTGTCTTTGATGATGCTGGGTGGGTTGACTTTAATGTTGGGGTTAGCCGATGGTGGTCTTGGGTTGACCTTAGGTGGTGATTCTCTTTAATATTGATATTAAAGGTAAGTGCTTGGACATATGATATAGCCATAGCGCTTTAGAATAGTTCGACTCCGAAGACCCGGTCTGAGGTAGTGTTAAGTATACATTAATCTAGTATATAATTTAGCATATAATAACTGACATTACTCGTACACTATAAGTATTATGTTTAATATATTGCTGTAGTATGTATTTGTGTGCTGTGTGTAGTAGTAATATCTATACCGATATATTTATAGGTTGGCGCATACTGCAGTGAATTGAAAATTAATGAATTGGGGTCGGGCTGTGGGAAGGTGTCGTAAATTCTGGAAAATGATGGAAAATGGCCAAAAATGGGGGGAAATTCCAAACTTTTCTGGTCCTCCGGGTAGGGGCGTTCTGCAAAATCGGAAAAATGGGTGCAGAAATCCCGTTCAAAAATCGACCAAAAATGCCAAAAATCGGCTCCGGGGCGGGAAACTG</ns2:sequence><ns2:name>AF169139.1_Leishmania_infantum_kinetoplast_minicircle_DNA,_complete_sequence</ns2:name></ns2:Sequence><ns2:Sequence dsseqid="sq882" id="sq882"><ns2:sequence>GGGGTTGGTGTAAAATAGGGCCGGGTGGTGGCCGGAAATGGCTCCCCTGGGCTGGATTGGGTTTTCCTGGGCTGGATTGGGCTGAAACCCTGGGGTTGGGGGCTTGGTTTTGGGTGGGCTAGCGTTTTTGGTGTTTTAATGGTTCGGGTGCCTTTGATGTGGGTGTTGGTTGTGTGACTTTAGTGGGTTGGAGCCTGGTGGAGGCTTGTGCCTTGGTGGGATTAGTCTGGTGGGATGCTTCGGGGTTACTCTACGGGTGTCTTTGATGATGCTGGGTGGGTTGACTTTAATGTTGGGGTTAGCCGATGGTGGTCTTGGGTTGACCTTAGGTGGTGATTCTCTTTAATATTGATATTAAAGGTAAGTGCTTGGACATATGATATAGCCATAGCGCTTTAGAATAGTTCGACTCCGAAGACCCGGTCTGAGGTAGTGTTAAGTGTACATTAATCTAGTATATAATTTAGCATATAATAACTGACATTACTCGTACACTATAAGTATTATGTTTAATATATTGCTGTAGTATGTATTTGTGTGCTGTGTGTAGTAGTAATATCTATACCGATATATTTATAGGTTGGCGCATACTGCAGTGAATTGAAAATTAATGAATTGGGGTCGGGCTGTGGGAAGGTGTCGTAAATTCTGGAAAATGATGGAAAATGGCCAAAAATGGGGGGAAATTCCAAACTTTTCTGGTCCTCCGGGTAGGGGCGTTCTGCAAAATCGGAAAAATGGGTGCAGAAATCCCGTTCAAAAATCGACCAAAAATGCCAAAAATCGGCTCCGGGGCGGGAAACTG</ns2:sequence><ns2:name>AF169140.1_Leishmania_infantum_kinetoplast_minicircle_DNA,_complete_sequence</ns2:name></ns2:Sequence><ns2:Sequence dsseqid="sq884" id="sq884"><ns2:sequence>GGGGTTGGTGTAAAATAGGGCCGGGTGGTCCGGGAAATTCGGGGGAATTGGCCTCCCTTGGCTTGGATTGGGCTGCCCTGGGCCGGATTGGGCCGGGACCCTGGGTCTGGAGGCTTAGTTTCGGGCTGGCTAGGTTTTTGGTTATTTTGATGGTTCGGGTGGCTTTAATTTGGGGTTGGTTATGCGTTTGGTGAGATTAGTGGCTGGGGGTTTATGGCTTGGTGGGGGTTTGTTTGACTGGCTGGCTCGACCTGGCTCGTGGATGGCTTTGGTGATGGTGGCTTTGGGGGTTGACTTTGGTGTTGGGTTTTGGGTTTTGGTGGTCTTGGGTTGCCCTTAGGTGGATGACTCTCTTTAATATTAATATTAAAGGCGGGTGCTTTGGGCGCGTGTTATAGCCATAGCGCTTTAGAATAGTTCGACTCCGAAGACTAGGTTTGAGGTAGTTGTAAGTATACATTAATCTAGTATATAATTTAGTCTATAATAACTGACATTACTCGTACACTATAAGTATTATGTTTAATATATGTGCTATAATTTGTATCTGTAGGCTGTGTGTAGTAGTAATATCTATACCGATATATTTATAGGTTGGCGCATACTGCAGTGAATTGGAAATTAATGAATTGGAGTTGGGTTTGGGGAGTGTCTTAAATCCTGGAAATTGGGCAAAAATGGGCAAAAATGGGCCAAAATCCCAAACTTTTCTGGTCCTCCGGGTAGGGGCGTTCTGCGAAATCGGAAAAATGGGTGCAGAAATCCCGTTCAAAAATGCCCAAAAATGCCCAAAATCGGCTCCGGGGCGGGAAACTG</ns2:sequence><ns2:name>AF167716.1_Leishmania_infantum_isolate_MHOM/ES/92/LEM-2894_kinetoplast_minicircle,_sequence</ns2:name></ns2:Sequence><ns2:Sequence dsseqid="sq886" id="sq886"><ns2:sequence>TCGCAGAACGCCCCTACCCGAAGGACCAGAAAAGTTTGGGAAATTCCCCATTTCTCGCCATTTTCCGCCACTTTTTTCAGAAAATCCAGCATATCCCACCCAAAAAATCACTCCCATAATGACGTAGGCATTGCACCTTTAGGTAGACAGTATACCACGACAGTCCTCTAGCACAATCTATAGCCTAAATTAGACCAAACAATGGATACAATCTACATAAGAGAAAGCTAGTATCGTGTCATATAGATAGCACATTCTATTCTCCATCCCTTACCACCCGCCTTATTACCAAAGGCTTCGATGTCGGCTATAAACTATTCTATCCCTATCTATCACAAAGGTCACCTCTATTCTAGATATTCCCTTTATTCTATTAGGGTTATAGAGCTGTAGGCACATTGGAGTCCTAGTGTACGCCAAGACATCCACCACCCCAAACTATAGTAAATAAAAACAAAATTTCCGACCGAGGGAAAATCAAGCCCCACGACGCATCCAATCCAATGTGTCCAAGCCCAACCCTCAATTCAAGCCAAGTAGCCCAACCATAAAAAAGAAAACTCAATATCTAAACCAAAATAAAGCCACCCCAGAGGTAAAAAGCCAGCCACCTCCAAAACCAAGGGTCAGACCCGTCTATTCCCCAATCCAGGCCCAAAATCCACGAATTCCCCGGACCACCCGGCCCTATTTTAC</ns2:sequence><ns2:name>AF308683.1_Leishmania_infantum_kinetoplast_minicircle_DNA,_complete_sequence</ns2:name></ns2:Sequence><ns2:Sequence dsseqid="sq888" id="sq888"><ns2:sequence>CCCCTACCCGGAGGACCAGAAAAGTTTGGATTTTTGCCCCATTTTTGAGGATTTTCGAGGATTCTCGAGGGCTTCAGGCTCAATTCCAGCCCACTTTGGCACCAATCCCAAGACCAGCAACTCTCATAACAGTAGGTATATTTACTTTTACAACAGTTAAAGTCTATCCAAAGCACACATAGATACATTAAAATATACACNGAAATAGAGCTCTAGATTATGTATACAATGTAGACTATATATTCACGCTAAACTGTCACTCATACCGGATAACCATTATAGGTTACCTTAATATATAGATGTCCACTATGTTCCCATCACCGGGCTAAAGCGTCAGCAAACTAACGCATAACTTAATATTAATATTAAAGTAAGGGCGAAACCCCTCTATGAGGATACCCACCCAAGCCCACACTCAATCCCAAAGCCAACGCTAGCCATTCAAACAAAATCTCAAACCCGAGAACGCAACCAACCCCCAAACCCAAAGGCAAAACACTATAATCAAAGGCTAAACACCCACAAATTCAAGCCAAACCTCCAACCTCGAACCACACAACTCCCAAACACCCACCAAACCAAAGCTAATGTCATCAAATCCAACCCAAAATCCAGCCAGCACAAAAAACAAGCCTCCATACCCAAGGTTTCAGCCCGACCTAGCCAAAACACCCGAAATTTCCCCGGACCACCCGGCCTATTTTACACCAACCCCCAGT</ns2:sequence><ns2:name>AF308687.1_Leishmania_infantum_strain_MHOM/SD/92/30_kinetoplast_minicircle_DNA,_complete_sequence</ns2:name></ns2:Sequence><ns2:Sequence dsseqid="sq890" id="sq890"><ns2:sequence>CCACCCAGCCCTATTTTACACCAACCCCCAGTTTTCCGCCCCGGAGGCCAAAAATGGCATTTTCGGCCATTTTTTGAACGGGATTTCTGCACCCATTTTTCGATTTTCGCAGAACGCCCCTACCCGGAGGACCAGAAAAGTTTGGATTTTTAGCCATTTTTTCGACATTTTTTGGATTTTTCGGCCCCAAAACTCACAATTTCCCACTAACGGAACTCTGAAAGAGAAACACCGTAGGTATCATACAATTAAAAGTTCTACGTACATATAACAGTTTAGCTTAGATCAAACACAAAACTAAGAGAAGAGATAGAATGCCGATGTATAGTATAGACTTGACATATTAGCCGCTGTAGCCTTTTATTAAGACTACCCACTATCGTTATCGCTACATGATGTCAAACTTATATCCGAGCAGTCATACTAACTATGCCAACTCTCTGTCCGATGCGTTAGCAAATCAACATAACTAATATATTATATTAAGCACGAAGCCATTGGCATCATCGTAAGCCCCACGAGGCCACACGTTCAACCAATCATCAACCCAAACCCCCAAACCCCCAATCATAAAAGGGGCAAACCAACATCAACCTCCAGCCAAGGCCACGCTTTGCCAAAACACTCAGCCCAGAACAGTTGATTCACACCCAAAACGAGAAACCCCCAGAATAAAAATCCCACCCTATAGGAGCCAAACACCAAATCCCAGCAGGAAAGCCAGCCGACCGCGGAAGTACGCCCAGGACCCAGGGTTTCGAGCCATCCCAACCCAGGGAAGCCCATTTCCACCCT</ns2:sequence><ns2:name>EU437403.1_Leishmania_infantum_isolate_MCAN/ES/98/10445_clone_LinGpja_4_kinetoplast_minicircle,_complete_sequence</ns2:name></ns2:Sequence><ns2:Sequence dsseqid="sq892" id="sq892"><ns2:sequence>CCACCCGGCCTTATTTTACACCAACCCCCAGTTTCCCGCCTCGGAGCCCATTTTTGGCATTTTTGGCCAATTTTTGAACGGGATTTCTGCACTCATTTTTCGGTTTTCGCAGAACGCCCCTACCCGGAGGACCAGAAAAGTTTGGATTTTTGACCATTTTTTGACCATTTTTCGCCCAATTTCAGGAATTTTCAGCGAACTCCATCCCTTTAGTACCAATCCTGCTAAAGCGTCAAGCTCAGGATACTACCAACAGCCAGGTACAGTCAAAATAGACACAACAAAAGATCATAAACAGCGACGAAAATAATCAAAAAAATGCAATAAATACACGAACAAATAAATGTACTCATAATACCATCTATATGAAGCTCGTCGTAGGTTACACACTCCAGCTATCATAATTATAACTATAGTTCCGAGATAAGCTAAGCTAATCCCTACACCTGTTACTCTAGCGTAACAATATTAGTTATAACTAATATATATAATCACAAAACAAAAGTCCAACCCTAAGAGGTCAAAAACAATCCCCATCCAGCCCCAACAACCCAATTCCAATAAAGTTAACGAGCATACCAGCCAATCGAGTATCAAACATCCACACACCAACCAATAAAAAGCCCCAAACTCCAATTCAAAACAGCCAACAACGCCAACCACGTCCCAAACACCCACAGAAAACGCCAAACCCCACAATCTAAAGTCAGAAATTAAAGGCAAATTTCTAAAACACCAAAACCAGGCCGCCAGACCCAGGGTTTCAAGCCATCCTAGCCCAGGAGAGCCAATTTCCGACCT</ns2:sequence><ns2:name>EU437404.1_Leishmania_infantum_isolate_MCAN/ES/98/10445_clone_LinGpja_5_kinetoplast_minicircle,_complete_sequence</ns2:name></ns2:Sequence><ns2:Sequence dsseqid="sq894" id="sq894"><ns2:sequence>CCACCCGGCCCTATTTTACACCAACCCCCAGTTTCCCGCCTCGGACCCGATTTTTGACATTTTTGGCCAATTTTTGAACGGGATTTCTGCACCCATTTTTCGATTTTCGCAGAACGCCCCTACCCGGAGGACCAGAAAAGTTTGGGATTTTTGCCCATTTTTGCCCATTTTTGCCCAATCGTCACAAATTCCCACCCCACGACACTCCAACTTCAATTCAAATTTCAACCATCGAAGAGAACTGAAGAAACCTTCAGTAACTATAGATATACATTATTGTCTAGTTCACTAGCACACGGAACACTCTACAGAACACAAATAAAAGTCAAACAATGTAGAATAATAACTGTATGTGTAATATTAGATCGTGTTAGATTATATTTATTAATACTACCTAGTTATTCATTATCGGAGAACCCCTCCTATGGTACCTAAGGCCTGAAGGCTCTATCATAACCCAACTTAATATAATATATATTCTATATCAATCCAAACTCTATGTAATGCATGGCCACCACGTCACCACCTAAGCCCAAAGCCGTATCCAAATCCTACCCTAAGTTAATCCAAAACGAGTTCAGCCCAAGGCCAACAACTCAACTCAGAGTAAACAACACCATATCGCCCCACCCGCAGAAGCTTCAAGCCCATCCACAAAATCAACCCAAAACAACCACCCAGATGGTAAAAACAAAAGACAAAAATCCCAGACACCAAAAAGTACGCCTAGGACCCAGGGTTCCAGCCCATCCCAACCCAGGAGAGCCAATTTCCCCCGAAATTCCCGGC</ns2:sequence><ns2:name>EU437405.1_Leishmania_infantum_isolate_MCAN/ES/98/10445_clone_LinGpja_7_kinetoplast_minicircle,_complete_sequence</ns2:name></ns2:Sequence><ns2:Sequence dsseqid="sq896" id="sq896"><ns2:sequence>CCACCCGGCCCTATTTTACACCAACCCCCAGTTTCCCGCCTCGGAGCCCATTTTTGGCATTTTTGGCCAATTTTTGAACGGGATTTCTGCACCCATTTTTCGATTTTCGCAGAACGCCCCTACCCGGAGGACCAGAAAAGTTTGGATTTTTTGCCCATTTTTGCCCATTTTTCTAGTTTTCCAACCAATTCAGGCAACCTTCAACCCCAATTATCCTTGCGCAGCCGTTTCTTTAACCGCCAGAGGCCAGTAAGTAGAGTAAGTGTACTGTATAAGTATAGTTACGATCTATTAACTAGAATATATAACCAAACAATGAAAATAAATATATAGCAAAATAATAAAGTATCATAGCACACATATTAGACTACATTATGACCTGTTATACCTATTATAGAAAGTATTCTATAAATATTACTAGATAGTTATGGCCTGCATCGGCCAAAGACCATCATAACTAATATTAATATTAGTTATATTAGGTCTATTCGTCCAATGACCAATAAATCACCAAAGCCCCAACACCTATAAAATCCCAACCCATAAAACAACACCAGAAATAATTATTCAAACACCAATCAGCACCCTCAAGACCACCAAACCAATCAAAATAAAAATAAACGTGGCTCAAGTCACAATACCCAGCGCCCCAAGGCCCAAAAATCGTAAAACAAAGTTCGTAAACAAGCCTCCGCCTCCCAAAACGCAGCCACCCCCAAAAGTACGCCCAGGACCCAGGGTTCCAGCCCAATCCAGTCCAGGGGAGCCCATTTCCGGCCA</ns2:sequence><ns2:name>EU437406.1_Leishmania_infantum_isolate_MCAN/ES/98/10445_clone_LinGpja_8_kinetoplast_minicircle,_complete_sequence</ns2:name></ns2:Sequence><ns2:Sequence dsseqid="sq898" id="sq898"><ns2:sequence>CCACCCGGCCCTATTTTACACCAACCCCCAGTTTTCCGCCCCGGAGCCCAAAAATGGCAATTTTGGCCAAAAAATGAACGGGGTTTCTGCACCCATTTTTCCATTTTCGCAGAACGCCCCTACCCGGAGGACCAGAAAAGTTTGGAAATTTCCCCCATTTTTCGGGATTTTTCGGGATTTTAAGGATTTTTCACTCATCTCCAACCACTAACAGGCTTCAGCCAGCATATAAACGTAGCGGGGAAGTATCATGTCTGTAAAGATATTATACTAGCTACACCATCTACATACTCACAAATAGGCTACCATACAATACAATAAAAAAGATCGTAAATTAGAGAGTAGAAATATTATGCACGTTATGTCTATAGGTTGAGTTATCATAAATAATATAATAACTACAAATAACTAGTCTACCTACGCTATCGTATCCCCTATTGAATACCCCTAATGCCATATTTAATATATAACTTATTCTGTATATCAAACCTATGCTCACTATCATCCAATCCCAACCACCACCATCAAATCCAATGAAGCCAAGCCAGTGTCGGAAACCAATCCATAAAGAATACCCATACCACCAAACGCAGCCCACATCTAAAACCAGCCACCGCCCGCCTCAAGACCAGCCGCGAGGACCAAACACATCCCAAAACCACCAATATTCAGCAAATTTAAGTCAGAATTCAATATCTAAATTTAGAAACCACCAAAACAACGGGCTAGGAGGCCAGTTTCAACCCAACCCAGCTCAGGAAGGGCAATTTCCCCGAATTTCCCGGC</ns2:sequence><ns2:name>EU437407.1_Leishmania_infantum_isolate_MCAN/ES/98/10445_clone_LinGpja_9_kinetoplast_minicircle,_complete_sequence</ns2:name></ns2:Sequence><ns2:Sequence dsseqid="sq900" id="sq900"><ns2:sequence>GGGGTTGGTGTAAAATAGGTGGGTGGTACGCGTATCTTTCTGGAATTTCCTCCTTTTTTGGGGGTGCTCGGGGTTGGATATGCCTCCCCTGGCTGGGCTGGCCAAAATATGGCTGCCTGGGGCGGGGTATTGTTGGTTTCTAATTTTAGATATTAAAATCCCCTTTAATTTTTCTCAAAAATGCTCTTTTGGGTGGGCTTGTGTGTCTCGTTTGGGGGTGGTTGCCTTCTTTGTTGCTCGGGGTTGTTACGTATGCATCATCTGCTAGCTCTCTTTGCCCTCTGGTCTCGGGGTGGGGTTACATGTGTGAGGTCTGGCGGGTTAACGTTACCGCCTCCCAGGCTTGGTGGGTGTTATGAATGCATCAAATGGGTCCTGGCCACCCCTATAACTAATATTAATATTAGTTGTGGGGGTCTTTTGGCCTCAGTGGGGTTATGAATGCATGTGATTCCATAGCCTTGACCTCCTTAACGATAGATCTCATAATAGTGCTCGGGTGTGGTATGCTTCAGTAACATTCATTTTAAATATACGTTAATTTAACATCACTTACACTTATACTTCAATCTCTTTGTATGCGTATGGTTATATGTGTGTGCCGGCCATGTCTGTTGGCTGTTGTATCTTTGTGTCTCGTAAGATCCCTGTAAAATTCGCCAGGTCCTCGGGTGTTAATTGTGTGAGATTTCGTGCCTGGGTGTGCAAGTTTTGCCTTGGTGGTTGTGATTTGTGTGAGTTTTTGCGAAAAATTGGCGAAAATTAGCCGAAAATGGGGGTATGTGCCAAACTTTTCTGGTCCTCCGGGTAGGGGCGTTCCGCGAAATTGGAAAAGGGCATACAGAAACCCCGTTCA</ns2:sequence><ns2:name>KC492139.1_Leishmania_infantum_isolate_CQ04_minicircle_sequence;_kinetoplast</ns2:name></ns2:Sequence><ns2:Sequence dsseqid="sq902" id="sq902"><ns2:sequence>GGGGTTGGTGTAAAATAGGTGGGTGGTACGCGTATGTTTCTGGGATTCCTCTCCTTTTTGGGGGTGCTCGGGGTTGGATATGCCTCTCCTGGCTGGGCTGCTCGAAATATGGCTGCCTGGGGCGGGGTATTGTTGGTTTCTAATTTTAGATATTAAAATCTCCTTTAATATTTTTCAAAAATGCCCTTGTGGGTGGATATGTGTGTTGCGTTTGGGGTGGCTGCCTCCTTTGTTGCTCGGGGTTGTTATGTATGCATCATCTGTCAACTCTCTTTAACTCTTTGCCTCGGGGTGGGGTTACATGTGTGAGGTCTGGCGGGGCAACGCTATTGGCTCCCAGGCTTGGTGGGTGTTACGAATGCATCAAATGCCTCTCCTTCAGCCCCCTATAACTAATATTAATATTAATTGTGGGGTCTTTTGCCCTCAGTGGGGTTATGAATGCATGTGATTCCATAGCTTTAGCTTCTTTATCGATAGAGCTTATAGTAATGCTCGGGTATGGTATGTTTCAGTAACATTTAGTTTAAGCATACATTAATTTAGATATCACTTACATCTATATTTTAATCTTTTTGTATGCGTATGGTTATATGTGTGTGCCGGCCGTGTCTGTTGACAACTGTATCTCTTTATCTTGTAAGATCCCTGTAAAATTTGCCAGGCCCTCTTGTGTTAGTTGTGTGAGATTTCATGGCTGGGTGTGCGAGTTCTGCCTTGGTGGGTGTGATTTGTGTGAGATTTGGCGAAAAACTGCCGGAAAATAGCCGAAAATGGGGGTATATGCCAAACTTTTCTGGGCCTCCGGGTAGGGGCGTTCTCCGAAAATGGGAAAAGGGCATACAGAAACCCCGTTCA</ns2:sequence><ns2:name>KC492140.1_Leishmania_infantum_isolate_CQ07_minicircle_sequence;_kinetoplast</ns2:name></ns2:Sequence><ns2:Sequence dsseqid="sq904" id="sq904"><ns2:sequence>GGGGTTGGTGTAAAATAGGTGGGTGGTACGCGTATCTTTCTGGAATTTCCTCCTTTTTTGGGGGTGCTCGGGGTTGGATATGCCTCCCCCGGCTGGGCTGGCCAAAATATGGCTGCCTGGGGCGGGGTATTGTTGGTTTCTAATTTTAGATATTAAAATCCCCTTTAATTTTTCTCAAAAATGCTCTTTTGGGTGGACTTGTGTGTCTCGTTTGGGCTGGTTTGGTTCTTTGTTGCTCGGGGTTGTTACGTATGCATCATCTGCTAGTTCTCTTTGTCCCCTGGCCTCGGGGTGGGGTTACATGTGTGAGGTCTGGCGGGTTAACGTTATCGCCTCCCAGGCTTGGTGGGTGTTATGAATGCATCAAATGGGTCCTGGCCACCCCTATAACTAATATTAATATTAGTTGTGGGGTCTTTTGGCCTCAGTGGGGTTATGAATGCATGTGATTCAATAGCCTTGGCCTCCTTAACGATAGATCTCATAATAGTGCTCGGGTAGTATATGCTTCAGTAACATTCATTTTAAATATACGTTAATTTAACATCACTTACACTTATACTTCAATCTCTTTGTATGCGTATGGTTATATGTGTGTGCCGTCCATGTCTGTTGGCTGTTGTATCTTTATGTCTCGTAAGATCCCTGTAAAATTGGCCAGGTCCTCTTGTGTTAATTGTGTGAGATTTCGTGCCTGGGTGTGCAAGTTTTGCCTTGGTGGGTGTGATTTGTGTGAGATTTTTCGAAAAATTGCCGAAAATTAGCCGAAAATGGGGGTATGTGCCAAACTTTTCTGGTCCTCCGGGTAGGGGCGTTCTGCGAAATTGGAAAAGGGCATACAGAAACCCCGTTCA</ns2:sequence><ns2:name>KC492141.1_Leishmania_infantum_isolate_CQ08_minicircle_sequence;_kinetoplast</ns2:name></ns2:Sequence><ns2:Sequence dsseqid="sq906" id="sq906"><ns2:sequence>GGGGTTGGTGTAAAATAGGTGGGTGGTACGCGTATCTTTCTGGAATTTCCTCCTTTTTTGGGGGTGCTCGGGGTTGGATATGCCTCCCCTGGCTGGGCTGGCCAAAATATGGCTGCCTGGGGCGGGGTATTGTTGGTCTCTAATTTTAGATATTAAAATCCCCTTTAATTTTTCTCAAAAATGCTCTTTTGGGTGGACTTGTGTGTCTCGTTTGGGCTGGTTTGGTTCTTTGTTGCTCGGGGTTGTTACGTATGCATCATCTGCTAGTTCTCTTTGTCCTCTGGCCTCGGGGTGGGGTTACATGTGTGAGGTCTGGCGGGTTAACGTTATCGCCTCCCAGGCTTGGTGGGTGTTATGAATGCATCAAATGGGTCCTGGCCACCCCTATAACTAATATTAATATTAGTTGTGGGGTCTTTTGGCCTCAGTGGGGTTATGAATGCATGTGATTCAATAGCCTTGGCCTCCTTAACGATAGATCTCATAATAGTGCTCGGGTAGTATATGCTTCAGTAACATTCATTTTAAATATACGTTAATTTAACATCACTTACACTTATACTTCAATCTCTTTGTATGCGTATGGTTATATGTGTGTGCCGTCCATGTCTGTTGGCTGTTGTATCTTTATGTCTCGTAAGATCCCTGTAAAATTGGCCAGGTCCTCTTGTGTTAATTGTGTGAGATTCCGTGCCTGGGTGTGCAAGTTTTGCCTTGGTGGGTGTGATTTGTGTGAGATTTTTCGAAAAATTGCCGAAAATTAGCCGAAAATGGGGGTATGTGCCAAACTTTTCTGGTCCTCCGGGTAGGGGCGTTCTGCGAAATTGGAAAAGGGCATACAGAAACCCCGTTCA</ns2:sequence><ns2:name>KC492142.1_Leishmania_infantum_isolate_CQ09_minicircle_sequence;_kinetoplast</ns2:name></ns2:Sequence><ns2:Sequence dsseqid="sq908" id="sq908"><ns2:sequence>GGGGTTGGTGTAAAATAGGTGGGTGGTACGCGTATCTTTCTGGAATTTCCTCCTTTTTTGGGGGTGCTCGGGGTTGGATATGCCTCCCCTGGCTGGGCTGGCCAAAATATGGCTGCCTGGGGCGGGGTATTGTTGGTTTCTAATTTTAGATATTAAAATCCCCTTTAATTTTTCTCAAAAATGCTCTTTTGGGTGGACTTGTGTGTCTCGTTTGGGCTGGTTTGGTTCTTTGTTGCTCGGGGTTGTTACGTATGCATCATCTGCTAGTTCTCTTTGTCCTCTGGCCTCGGGGTGGGGTTACATGTGTGAGGTCTGGCGGGTTAACGTTATCGCCTCCCAGGCTTGGTGGGTGTTATGAATGCATCAAATGGGTCCTGGCCACCCCTATAACTAATATTAATATTAGTTGTGGGGTCTTTTGGCCTCAGTGGGGTTATGAATGCATGTGATTCAATAGCCTTGGCCTCCTTAACGATAGATCTCATAATAGTGCTCGGGTAGTATATGCTTCAGTAACATTCATTTTAAATATACGTTAATTTAACATCACTTACACTTATACTTCAATCTCTTTGTATGCGTATGGTTATATGTGTGTGCCGTCCATGTCTGTTGGCTGTTGTATCTTTATGTCTCGTAAGATCCCTGTAAAATTGGCCAGGTCCTCTTGTGTTAATTGTGTGAGATTTCGTGCCTGGGTGTGCAAGTTTTGCCTTGGTGGGTGTGATTTGTGTGAGATTTTTCGAAAAATTGCCGAAAATTAGCCGAAAATGGGGGTATGTGCCAAACTTTTTCTGGTCCTCCGGGTAGGGGCGTTCTGCGAAATTGGAAAAGGGCATACAGAAACCCCGTTCA</ns2:sequence><ns2:name>KC492143.1_Leishmania_infantum_isolate_CQ12_minicircle_sequence;_kinetoplast</ns2:name></ns2:Sequence><ns2:Sequence dsseqid="sq910" id="sq910"><ns2:sequence>GGGGTTGGTGTAAAATAGGTGGGTGGTACGCGTATCTTTCTGGAATTTCCTCCTTTTTTGGGGGTGCTCGGGGTTGGATATGCCTCCCCTGGCTGGGCTGGCCAAAATATGGCTGCCTGGGGCGGGGTATTGTTGGTTTCTAATTTTAGATATTAAAATCCCCTTTAATTTTTCTCAAAAATGCTCTTTTGGGTGGACTTGTGTGTCTCGTTTGGGCTGGTTTGGTTCTTTGTTGCTCGGGGTTGTTACGTATGCATCATCTGCTAGTTCTCTTTGTCCTCTGGCCTCGGGGTGGGGTTACATGTGTGAGGTCTGGCGGGTTAACGTTATCGCCTCCCAGGCTTGGTGGGTGTTATGAATGCATCAAATGGGTCCTGGCCACCCCTATAACTAATATTAATATTAGTTGTGGGGTCTTTTGGCCTCAGTGGGGTTATGAATGCATGTGATTCAATAGCCTTGGCCTCCTTAACGATAGATCTCATAATAGTGCTCGGGTAGTATATGCTTCAGTAACATTCATTTTAAATATACGTTAATTTAACATCACTTACACTTATACTTCAATCTCTTTGTATGCGTATGGTTATATGTGTGTGCCGTCCATGTCTGTTGGCTATTGTATCTTTATGTCTCGTAAGATCCCTGTAAAATTGGCCAGGTCCTCTTGTGTTAATTGTGTGAGATTTCGTGCCTGGGTGTGCAAGTTTTGCCTTGGTGGGTGTGATTTGTGTGAGATTTTTCGAAAAATTGCCGAAAATTAGCCGAAAATGGGGGTATGTGCCAAACTTTTCTGGTCCTCCGGGTAGGGGCGTTCTGCGAAATTGGAAAAGGGCATACAGAAACCCCGTTCA</ns2:sequence><ns2:name>KC492144.1_Leishmania_infantum_isolate_CQ13_minicircle_sequence;_kinetoplast</ns2:name></ns2:Sequence><ns2:Sequence dsseqid="sq912" id="sq912"><ns2:sequence>GGGGTTGGTGTAAAATAGGTGGGTGGTACGCGTATGTTTCTGGGATTCCTCTCCTTTTTGGGGGTGCTCGGGGTTGGATATGCCTCTCCTGGCTGGGCTGCCCGAAATATGGCTGCCTGGGGCGGGGTATTGTTGGTTTCTAATTTTAGATATTAAAATCTCCTTTAATATTTTTCAAAAATGCCCTTGTGGGTGGATATGTGTGTTGCGTTTGGGGTGGCTGCCTCCTTTGTTGCTCGGGGTTGTTATGTATGCATCATCTGTCAACTCTCTTTAACTCTTTGCCTCGGGGTGGGGTTACATGTGTGAGGGCTGGCGGGGCAACGCTATTGGCTCCCAGGCTTGGTGGGTGTTACGAATGCATCAAATGCCTCTCCTTCAGCCCCCTATAACTAATATTAATATTAGTTGTGGGGTCTTTTGCCCTCAGTAAGGTTATGAATGCATGTGATTCCATAGCTTTAGCTTCTTTATCGATAGAGCTTATAGTAATGCTCGGGTATGGTATGTTTCAGTAACATTTAGTTTAAGCATGCATTAATTTAGATATCACTTACATCTATATTTTAATCTTTTTGTACGCGTATGGTTATATGTGTGTGCCGGCCGTGTCTGTTGACAACTGTATCTCTTTATCTTGTAAGATCCCTGTAAAATTTGCCAGGCCCTCTTGTGTTAGTTGTGTAAGATTTCATGGCTGGGTGTGCGAGTTCTGCCTTGGTGGGTGTGATTTGTGTGAGATTTGGCGAAAAACTGCCGGAAAATAGCCGAAAATGGGGGTATATGCCAAACTTTTCTGGGCCTCCGGGTAGGGGCGTTCTCCGAAAATGGGAAAAGGGCATACAGAAACCCCGTTCA</ns2:sequence><ns2:name>KC492145.1_Leishmania_infantum_isolate_CQ14_minicircle_sequence;_kinetoplast</ns2:name></ns2:Sequence><ns2:Sequence dsseqid="sq914" id="sq914"><ns2:sequence>GGGGTTGGTGTAAAATAGGTGGGTGGTACGCGTATGTTTCTGGGATTCCCCTCCTTTTTGGGGTGCTCGGGGTTGGATATGCCTCTCCTGGCTGGGCTGCCCGAAATATGGCTGCCTGGGGCGGGGTATTGTTGGTTTCTAATTTTAGATATTAAAATCTCCTTTAATATTTTTCAAAAATGCCCTTGTGGGTGGATATGTGTGTTGCGTTTGGGGTGGCTGCCTCCTTTGTTGCTCGGGGTTGTTATGTATGCATCATCTGTCAACTCTCTTTAACTCTTTGCCTCGGGGTGGGGTTACATGTGTGAGGGCTGGCGGGGCAACGCTATTGGCTCCCAGGCTTGGTGGGTGTTACGAATGCATCAAATGCCTCTCCTTCAGCCCCCTATAACTAATATTAATATTAGTTGTGGGGTCTTTTGCCCTCAGTGGGGTTATGAATGCATGTGATTCCATAGCTTTAGCTTCTTTATCGATAGAGCTTATAGTAATGCTCGGGTATGGTATGTTTCAGTAACATTTAGTTTAAGCATACATTAATTTAGATATCACTTACATCTATATTTTAATCTTTTTGTATGCGTATGGTTATATGTGTGTGCCGGCCGTGTCTGTTGACAACTGTATCTCTTTATCTTGTAAGATTCCTGTAAAATTTGCCAGGCCCTCTTGTGTTAGTTGTGTGAGATTTCATGGCTGGGTGTGCGAGTTCTGCCTTGGTGGGTGTGATTTGTGTGAGATTTGGCGAAAAACTGCCGGAAAATAGCCGAAAATGGGGGTATATGCCAAACTTTTCTGGGCCTCCGGGTAGGGGCGTTCTCCGAAAATGGGAAAAGGGCATACAGAAACCCCGTTCA</ns2:sequence><ns2:name>KC492146.1_Leishmania_infantum_isolate_CQ17_minicircle_sequence;_kinetoplast</ns2:name></ns2:Sequence><ns2:Sequence dsseqid="sq916" id="sq916"><ns2:sequence>GGGGTTGGTGTAAAATAGGTGGGTGGTACGCGTATCTTTCTGGAATTTCCTCCTTTTTTGGGGGTGCTCGGGGTTGGATATGCCTCCCCTGGCTGGGCTGGCCAAAATATGGCTGCCTGGGGCGGGGTATTGTTGGTTTCTAATTTTAGATATTAAAATCCCCTTTAATTTTTCTCAAAAATGCTCTTTTGGGTGGACTTGTGTGTCTCGTTTGGGCTGGTTTGGTTCTTTGTTGCTCGGGGTTGTTACGTATGCATCATCTGCTAGTTCTCTTTGTCCTCTGGCCTCGGGGTGGGGTTACATGTGTGAGGTCTGGCGGGTTAACGTTATCGCCTCCCAGGCTTGGTGGGTGTTATGAATGCATCAAATGGGTCCTGGCCACCCCTATAACTAATATTAATATTAGTTGTGGGGTCTTTTGGCCTCAGTGGGGTTATGAATGCATGTGATTCAATAGCCTTGGCCTCCTTAACGATAGATCTCATAATAGTGCTCGGGTAGTATATGCTTCAGTAACATTCATTTTAAATATACGTTAATTTAACATCACTTACACTTATACTTCAATCTCTTTGTATGCGTATGGTTATATGTGTGTGCCGTCCATGTCTGTTGGCTGTTGTATCTTTATGTCTCGTAAGATCCCTGTAAAATTGGCCAGGTCCTCTTGTGTTAATTGTGTGAGATTTCGTGCCTGGGTGTGCAAGTTTTGCCTTGGTGGGTGTGATTTGTGTGAGATTTTTCGAAAAATTGCCGAAAATTAGCCGAAAATGGGGGTATGTGCCAAACTTTTCTGGTCCTCCGGGTAGGGGCGTTCTGCGAAATTGGAAAAGGGCATACAGAAACCCCGTTCA</ns2:sequence><ns2:name>KC492147.1_Leishmania_infantum_isolate_CQ18_minicircle_sequence;_kinetoplast</ns2:name></ns2:Sequence><ns2:Sequence dsseqid="sq918" id="sq918"><ns2:sequence>GGGGTTGGTGTAAAATAGGTGGGTGGTACGCGTATGTTTCTGGGATTCCCCTCCTTTTTGGGGGTGCTCGGGGTTGGATATGCCTCTCCTGGCTGGGCTGCCCGAAATATGGCTGCCTGGGGCGGGGTATTGTTGGTTTCTAATTTTAGATATTAAAATCTCCTTTAATATTTTTCAAAAATGCCCTTGTGGGTGGATATGTGTGTTGCGTTTGGGGTGGCTGCCTCCTTTGTTGCTCGGGGTTGTTATGTATGCATCATCTGTCAACTCTCTTTAACTCTTTGCCTCGGGGTGGGGTTACATGTGTGAGGTCTGGCGGGGCAACGCTATTGGCTCCCAGGCTTGGTGGGTGTTACGAATGCATCAAATGCCTCTCCTTCAGCCCCCTATAACTAATATTAATATTAGTTGTGGGGTCTTTTGCCCTCAGTGGGGTTATGAATGCATGTGATTCCATAGCTTTAGCTTCTTTATCGATAGAGCTTATAGTAATGCTCGGGTATGGTATGTTTCAGTAACATTTAGTTTAAGCATACATTAATTTAGATATCACTTACATCTATATTTTAATCTTTTTGTATGCGTATGGTTATATGTGTGTGCCGGCCGTGTCTGTTGACAACTGTATCTCTTTATCTTGTAAGATCCCTGTAAAATTTGCCAGGCCCTCTTGTGTTAGTTGTGTGAGATTTCATGGTTGGGTGTGCGAGTTCTGCCTTGGTGGGTGTGATTTGTGTGAGATTTGGCGAAAAACTGCCGGAAAATAGCCGAAAATGGGGGTATATGCCAAACTTTTCTGGGCCTCCGGGTAGGGGCGTTCTCCGAAAATGGGAAAAGGGCATACAGAAACCCCGTTCA</ns2:sequence><ns2:name>KC492148.1_Leishmania_infantum_isolate_CQ19_minicircle_sequence;_kinetoplast</ns2:name></ns2:Sequence><ns2:Sequence dsseqid="sq920" id="sq920"><ns2:sequence>GGGGTTGGTGTAAAATAGGTGGGTGGTACGCGTATGTTTCTGGGATTCCCCTCCTTTTTGGGGGTGCTCGGGGTTGGATATGCCTCTCCTGGCTGGGCTGCCCGAAATATGGCTGCCTGGGGCGGGGTATTGTTGGTTTCTAATTTTAGATATTAAAATCTCCTTTAATATTTTTCAAAAATGCCCTTGTGGGTGGATATGTGTGTTGCGTTTGGGGTGGCTGCCTCCTTTGTTGCTCGGGGTTGTTATGTATGCATCATCTGTCAACTCTCTTTAACTCTTTGCCTCGGGGTGGGGTTACATGTGTGAGGTCTGGCGGGGCAACTCTATTGGCTCCCAGGCTTGGTGGGTGTTACGAATGCATCAAATGCCTCTCCTTCAGCCCCCTATAACTAATATTAATATTAGTTGTGGGGTCTTTTGCCCTCAGTGGGGTTATGAATGCATGTGATTCCATAGCTTTAGCTTCTTTATCGATAGAGCTTATAGTAATGCTCGGGTATGGTATGTTTCAGTAACATTTAGTTTAAGCATACATTAATTTAGATATCACTTACATCTATATTTTAATCTTTTTGTATGCGTATGGTTATATGTGTGTGCCGGCCGTGTCTGTTGACAACTGTATCTCTTTATCTTGTAAGATCCCTGTAAAATTTGCCAGGCCCTCTTGTGTTAGTTGTGTGAGATTTCATGGCTGGGTGTGCGAGTTCTGCCTTGGTGGGTGTGATTTGTGTGAGATTTGGCGAAAAACTGCCGGAAAATAGCCGAAAATGGGGGTATATGCCAAACTTTTCTGGGCCTCCGGGTAGGGGCGTTCTCCGAAAATGGGAAAAGGGCATACAGAAACCCCGTTCA</ns2:sequence><ns2:name>KC492149.1_Leishmania_infantum_isolate_CQ20_minicircle_sequence;_kinetoplast</ns2:name></ns2:Sequence><ns2:Sequence dsseqid="sq922" id="sq922"><ns2:sequence>GGGGTTGGTGTAAAATAGGTGGGTGGCACGCGTATCTTTCTGGAATTTCCTCCTTTTTTGGGGGTGCTCGGGGTTGGATATGCCTCCCCTGGCTGGGCTGGCCAAAATATGGCTGCCTGGGGCGGGGTATTGTTGGTTTCTAATTTTAGATATTAAAATCCCCTTTAATTTTTCTCAAAAATGCTCTTTTGGGTGGACTTGTGTGTCTCGTTTGGGCTGGTTTGGTTCTTTGTTGCTCGGGGTTGTTACGTATGCATCATCTGCTAGTTCTCTTTGTCCTCTGGCCTCGGGGTGGGGTTACATGTGTGAGGTTTGGCGGGTTAACGTTATCGCCTCCCAGGCTTGGTGGGTGTTATGAATGCATCAAATGGGTCCTGGCCACCCCTATAACTAATATTAATATTAGTTGTGGGGTCTTTTGGCCTCAGTGGGGTTATGAATGCATGTGATTCAATAGCCTTGGCCTCCTTAACGATAGATCTCATAATAGTGCTCGGGTAGTATATGCTTCAGTAACATTCATTTTAAATATACGTTAATTTAACATCACTTACACTTATACTTCAATCTCTTTGTATGCGTATGGTTATATGTGTGTGCCGTCCATGTCTGTTGGCTGTTGTATCTTTATGTCTCGTAAGATCCCTGTAAAATTGGCCAGGTCCTCTTGTGTTAATTGTGTGAGATTTCGTGCCTGGGTGTGCAAGTTTTGCCTTGGTGGGTGTGATTTGTGTGAGATTTTTCGAAAAATTGCCGAAAATTAGCCGAAAATGGGGGTATGTGCCAAACTTTTCTGGTCCTCCGGGTAGGGGCGTTCTGCGAAATTGGAAAAGGGCATACAGAAACCCCGTTCA</ns2:sequence><ns2:name>KC492150.1_Leishmania_infantum_isolate_CQ21_minicircle_sequence;_kinetoplast</ns2:name></ns2:Sequence><ns2:Sequence dsseqid="sq924" id="sq924"><ns2:sequence>GGGGTTGGTGTAAAATAGGTGGGTGGTACGCGTATCTTTCTGGAATTTCCTCCTTTTTTGGGGGTGCTCGGGGTTGGATATGCCTCCCCTGGCTGGGCTGGCCAAAATATGGCTGCCTGGGGCGGGGTATTGTTGGTTTCTAATTTTAGATATTAAAATCCCCTTTAATTTTTCTCAAAAATGCTCTTTTGGGTGGACTTGTGTGTCTCGTTTGGGCTGGTTTGGTTCTTTGTTGCTCGGGGTTGTTACGTATGCATCATCTGCTAGTTCTCTTTGTCCTCTGGCCTCGGGGTGGGGTTACATGTGTGAGGTCTGGCGGGTTAACGTTATCGCCTCCCAGGCTTGGTGGGTGTTATGAATGCATCAAATGGGTCCTGGCCACCCCTATAACTAATATTAATATTAGTTGTGGGGTCTTTTGGCCTCAGTGGGGTTATGAATGCATGTGATTCAATAGCCTTGGCCTCCTTAACGATAGATCTCATAATAGTGCTCGGGTAGTATATGCTTCAGTAACATTCATTTTAAATATACGTTAATTTAACATCACTTACACTTATACTTCAATCTCTTTGTATGCGTATGGTTATATGTGTGTGCCGTCCATGTCTGTTGGCTGTTGTATCTTTATGTCTCGTAAGATCCCTGTAAAATTGGCCAGGTCCTCTTGTGTTAATTGTGTGAGATTTCGTGCCTGGGTGTGCAAGTTTTGCCTTGGTGGGTGTGATTTGTGTGAGATTTTTCGAAAAATTGCCGAAAATTAGCCGAAAATGGGGGTATGTGCCAAACTTTTCTGGTCCTCCGGGGTAGGGGCGTTCTGCGAAATTTGGAAAAGGGCATACAGAAACCCCGTTC</ns2:sequence><ns2:name>KC492151.1_Leishmania_infantum_isolate_CQ22_minicircle_sequence;_kinetoplast</ns2:name></ns2:Sequence><ns2:Sequence dsseqid="sq926" id="sq926"><ns2:sequence>GGGGTTGGTGTAAAATAGGTGGGTGGTACGCGTATCTTTCTGGAATTTCCTCCTTTTTTGGGGGTGCTCGGGGTTGGATATGCCTCCCCTGGCTGGGCTGGCCAAAATATGGCTGCCTGGGGCGGGGTATTGTTGGTTTCTAATTTTAGATATTAAAATCCCCTTTAATTTTTCTCAAAAATGCTCTTTTGGGTGGACTTGTGTGTCTCGTTTGGGCTGGTTTGGTTCTTTGTTGCTCGGGGTTGTTACGTATGCATCATCTGCTAGTTCTCTTTGTCCTCTGGCCTCGGGGTGGGGTTACATGTGTGAGGTCTGGCGGGTTAACGTTATCGCCTCCCAGGCTTGGTGGGTGTTATGAATGCATCAAATGGGTCCTGGCCACCCCTATAACTAATATTAATATTAGTTGTGGGGTCTTTTGGCCTCAGCGGGGTTATGAATGCATGTGATTCAATAGCCTTGGCCTCCTTAACGATAGATCTCATAATAGTGCTCGGGTAGTATATGCTTCAGTAACATTCATTTTAAATATACGTTAATTTAACATCACTTACACTTATACTTCAATCTCTTTGTATGCGTATGGTTATATGTGTGTGCCGTCCATGTCTGTTGGCTGTTGTATCTTTATGTCTCGTAAGATCCCTGTAAAATTGGCCAGGTCCTCTTGTGTTAATTGTGTGAGATTTCGTGCCTGGGTGTGCAAGTTTTGCCTTGGTGGGTGTGATTTGTGTGAGATTTTTCGAAAAATTGCCGAAAATTAGCCGAAAATGGGGGTATGTGCCAAACTTTTCTGGTCCTCCGGGTAGGGGCGTTCTGCGAAATTGGAAAAGGGCATACAGAAACCCCGTTCA</ns2:sequence><ns2:name>KC492152.1_Leishmania_infantum_isolate_CQ23_minicircle_sequence;_kinetoplast</ns2:name></ns2:Sequence><ns2:Sequence dsseqid="sq928" id="sq928"><ns2:sequence>GGGGTTGGTGTAAAATAGGTGGGTGGTACGCGTATCTTTCTGGAATTTCCTCCTTTTTTGGGGGTGCTCGGGGTTGGATATGCCTCCCCTGGCTGGGCTGGCCAAAATATGGCTGCCTGGGGCGGGGTATTGTTGGTTTCTAATTTTAGATATTAAAATCCCCTTTAATTTTTCTCAAAAATGCTCTTTTGGGTGGACTTGTGTGTCTCGTTTGGGCTGGTTTGGTTCTTTGTTGCTCGGGGTTGTTACGTATGCATCATCTGCTAGTTCTCTTTGTCCTCTGGCCTCGGGGTGGGGTTACATGTGTGAGGTCTGGCGGGTTAACGTTATCGCCTCCCAGGCTTGGTGGGTGTTATGAATGCATCAAATGGGTCCTGGCCACCCCTATAACTAATATTAATATTAGTTGTGGGGTCTTTTGGCCTCAGTGGGGTTATGAATGCATGTGATTCAATAGCCTTGGCCTCCTTAACGATAGATCTCATAATAGTGCTCGGGTAGTATATGCTTCAGTAACATTCATTTTAAATATACGTTAATTTAACATCACTTACACTTATACTTCAATCTCTTTGTATGCGTATGGTTATATGTGTGTGCCGTCCATGTCTGTTGGCTGTTGTATCTTTATGTCTCGTAAGATCCCTGTAAAATTGGCCAGGTCCTCTTGTGTTAATTGTGTGAGATTTCGTGCCTGGGTGTGCAAGTTTTGCCTTGGTGGGTGTGATTTGTGTGAGATTTTTCGAAAAATTGCCGAAAATTAGCCGAAAATGGGGGTATGTGCCAAACTTTTCTGGTCCTCCGGGTAGGGGCGTTCTGCGAAATTGGAAAAGGGCATACAGAAACCCCGTTCA</ns2:sequence><ns2:name>KC492153.1_Leishmania_infantum_isolate_CQ24_minicircle_sequence;_kinetoplast</ns2:name></ns2:Sequence><ns2:Sequence dsseqid="sq930" id="sq930"><ns2:sequence>GGGGTTGGTGTAAAATAGGTGGGTGGTACGCGTATCTTTCTGGAATTTCCTCCTTTTTGGGGGTGCTCGGGGTTGGATATGCCTCCCCTGGCTGGGCTGGCCAAAATATGGCTGCCTGGGGCGGGGTATTGTTGGTTTCTAATTTTAGATATTAAAATCCCCTTTAATTTTTCTCAAAAATGCTCTTTTGGGTGGACTTGTGTGTCTCGTTTGAGCTGGTTTGGTTCTTTGTTGCTCGGGGTTGTTACGTATGCATCATCTGCTAGTTCTCTTTGTCCTCTGGCCTCGGGGTGGGGTTACATGTGTGAGGTCTGGCGGGTTAACGTTATCGCCTCCCAGGCTTGGTGGGTGTTATGAATGCATCAAATGGGTCCTGGCCACCCCTATAACTAATATTAATATTAGTTGTGGGGTCTTTTGGCCTCAGTGGGGTTATGAATGCATGTGATTCAATAGCCTTGGCCTCCTTAACGATAGATCTCATAATAGTGCTCGGGTAGTATATGCTTCAGTAACATTCATTTTAAATATACGTTAATTTAACATCACTTACACTTATACTTCAATCTCTTTGTATGCGTATGGTTATATGTGTGTGCCGTCCATGTCTGTTGGCTGTTGTATCTTTATGTCTCGTAAGATCCCTGTAAAATTGGCCAGGTCCTCTTGTGTTAATTGTGTGAGATTTCGTGCCTGGGTGTGCAAGTTTTGCCTTGGTGGGTGTGATTTGTGTGAGATTTTTCGAAAAATTGCCGAAAATTGGCCGAAAATGGGGGTATGTGCCAAACTTTTCTGGTCCTCCGGGTAGGGGCGTTCTGCGAAATTGGAAAAGGGCATACAGAAACCCCGTTCA</ns2:sequence><ns2:name>KC492154.1_Leishmania_infantum_isolate_CQ25_minicircle_sequence;_kinetoplast</ns2:name></ns2:Sequence><ns2:Sequence dsseqid="sq932" id="sq932"><ns2:sequence>GGGGTTGGTGTAAAATAGGTGGGTGGTACGCGTATCTTTCTGGAATTTCCTCCTTTTTTGGGGGTGCTCGGGGTTGGATATGCCTCCCCTGGCTGGGCTGGCCAAAATATGGCTGCCTGGGGCGGGGTATTGTTGGTTTCTAATTTTAGATATTAAAATCCCCTTTAATTTTTCTCAAAAATGCTCTTTTGGGTGGACTTGTGTGTCTCGTTTGGGCTGGTTTGGTTCTTTGTTGCTCGGGGTTGTTACGTATGCATCATCTGCTAGTTCTCTTTGTCCTCTGGCCTCGGGGTGGGGTTACATGTGTGAGGTCTGGCGGGTTAACGTTATCGCCTCCCAGGCTTGGTGGGTGTTATGAATGCATCAAATGGGTCCTGGCCACCCCTATAACTAATATTAATATTAGTTGTGGGGTCTTTTGGCCTCAGTGGGGTTGTGAATGCATGTGATTCAATAGCCTTGGCCTCCTTAACGATAGATCTCATAATAGTGCTCGGGTAGTATATGCTTCAGTAACATTCATTTTAAATATACGTTAATTTAACATCACTTACACTTATACTTCAATCTCTTTGTATGCGTATGGTTATATGTGTGTGCCGTCCATGTCTGTTGGCTGTTGTATCTTTATGTCTCGTAAGATCCCTGTAAAATTGGCCAGGTCCTCTTGTGTTAATTGTGTGAGATTTCGTGCCTGGGTGTGCAAGTTTTGCCTTGGTGGGTGTGATTTGTGTGAGATTTTTCGAAAAATTGCCGAAAATTAGCCGAAAATGGGGGTATGTGCCAAACTTTTCTGGTCCTCCGGGTAGGGGCGTTCTGCGAAATTGGAAAAGGGCATACAGAAACCCCGTTCA</ns2:sequence><ns2:name>KC492155.1_Leishmania_infantum_isolate_CQ26_minicircle_sequence;_kinetoplast</ns2:name></ns2:Sequence><ns2:Sequence dsseqid="sq934" id="sq934"><ns2:sequence>GGGGTTGGTGTAAAATAGGTGGGTGGTACGCGTATGTTTCTGGGATTCCCCTCCTTTTTGGGGGTGCTCGGGGTTGGATATGCCTCTCCTGGCTGGGCTGCCCGAAATATGGCTGCCTGGGGCGGGGTATTGTTGGTTTCTAATTTTAGATATTAAAATCCCCTTTAATTTTTCTCAAAAATGCTCTTTTGGGTGGACTTGTGTGTCTCGTTTGGGCTGGTTTGGTTCTTTGTTGCTCGGGGTTGTTACGTATGCATCATCTGCTAGTTCTCTTTGTCCTCTGGCCTCGGGGTGGGGTTACATGTGTGAGGTCTGGCGGGTTAACGTTATCGCCTCCCAGGCTTGGTGGGTGTTATGAATGCATCAAATGGGTCCTGGCCACCCCTATAACTAATATTAATATTAGTTGTGGGGTCTTTTGGCCTCAGTGGGGTTATGAATGCATGTGATTCAATAGCCTTGGCCTCCTTAACGATAGATCTCATAATAGTGCTCGGGTAGTATATGCTTCAGTAACATTCATTTTAAATATACGTTAATTTAACATCACTTACACTTATACTTCAATCTCTTTGTATGCGTATGGTTATATGTGTGTGCCGTCCATGTCTGTTGGCTGTTGTATCTTTATGTCTCGTAAGATCCCTGTAAAATTGGCCAGGTCCTCTTGTGTTAATTGTGTGAGATTTCGTGCCTGGGTGTGCAAGTTTTGCCTTGGTGGGTGTGATTTGTGTGAGATTTTTCGAAAAATTGCCGAAAATTAGCCGAAAATGGGGGTATGTGCCAAACTTTTCTGGTCCTCCGGGTAGGGGCGTTCTGCGAAATTGGAAAAGGGCATACAGAAACCCCGTTCA</ns2:sequence><ns2:name>KC492156.1_Leishmania_infantum_isolate_CQ27_minicircle_sequence;_kinetoplast</ns2:name></ns2:Sequence><ns2:Sequence dsseqid="sq936" id="sq936"><ns2:sequence>GGGGTTGGTGTAAAATAGGTGGGTGGTACGCGTATCTTTCTGGAATTTCCTCCTTTTTTGGGGGTGCTCGGGGTTGGATATGCCTCCCCTGGCTGGGCTGGCCAAAATATGGCTGCCTGGGGCGGGGTATTGTTGGTTTCTAATTTTAGATATTAAAATCCCCTTTAATTTTTCTCAAAAATGCTCTTTTGGGTGGACTTGTGTGTCTCGTTTGGGCTGGTTTGGTTCTTTGTTGCTCGGGGTTGTTACGTATGCATCATCTGCTAGTTCTCTTTGTCCTCTGGCCTCGGGGTGGGGTTACATGTGTGAGGTCTGGCGGGTTAACGTTATCGCCTCCCAGGCTTGGTGGGTGTTATGAATGCATCAAATGGGTCCTGGCCACCCCTATAACTAATATTAATATTAGTTGTGGGGTCTTTTGGCCTCAGTGGGGTTATGAATGCATGTGATTCAATAGCCTTGGCCTCCTTAACGATAGATCTCATAATAGTGCTCGGGTAGTATATGCTTCAGTAACATTCATTTTAAATATACGTTAATTTAACATCACTTACACTTATACTTCAATCTCTTTGTATGCGTATGGTTATATGTGTGTGCCGTCCATGTCTGTTGGCTGTTGTATCTTTATGTCTCGTAAGATCCCTGTAAAATTGGCCAGGTCCTCTTGTGTTAATTGTGTGAGATTTCGTGCCTGGGTGTGCAAGTTTTGCCTTGGTGGGTGTGATTTGTGTGAGATTTTTCGAAAAATTGCCGAAAATTAGCCGAAAATGGGGGTATGTGCCAAACTTTTCTGGTCCTCCGGGTAGGGGCGTTCTGCGAAATTGGAAAAGGGCATACAGAAACCCCGTTCA</ns2:sequence><ns2:name>KC492157.1_Leishmania_infantum_isolate_CQ28_minicircle_sequence;_kinetoplast</ns2:name></ns2:Sequence><ns2:Sequence dsseqid="sq938" id="sq938"><ns2:sequence>GGGGTTGGTGTAAAATAGGTGGGTGGTACGCGTATCTTTCTGGAATTTCCTCCTTTTTTGGGGGTGCTCGGGGTTGGATATGCCTCCCCTGGCTGGGCTGGCCAAAATATGGCTGCCTGGGGCGGGGTATTGTTGGTTTCTAATTTTAGATATTAAAATCCCCTTTAATTTTTCTCAAAAATGCTCTTTTGGGTGGACTTGTGTGTCTCGTTTGGGCTGGTTTGGTTCTTTGTTGCTCGGGGTTGTTACGTATGCATCATCTGCTAGTTCTCTTTGTCCTCTGGCCTCGGGGTGGGGTTACATGTGTGAGGTCTGGCGGGTTAACGTTATCGCCTCCCAGGCTTGGTGGGTGTTATGAATGCATCAAATGGGTCCTGGCCACCCCTATAACTAATATTAATATTAGTTGTGGGGTCTTTTGGCCTCAGTGGGGTTATGAATGCATGTGATTCAATAGCCTTGGCCTCCTTAACGATAGATCTCATAATAGTGCTCGGGTAGTATATGCTTCAGTAACATTCATTTTAAATATACGTTAATTTAACATCACTTACACTTATACTTCAATCTCTTTGTATGCGTATGGTTATATGTGTGTGCCGTCCATGTCTGTTGGCTGTTGTATCTTTATGTCTCGTAAGATCCCTGTAAATTGGCCAGGTCCTCTTGTGTTAATTGTGTGAGATTTCGTGCCTGGGTGTGCAAGTTTTGCCTTGGTGGGTGTGATTTGTGTGAGATTTTTCGAAAAATTGCCGAAAATTAGCCGAAAATGGGGGTATGTGCCAAACTTTTCTGGTCCTCCGGGTAGGGGCGTTCTGCGAAATTGGAAAAGGGCATACAGAAACCCCGTTCA</ns2:sequence><ns2:name>KC492158.1_Leishmania_infantum_isolate_CQ29_minicircle_sequence;_kinetoplast</ns2:name></ns2:Sequence><ns2:Sequence dsseqid="sq940" id="sq940"><ns2:sequence>GGGGTTGGTGTAAAATAGGGCCGGGTGGTGGCTGGAAATTGGCTCTCCTGGGCTGGATTGGCCTGAAACCCTGGGTCCTGGGCGTACTTTTAGGGCTGGTTGGCTTTTGATCTTAAATTCTGCTTTTGGGTGCCCCTTCGTGGGGTATTTTGGTGTTGGGGGGTGGTTCAGGTTGATGGGATTTTGGTCGAATTGCTTTAGGTTTGGGGGTTGGGTGTGGGTTGTAGTCGGTAAGCCTTTTCGTTGGGGTGGAGAGGGCTTGGCTTTTGATTGGGTGTGGCATTGGTGGGTTGGGTGTTTGGATACCCTTATGTGTAGTGGGTTGATTGTGTTTTGACTGCTCTTTAATATTAATATTAGTTGGGGTGTAACATTGGGTAACCTTAGGGTTCTTATTTATTAGATAGTTGGTACTCCGACGCTATGATATTTAATTTATAGTTTATATATAGTTTATAAATTTTAACTACACTGTATACTATTGATCTATGTATGTCTATTTGTTTGTGATTCGTGTATATGTTAGCGTGTATTTTAGAGTTTAGTAGTCTGTATGTATCTCCTATGTGTTTAGGCCTACTGCTGTTGGCTTAAAGTGGCTTGCGCTGGTTGCTACGGGGTGGGATTTTGTGAAATTTATGAAATTTGGTCGGAAAAAGCCTAAAAAAACCCCAAAAATCCAAACTTTTCTGGTCCTCCGGGTAGGGGCGTTCTGCGAAAACCGAAAAATGGATACAGAAACCCCGTTCA</ns2:sequence><ns2:name>KC536649.1_Leishmania_infantum_isolate_JS_minicircle_sequence;_kinetoplast</ns2:name></ns2:Sequence><ns2:Sequence dsseqid="sq942" id="sq942"><ns2:sequence>GGGGTTGGTGTAAAATAGGTGGGTGGTACGCGTATGTTTCTGGGATTCCCCTCCTTTTTGGGGGTGCTCGGGGTTGGATATGCCTCTCCTGGCTGGGCTGCCCGAAATATGGCTGCCTGGGGCGGGGTATTGTTGGTTTCTAATTTTAGATATTAAAATCTCCTTTAATATTTTTCAAAAATGCCCTTGTGGGTGGATATGTGTGTTGCGTTTGGGGTGGCTGCCTCCTTTGTTGCTCGGGGTTGTTATGTATGCATCATCTGTCAACTCTCTTTAACTCTTTGCCTCGGGGTGGGGTTACATGTGTGAGGTCTGGCGGGGCAACGCTATTGGCTCCCAGGCTTGGTGGGTGTTACGAATGCATCAAATGCCTCTCCTTCAGCCCCCTATAACTAATATTAATATTAGTTGTGGGGTCTTTTGCCCTCAGTGGGGTTATGAATGCATGTGATTCCATAGCTTTAGCTTCTTTATCGATAGAGCTTATAGTAATGCTTGGGTATGGTATGTTTCAGTAACATTTAGTTTAAGCATACATTAATTTAGATATCACTTACATCTATATTTCAATCTTTTTGTATGCGTATGGTTATATGTGTGTGCCGGCCGTGTCTGTTGACAACTGTATCTCTTTATCTTGTAAGATCCCTGTAAAATTTGCCAGGCCCTCTTGTGTTAGTTGTGTGAGATTTCATGGCTGGGTGTGCGAGTTCTGCCTTGGTGGGTGTGATTTGTGTGAGATTTGGCGAAAAACTGCCGGAAAATAGCCGAAAATGGGGGTATATGCCAAACTTTTCTGGGCCTCCGGGTAGGGGCGTTCTCCGAAAATGGGAAAAGGGCATACAGAAACCCCGTTCA</ns2:sequence><ns2:name>KC536650.1_Leishmania_infantum_isolate_xu_minicircle_sequence;_kinetoplast</ns2:name></ns2:Sequence><ns2:Sequence dsseqid="sq944" id="sq944"><ns2:sequence>GGGGTTGGTGTAAAATAGGTGGGTGGTACGCGTATGTTTCTGGGATTCCCCTCCTTTTTGGGGGTGCTCGGGGTTGGATATGCCTCTCCTGGCTGGGCTGCCCGAAATATGGCTGCCTGGGGCGGGGTATTGTTGGTTTCTAATTTTAGATATTAAAATCTCCTTTAATATTTTTCAAAAATGCCCTTGTGGGTGGATATGTGTGTTGCGTTTGGGGTGGCTGCCTCCTTTGTTGCTCGGGGTTGTTATGCATGCATCATCTGTCAACTCTCTTTAACTCTTTGCCTCGGGGTGGGGTTACATGTGTGAGGTCTGGCGGGGCAACGCTATTGGCTCCCAGGCTTGGTGGGTGTTACGAATGCATCAAATGCCTCTCCTTCAGCCCCCTATAACTAATATTAATATTAGTTGTGGGGTCTTTTGCCCTCAGTGGGGTTATGAATGCATGTGATTCCATAGCTTTAGCTTCTTTATCGATAGAGCTTATAGTAATGCTCGGGTATGGTATGTTTCAGTAACATTTAGTTTAAGCATACATTAATTTAGATATCACTTACATCTATATTTTAATCTTTTTGTATGCGTATGGTTATATGTGTGTGCCGGCCGTGTCTGTTGACAACTGTATCTCTTTATCTTGTAAGATCCCTGTAAAATTTGCCAGGCCCTCTTGTGTTAGTTGTGTGAGATTTCATGGCTGGGTGTGCGAGTTCTGCCTTGGTGGGTGTGATTTGTGTGAGATTTGGCGAAAAACTGCCGGAAAATAGCCGAAAATGGGGGTATATGCCAAACTTTTCTGGGCCTCCGGGTAGGGGCGTTCTCCGAAAATGGGAAAAGGGCATACAGAAACCCCGTTCA</ns2:sequence><ns2:name>KC536651.1_Leishmania_infantum_isolate_zi65_minicircle_sequence;_kinetoplast</ns2:name></ns2:Sequence><ns2:Sequence dsseqid="sq946" id="sq946"><ns2:sequence>ATCGTGTATATGGATTGGGCTGGCTCCCTGGAACCAAGGTGTCTGGGCCGTACTTTTTGGGGTGGCTGGCTCTGACACTCTGGTTTGGCTTGGATTGTGGGCTGCGCTGGTGGTTTGCTGCTCGTTGTGGGGTTTTGGGACGTGATTTGTGGGCCTGGAGGTTTGATTCTGGTGCCCTGGTTGGCCTACCGATCCTTGCTCGCTTTGATTCTTTGGCTTGTGGGGTTCCACGCTCCTTGGTCCTATACGATCATGGCTGTAGACCTGTGTTGATAGCCCTGGCCTGGGTATCCTCTAACCCATAGCTATGGGGATGGAGTTAGATAATAGAATATATTATATATCTGGCGGAATCCCTAATGCTTGGCATAACAGTGAACATAGTGAACGATAGACCAAGGCTATAACATATAGTCGTAGGTAGTTATTTATAGTAACTGGCCGGCCGGAAGCTTTAGCTGGAGTCAGTAAATTTATTACGTAGGCGGTGAGTTACTATCTCGTTCTCTCCTCTTTTTCTTTATGGTTTGTGTTTATGTTAAATTGATGGATCTAAGGTAAACTGTTGAACAGAGTACTGAATACCCCTTCGTTTGAATCGCAACGCGGTCCGGCTGGGTAGAGTGGGGCCAAAATGGTCCAAAAAGGCCCGAAAAATCCAGAAAAATGCCCAAAAATCGTAACATGTAGTAGCCCTCCGGGTAGGGGCGTTCTGCGA</ns2:sequence><ns2:name>KJ417490.1_Leishmania_infantum_563_minicircle,_partial_sequence;_kinetoplast</ns2:name></ns2:Sequence><ns2:Sequence dsseqid="sq948" id="sq948"><ns2:sequence>TTTACTGGGGGTTGGTGTAAAATAGGGCCGCGTGGGTCCTGGAATTGGGCTGGCTCCCCTGGAAACCAAGGGTCTGGGCCGTACTTTTTGGGGTGGCTGGCTCTGACACTCTGGTTTGGCTTGGATTGTGGGCTGCGCTGGTGGTTTGCTGCTCGTTGTGGGGTTTTGGGACGTGATTTGTGGGCCTGGAGGTTTGATTCTGGTGCCCTGGTTGGCCTACCGATCCTTGCTCGCTTTGATTCTTTGGCTTGTGGGGTTCCACGCTCCTTGGTCCTATACGATCATGGCTGTAGACCTGTGTTGATAGCCCTGGCCTGGGTATCCTCTAACCCATAGCTATGGGGATGGAGTTAGATAATAGAATATATTATATATCTGGCGGAATCCCTAATGCTTGGCATAACAGTGAACATAGTGAACGATAGACCAAGGCTATAACATATAGTCGTAGGTAGTTATTTATAGTAACTGGCCGGCCGGAAGCTTTAGCTGGAGTCAGTAAATTTATTACGTAGGCGGTGAGTTACTATCTCGTTCTCTCCTCTTTTTCTTTATGGTTTGTGTTTATGTTAAATTGATGGATCTAAGGTAAACTGTTGAACAGAGTACTGAATACCCCTTCGTTTGAATCGCAACGCGGTCCGGCTGGGTAGAGTGGGGCCAAAATGGTCCAAAAAGGCCCGAAAAATCCAGAAAAAGCCCAAAGTGCGTGTCAATTCCC</ns2:sequence><ns2:name>KJ417491.1_Leishmania_infantum_24_minicircle,_partial_sequence;_kinetoplast</ns2:name></ns2:Sequence><ns2:Sequence dsseqid="sq950" id="sq950"><ns2:sequence>AACACAACAGCGAAGGACAGGCACCCAGACAACCAAGGCGACAGGGCCGAACAAAAAGGGGAGGCAGGCACAGACACACAGGAAAGGCAAGGAAAGAGGGCAGCGCAGGAGGAAAGCAGCACGAAGAGGGGAAAAGGGACGAGAAAAGAGGGCCAGGAGGAAAGAAACAGGAGCCCAGGAAGGCCAACCGAACCAAGCACGCAAAGAAACAAAGGCAAGAGGGGAACCACGCACCAAGGACCAAAACGAACAAGGCAGAAGACCAGAGAAGAAAGCCCAGGCCAGGGAAACCACAAACCCAAAGCAAAGGGGAAGGAGAAAGAAAAAAGAAAAAAAAAAAAAACAGGCGGAAACCCAAAAGCAAGGCAAAACAGAGAACAAAGAGAACGAAAGACCAAGGCAAAAACAAAAAGACGAAGGAAGAAAAAAAAAGAAACAGGCCGGCCGGAAGCAAAAGCAGGAGACAGAAAAAAAAAAACGAAGGCGGAGAGAAACAAACACGAACACACCACAAAAACAAAAAGGAAAGAGAAAAAGAAAAAAAGAAGGAACAAAGGAAAACAGAAGAACAGAGAACAGAAAACCCCAACGAAAGAAACGCAACGCGGACCGGCAGGGAAGAGAGGGGCCAAAAAGGACCAAAAAGGCCCGAAAAAACCAAAAAAAAGCCCCAAAGAA</ns2:sequence><ns2:name>KJ417492.1_Leishmania_infantum_671_minicircle,_partial_sequence;_kinetoplast</ns2:name></ns2:Sequence><ns2:Sequence dsseqid="sq952" id="sq952"><ns2:sequence>TAACCTTTTTTACAGCATGGCCTGGCTCCCTGGCTCCTTTGGTCTGGGCTGACTTTTTGGGGTGGGTGGCCCTGACGCTCTGGTTTGGCTTGTATTGTGGGCTGCGCTGGTGGTTTGCTGCTCGTTGTGGGGTTCTGGGGCGTGATTTGTGGGCCTGGACGTTTGATTCTGGTGCCCTGGTTGGCCTACCGATCCTTGCTCGCTTTGATTCTTTGTTTTGTGGGGTTCCACGCTCCTTGCTCCTATACGATCATGGCTGTATACCTGTGTTGAGAACCCTGGGCAGGGGATCCTCTAACCCATAGCTATGGGGATGGAGTTAGATAATATAATATATTATATATCTGGCAGAATCCCTAATGCTTGGCATAACAGTGAACATAGTGAACGATAGACCAAGGCTATAACATATAGTCATAGGTAGTTATTTATAGTAACTGGCCGGGCGGAAGCTTTAGCTGGAGTCAGTAATTTTATTACGTTATCGATGAGTTACTATCTCGATCTCTCCTCTTTTTCTTTATGGTTTGTGTTTTTGTTAAATTGATGGATCTACT</ns2:sequence><ns2:name>KJ417493.1_Leishmania_infantum_812_minicircle,_partial_sequence;_kinetoplast</ns2:name></ns2:Sequence><ns2:Sequence dsseqid="sq954" id="sq954"><ns2:sequence>TAAAGATGTTGCATCGCTCATCTGGCCCTGTTTCTCGGAACTGGCCTCCGGAGCGGCCCTCGGCTGGATGCGTTCCTCCCTGCTTGGGGCGTGGTGTGGCTGCTTTTTTTGCTGTTCGACTGTCGTTGGTGGTCTTTGCCTGCCTTCATTGCCCTTTTTGGGGCGGTTGGGTCTTCTTCAGGTTGTTGCTATTGGGTTTAGTGCTGCTGAGCTTTGCTTCTTGCTGTTTTTGACGCTGCCTGGGGTTGCACTGATGGGTGTTAGGCTTGGGGGGTGGGTGCGTGGGTATGGTGCTTGGATTAGACTCTACTTTTAAACGAAATAGGAATAAAATTAATATTAATATAAGGTTGGAAGACCGAGGCACGCCATGAGGGAAAATAAGACCCTTATAAACCATATTAAAGAACAAGTACCTACAATTGGTATGAAACACTCAGACTAAATTATTTAAGGTTATCCTACATTCAACGCTTGATATGCCCGCTATCGCGGTTGCCTGCATTTTGAGAGGTGTAAATTTAAAGCTGATGGAAGAGGGAAGCTCAACGGACGCACCCTTAATCTTGCAGCAGGGTAGCTAAGGTGGAGAAAAATAAAATCGATTGCGAAAGGATGGTGAGAGGTT</ns2:sequence><ns2:name>KJ417494.1_Leishmania_infantum_153_minicircle,_partial_sequence;_kinetoplast</ns2:name></ns2:Sequence><ns2:Sequence dsseqid="sq956" id="sq956"><ns2:sequence>AGTACTCCACTATACATGACGGATAACGACCAGGCTGTCCACGTAAGGGGCCTCCTACCACTTGGGGCTGGATGCGCTTTGGCTGCCTTGGGGGGGCTGTTGCCACTTCTTTTGTTGTTCGACGGATGTTGGTGGTCGGGGCCTTCGGGCTTTGCTCTTTTTGGGGCGGTTGGTTCTTCTCCACGAATTTGCTATTGGGTTTAGTGCTGCTCAGCTTTGCTTCTTGCTTCTTTTGACACTGCCTGGGGTTGCACTGAGGGGTGGGGGGCTTGGGGGTCGGGGGCGCGGCTATGGCGCTTGGATTGGACTCCATTTTGACCCCCCATTGGTATTAATATTAGCCTGATATCCGGATGTGAGGCCGAAATAGACCATGTTGGAACAAAAAGCCTACGTAAGCTTTTCTAGGAATCCGTACGGCTAGTTGTTATTTATACATTCATAAAGACTATCTAATGTTATCTAAATTATCTCTATAGATAAGTCCTCTATTGCCGTTCCCTCCTATCTCAATGTTTATGATTTGTTACTGAACGTAAATGTACTTATAATGCCTGCATCCTATTCTTCCTTCAGGAGTGCATAAACCAAAACGCCATTTTCCGGGCTTCATTAAATTGGCGCATGTCAGCTTCACCAGCCTTTAATTCACAATAGAACCGAAATTAAGCTAAATCTTGCCTGCAGGGGCT</ns2:sequence><ns2:name>KJ417495.1_Leishmania_infantum_B2_minicircle,_partial_sequence;_kinetoplast</ns2:name></ns2:Sequence><ns2:Sequence dsseqid="sq958" id="sq958"><ns2:sequence>GAGATTTTCGGCATTTCCCCACCCCAAACGTCAATTAATTCGCACACATAACGCCTAGGCGTTGATCATCTTCAGGTAGGAACTATATACTTGTCTGGCAGACATTACACTATCACACAGCATCTACATACAACAAATGGACCATAGAGAGAATGCATCAAAGTCTACGAACACTAAATTGGCACTCACTTAGATTTCCTATTATTATAGTCATCTAGCATTGTCAATAAATATAGTTATGTTCACCGAAGAACGGTTCACATCACCCCTATAGCGTCTAGACAACAACCCTAACTAATAATAATATTAAGTTATAATCAAAATCAATCCCATAAAGCGCCCACCCCAAGTCATCCACGGAGCCCACATCCAGGCCACCAACGAAGGCCAGTGAATAGAATCCAACTCGTATGAATCCAAAGCAACTCCCCACGCCAAACCCTCATCAGGCAGGTTAACCCCCAAATCCACCCCACGAAGCATCCTAAAACCAGAAACTTTCCCCCGAAGCAGCATGTCAACCCCAAATCCAGCCTAACAACCCCTCCAATCCATCCGGATCCCCAAAAGTACGCCCAGGACCCAGGGTTTCAAGCCATCCTAG</ns2:sequence><ns2:name>KU587708.1_Leishmania_infantum_isolate_SEN19_minicircle_kinetoplast,_complete_sequence</ns2:name></ns2:Sequence><ns2:Sequence dsseqid="sq960" id="sq960"><ns2:sequence>ACTGGCCTCCTAGTGCACTGTTTTGGTGGTTTCTAAATTTAGATATTGAATTCTGACTTAAATTTGTTGGATATTGGTGGTTTTGGGGTGTGTTTGGTCCTCGTGGTTGCCTTGAGCCGGGTGGTGGCTGGTTTTAGATGCGGGCTGCGTTTGATGGTATGGGTGTTCTTTGTGGATTAGTTTCCGACACTGACTTGGTTTCATTGGATGTGGTGGTGATGTTTGAGATTGAGGTGATAGTGAGCATAGGTTTGATATACAGAATAAGTTATATATTAAATATGGTATTAGGGGTATTTCAATAGGGGTACGATAGCGTAGGTAGACTAGTTATTTGTAGTTATTATATTATTTATGATAACTCAACCTGTAGGTATAACGTGCGCAATATTTCTACTCTCTAATTTACGATCTTTTTTATTGTATTGTATTGTAGCCTATTTGTGGGTATGTAGATGGTATAGCTAGTATAATATCTTTACAGACATGATACTTCCTCGCTACGTTTATATGTTGGCTGAAGCCTGCTGGTGGTTGGAATATGAGTGAAA</ns2:sequence><ns2:name>KU587709.1_Leishmania_infantum_isolate_SEN27_minicircle_kinetoplast,_complete_sequence</ns2:name></ns2:Sequence><ns2:Sequence dsseqid="sq962" id="sq962"><ns2:sequence>CCCCTACCCGTGGGACCAGAAAAGTTTGGGAAATTGACCCATTTTTGAAGAATTCGAGCTCGATAGGACGCATCACAACACGTCTATTTATGTTACAACATCTATCTCTCTGCTCTATTATGTTATCATATGCAAGTTAAAGTATACCAACGCAAAGTATAGTAAAATTACATGTAAATATAGAGCAACTAGCATAAACTGCTTATCTCAACTCACAGTCTACATAATACCTCACCTCGGTCAATTCTAAGCTCCCTCACCACTACACCTAACCGCGTAACATCATAAGTTAATATATAACTTATTCTGTATATTAATCCCACCACCCGGGTAACCAACAGCACTACCCATCACATCAACCCATCCACTATTACAAGTCAACCACTAACCAATACCCACGAGTACCAGGCCACCCTCAAGACCGAAGGCCACACGCAGTAAACAACCCCCAAAAACGCCGTGCAAAGCCCAAAAATAAGTCACAAACCCCCGTGTTAACCATCACAGCTCCAAACAAGCCTCCAACCGCGTGTATCCAGGCCCGGCCAGCACAATTCCCCGACCCACCGGCCCTATTTTACA</ns2:sequence><ns2:name>KU587710.1_Leishmania_infantum_isolate_FR011_minicircle_kinetoplast,_complete_sequence</ns2:name></ns2:Sequence><ns2:Sequence dsseqid="sq964" id="sq964"><ns2:sequence>GTTAGCCGATGGTGGTCTTGGGTTGACCTTAGGTGGTGATTCTCTTTAATATTGATATTAAAGGTAAGTGCTTGGACATATGATATAGCCATAGCGCTTTAGAATAGTTCGACTCCGAAGACCCAGTCTGAGGTAGTGTTAAGTATACATTAATCTAGTATATAATTTAGCATATAATAACTGACATTACTCGTACACTATAAGTATTATGTTTAATATATTGCTGTAGTATGTATTTGTGTGCTGTGTGTAGTAGTAATATCTATACCGATATATTTATAGGTTGGCGCATACTGCAGTGAATTGAAAATTAATGAATTGGGGTCGGGCTGTGGGAAGGTGTCGTAAATTCTGGAAAATGATGGAAAATGGCCAAAAATGGGGGGAAATTCCAAACTTTTCTGGTCCTCCGGGTAGGGGCGTTCTGCAAAATCGGAAAAATGGGTG</ns2:sequence><ns2:name>KX098509.1_Leishmania_infantum_genotype_B_minicircle_hypervariable_region_genomic_sequence;_kinetoplast</ns2:name></ns2:Sequence><ns2:Sequence dsseqid="sq966" id="sq966"><ns2:sequence>GTTAGCCGATGGTGGTCTTGGGTTGACCTTAGGTGGTGATTCTCTTTAATATTGATATTAAAGGTAAGTGCTTGGACATATGATATAGCCATAGCGCTTTAGAATAGTTCGACTCCGAAGACCCAGTCTGAGGTAGTGTTAAGTATACATTAATCTAGTATATAATTTAGCATATAATAACTGACATTACTCGTACACTATAAGTATTATGTTTAATATATTGCTGTAGTATGTATTTGTGTGCTGTGTGTAGTAGTAATATCTATACCGATATATTTATAGGTTGGCGCATACTGCAGTGAATTGAAAATTAATGAATTGGGGTCGGGCTGTGGGAAGGTGTCGTAAATTCTGGAAAATGATAGAAAATGGCCAAAAATGGGGGGAAATTCCAAACTTTTCTGGTCCTTCGGGTAGGGGCGTTCTGCAAAATCGGAAAAATGGGTG</ns2:sequence><ns2:name>KX098510.1_Leishmania_infantum_genotype_G_minicircle_hypervariable_region_genomic_sequence;_kinetoplast</ns2:name></ns2:Sequence><ns2:Sequence dsseqid="sq968" id="sq968"><ns2:sequence>GTTAGCCGATGGTGGTCTTGGGTTGCCCTTAGGTGGTGATTCTCTTTAATATTAATATTAAAGGTAAGTGCTTGGGCGTATGATATAGCCATAGCGCTTTAGAATAGTTCGGCTCCGAAGAACCAGTCTGAGGTAGTGTTAAGTATACATTAATCTAGTATATAAATTAGCATATAATAACTGACATTACTCGTACACTATAAGTATTATGTTTAATATATTGCTGTAGTATGTATTTGTACGCTGTATGTAGTAGTAATATCTATACCGATATATTTATAGGTTGGCGCATACTGCAGTGAATTGAAAATTAATAAATTGGGGTCGGGTTGTGGGAAGGTGTCGTAAATTCCGAAAAATGATAGAAAATGGCCAAAAATGGGGGAAAATTCCAAACTTTTCTGGTCCTCCGGGTAGGGGCGTTCTGCAAAATCGGAAAAATGGGTG</ns2:sequence><ns2:name>KX098511.1_Leishmania_infantum_genotype_K_minicircle_hypervariable_region_genomic_sequence;_kinetoplast</ns2:name></ns2:Sequence><ns2:Sequence dsseqid="sq970" id="sq970"><ns2:sequence>GTTAGCCGATGGTGGTCTTGGGTTGACCTTAGGTGGTGATTCTCTTTAATATTGATATTAAAGGTAAGTGCTTGGACATATGATATAGCCATAGCGCTTTAGAATAGTTCGACTCCGAAGACCCAGTCTGAGGTAGTGTTAAGTATACATTAATCTAGTATATAATTTAGCATATAATAACTGACATTACTCGTACACTATAAGTATTATGTTTAATATATTGCTGTAGTATGTATTTGTGTGCTGTGTGTAGTAGTAATATCTATACCGATATATTTATAGGTTGGCGCATACTGCAGTGAATTGAAAATTAATGAATTGGGGTCGGGCTGTGGGAAGGTGTCGTAAATTCTGGAAAATGATGGAAAATGGCCAAAAATGGGGGGAAATTCCAAACTTTTCTGGTCCTCCAGGTAGGGGCGTTCTGCAAAATCGGAAAAATGGGTG</ns2:sequence><ns2:name>KX098512.1_Leishmania_infantum_genotype_N_minicircle_hypervariable_region_genomic_sequence;_kinetoplast</ns2:name></ns2:Sequence><ns2:Sequence dsseqid="sq972" id="sq972"><ns2:sequence>GTTAGCCGATGGTGGTCTTGGGTTGACCTTAGGTGGTGATTCTCTTTAATATTAATATTAAAGGTAAGTGCTTGGACATATGATATAGCCATAGCGCTTTAGAATAGTTCGACTCCGAAGACCCAGTCTGAGGTAGTGTTAAGTATACATTAATCTAGTATATAATTTAGCATATAATAACTGACATTACTCGTACACTATAAGTATTATGTTTAATATATTGCTGTAGTATGTATTTGTGTGCTGTGTGTAGTAGTAATATCTATACCGATATATTTATAGGTTGGCGCATACTGCAGTGAATTGAAAATTAATGAATTGGGGTCGGGCTGTGGGAAGGTGTCGTAAATTCTGGAAAATGATGGAAAATGGCCAAAAATGGGGGGAAATTCCAAACTTTTCTGGTCCTCCGGGTAGGGGCGTTCTGCAAAATCGGAAAAATGGGTG</ns2:sequence><ns2:name>KX098513.1_Leishmania_infantum_genotype_O_minicircle_hypervariable_region_genomic_sequence;_kinetoplast</ns2:name></ns2:Sequence><ns2:Sequence dsseqid="sq974" id="sq974"><ns2:sequence>GTTAGCCGATGGTGGTCTTGGGTTGCCCTTAGGTGGTGATTCTCTTTAATATTAATATTAAAGGTAAGTGCTTGGGCGTATGATATAGCCATAGCGCTTTAGAATAGTTCGGCTCCGAAGAACCAGTCTGAGGTAGTGTTAAGTATACATTAATCTAGTATATAAATTAGCATATAATAACTGACATTACTCGTACACTATAAGTATTATGTTTAATATATTGCTGTAGTATGTATTTGTACGCTGTATGTAGTAGTAATATCTATACCGATATATTTATAGGTTGGCGCATACTGCAGTGAATTGAAAATTAATAAATTGGGGTCGGGTTGTGGGAAGGTGTCGTAAATTCCGAAAAATGATAGAAAATGGCCAAAAATGGGGGAAAATCCCAAACTTTTCTGGTCCTCCGGGTAGGGGCGTTCTGCAAAATCGGAAAAATGGGTG</ns2:sequence><ns2:name>KX098514.1_Leishmania_infantum_genotype_Q_minicircle_hypervariable_region_genomic_sequence;_kinetoplast</ns2:name></ns2:Sequence><ns2:Sequence dsseqid="sq976" id="sq976"><ns2:sequence>TTGTTAGCCGATGGTGGTCTTGGGTTGACCTTAGGTGGTGATTCTCTTTAATATTGATATTAAAGGTAAGTGCTTGGACATATGATATAGCCATAGCGCTTTAGAATAGTTCGACTCCGAAGACCCAGTCTGAGGTAGTGTTAAGTATACATTAATCTAGTATATAATTTAGCATATAATAACTGACATTACTCGTACACTATAAGTATTATGTTTAATATATTGCTGTAGTATGTATTTGTGTGCTGTGTGTAGTAGTAATATCTATACCGATATATTTATAGGTTGGCGCATACTGCAGTGAATTGAAAATTAATGAATTGGGGTCGGGCTGTGGGAAGGTGTCGTAAATTCTGGAAAATGATGGAAAATGGCCAAAAATGGGGGGAAATTCCAAACTTTTCTGGTCCTCCGGGTAGGGGCGTTCTGCAAAATCGGAAAAATGGGTGA</ns2:sequence><ns2:name>MH605317.1_Leishmania_infantum_minicircle_hypervariable_region_genomic_sequence;_kinetoplast</ns2:name></ns2:Sequence><ns2:Sequence dsseqid="sq978" id="sq978"><ns2:sequence>CCAACCGCCAGTTTTCCGCCCCGGAGCCCAATAATGGCAATTTTGGCCAAAAAATGAACGGGGTTTCTGCACCCATTTTTCCATTTTCGCAGAACGCCCCTACCCGGAGGACCAGAAAAGTTTGGAAATTTCCCCCATTTTTCCCCATTTTTCGGGATTTTAAGGAAAATCACTCATCTCCAACCACTAACAGGCTTCAGCCAGCATATAAACGTAGCGGGGAAGTATCATGTCTGTAAAGATATTATACTCGCTACACCATCTACATACTCACAAATAGGCTACCATACAATACAATAAAAAAGATCGTAAATTAGAGAGTAGAAATATTATGCACGTTATGTCTATAGGTTGAGTTATCATAAATAATATAATAACTACAAATAACTAGTCTACCTACGCTATCGTATCGGGTATTGAATACCCCTAATGCCATATTTAATATATAACTTATTCTGTATATCAAAGCTATGCTCACTATCATCCAATCCCAACCACCACCATCAAATCCAATGAAGCCAAGCCAGTGTCGGAAACCAATCCATAAAGAATACCCATACCACCAAACGCAGCCCACATCTAAAACCAGCCACCGCCCGCCTCAAGACCAGCCGCGAGGACCAAACACATCCCAAAACCACCAATATTCAGCAAATTTAAGTCAGAATTCAATATCTAAA</ns2:sequence><ns2:name>MH504109.1_Leishmania_infantum_strain_IranJWinf_minicircle_kinetoplast_sequence</ns2:name></ns2:Sequence><ns2:Sequence dsseqid="sq980" id="sq980"><ns2:sequence>AATATGAACGGGGTTTCTGCACGCATTATTCCATTTTCGCAGAACGCCCCTACCCGGAGGACCAGAATAGTTTGGAAATTTCCGCCATTATTCCCCATTATTCGGGATTTTAAGGAAAATCACTCATCTCCAACCACTAACAGGCTTCAGCCAGCATATAAACGTAGCGGGGAAGTATCATGTCTGTAAAGATATTATACTCGCTACACCATCTACATACTCACAAATAGGCTACCATACAATACAATAAATAAGATCGTAAATTAGAGAGTAGAAATATTATGCACGTTATGTCTATAGGTTGAGTTATCATAAATAATATAATAACTACAAATAACTAGTCTACCTACGCTATCGTATCGGGTATTGAATACCCCTAATGCCATATTTAATATATAACTTATTCTGTATATCAAAGCTATGCTCACTATCATCCAATCCCAACCACCACCATCAAATCCAATGAAGCCAAGCCAGTGTCGGAAACCAATCCATAAAGAATACCCATACCACCAAACGCAGCCCACATCTAAAACCAGCCACCGCCCGCCTCAAGACCAGCCGCGAGGACCAAACACATCCCAAAACCACCAATATTCAGCAAATTTAAGTCAGAATTCAATATCTAAATTTAGAAACCACCAAAACAACGGGCTAGGAGGCCAGTTTCAACCCAACCCAGCTCAGGAAGGGCAATTTC</ns2:sequence><ns2:name>MN179618.1_Leishmania_infantum_isolate_MK/SHZ/LIPA59_minicircle_DNA_genomic_sequence;_kinetoplast</ns2:name></ns2:Sequence><ns2:Sequence dsseqid="sq982" id="sq982"><ns2:sequence>TTTGTTGGATATTGGTGGTTTTGGGGTGTGTTTGGTCCTCGTGGTTGCCTTGAGCCGGGTGGTGGCTGGTTTTAGATGCGGGCTGCGTTTGATGGTATGGGTGTTCTTTGTGGATTAGTTTCCGACACTGACTTGGTTTCATTGGATGTGGTGGTGATGTTTGAGATTGAGGTGATAGTGAGCATAGGTTTGATATACAGAATAAGTTATATATTAAATATGGTATTAGGGGTATTTCAATACGGGGTACGATAGCGTAGGTAGACTAGTTATTTGTAGTTATTATATTATTTATGATAACTCAACCTGTAGATAGTTAACGTGCTGCAATTCTACTCTCTAATTTACGATCTTTTTTATTGTATTGTATTGTAGCCTATTTGTGGGTATGTAGATGGTATAGCTAGTATAATATCTTTACATGACATGATACTTCCTCGCTACGTTTATATGTTGGCTGAAGCCTGCTGGTGGTT</ns2:sequence><ns2:name>MN417272.1_Leishmania_infantum_isolate_L.i.Ka.D1_minicircle_kinetoplast_sequence</ns2:name></ns2:Sequence><ns2:Sequence dsseqid="sq984" id="sq984"><ns2:sequence>CTGGCCTCCTAGTGCACTGTTTTGGTGGTTTCTAAATTTAGATATTGAATTCTGACTTAAATTTGTTGGATATTGGTGGTTTTGGGGTGTGTTTGGTCCTCGTGGTTGCCTTGAGCCGGGTGGTGGCTGGTTTTTGCGGCTTCGTTTGATGGTTGATTTGGGTGTTCATTTGTGGATTAGTTTCCGACACTGACTTGGTTTCATTGGATGTGGTGGTATGTTTGGATGAGGTGACTAGTGAGGGCATAGGTTTGATATACAGAATAAGTTATATATTAAATATGGTATTAGGGGTATTTCAATAGGGGTACGAGTAGACGTAGGTAGACTAGTTATTTGTAGTTATTATATTATTTATGATAACTCAACCTGGTTATGTATACGTGCGCAATATTTCTACTCTCTAATTTACGATCTTTTTTATTGTATTGTATTGTAGCCTATTTTTTTATTTGGTATTTGTTGAATTATATTGATACCTTTAGCTGTTTGATATTCTTGCGCGGAGTTTAATTTACCTCTGAAGCCGGCTGCCTGATTGGATGGTATGTGAAAAATTGGCCTGCCCGAACAAACCATCCCAAAGAATCCAAAATCAATGACGTAAAATTCCAAACTTTTCTGGGTCCTTCTGAAGGGAGCGTTCTGA</ns2:sequence><ns2:name>MN417273.1_Leishmania_infantum_isolate_L.i.Kh.D1_minicircle_kinetoplast_sequence</ns2:name></ns2:Sequence><ns2:Sequence dsseqid="sq986" id="sq986"><ns2:sequence>ACTGGCCTCCTAGTGCACTGTTTTGGTGGTTTCTAAATTTAGATATTGAATTCTGACTTAAATTTGTTGGATATTGGTGGTTTTGGGGTGTGTTTGGTCCTCGTGGTTGCCTTGAGCCGGGTGGTGGCTGGTTTTAGATGCGGGCTGCGTTTGATGGTATGGGTGTTCTTTGTGGATTAGTTTCCGACACTGACTTGGTTTCATTGGATGTGGTGGTGATGTTTGAGATTGAGGTGATAGTGAGCATAGGTTTGATATACAGAATAAGTTATATATTAAATATGGTATTAGGGGTATTTCAATAGCGGGTACGATAGCGTAGGTAGACTAGTTATTTGTAGTTATTATATTATTTATGATAACTCAACCTGTAGATATAACGTGCGCAATATTTCTACTCTCTAATTTACGATCTTTTTTATTGTATTGTATTGTAGCCTATTT</ns2:sequence><ns2:name>MN417274.1_Leishmania_infantum_isolate_L.i.Kh.H1_minicircle_kinetoplast_sequence</ns2:name></ns2:Sequence><ns2:Sequence dsseqid="sq988" id="sq988"><ns2:sequence>ACTTTCTGAAACTGGCCTCCTAGTGCACTGTTTTGGTGGTTTCTAAATTTAGATATTGAATTCTGACTTAAATTTGTTGGATATTGGTGGTTTTGGGGTGTGTTTGGTCCTCGTGGTTGCCTTGAGCCGGGTGGTGGCTGGTTTTAGATGCGGGCTGCGTTTGATGGTATGGGTGTTCTTTTTGGATTAGTTTCCGACACTGACTTGGTTTCATTGGATGTGGTGGTGGTGTTTGAGATTGAGGTGATAGTGAGCATAGGTTTGATATACAGAATAAGTTATATATTAAATATGGTATTAGGGGTATTTCAATAGGGGATACGATAGCGTAGGTAGACTAGTTATTTGTAGTTATTATATTATTTATGATAACTCAACCTGTAGATATAACGTGCGCAATATTTCTACTCTCTAATTTACGATCTTTTTTATTGTATTGTATTGTAGCCTATTTGTGGGTATGTAGATGGTATAGCTAGTATAATATCTTTACAGACATGATACTTCCTCGCTACGTTTATATGTTGGCTTGAAGCCTGCTGCGTGGTTGGAATATGAGTGAAAATCCGACCTGACCCCCCAATCCATCCCAAAGAATCCAAATTCCCAAACTTATCAGGTCCTTCATTGTCTGGACCTTTCTGAGGGGTCGTTCTGAG</ns2:sequence><ns2:name>MN417275.1_Leishmania_infantum_isolate_L.i.Ka.H1_minicircle_kinetoplast_sequence</ns2:name></ns2:Sequence><ns2:Sequence dsseqid="sq990" id="sq990"><ns2:sequence>ACTGGCCTCCTAGTGCACTGTTTTGGTGGTTTCTAAATTTAGATATTGAATTCTGACTTAAATTTGTTGGATATTGGTGGTTTTGGGGTGTGTTTGGTCCTCGTGGTTGCCTTGAGCCGGGTGGTGGCTGGTTTTAGATGCGGGCTACGTTTGATGGTATGGGTGTTCTTTGTGGATTAGTTTCCGACACTGACTTGGTTTCATTGGATGTGGTGGTGGTGTTTGAGATTGAGGTGATAGTGAGCATAGGTTTGATATACAGAATAAGTTATATATTAAATATGGTATTAGGGGTATTTCAATAGGGGATACGATAGCGTAGGTAGACTAGTTATTTGTAGTTATTATATTATTTATGATAACTCAACCTGTAGATATAACGTGCGCAATATTTCTACTCTCTAATTTACGATCTTTTTTATTGTATTGTATTGTAGCCTATTTGTGAGTATGTAGATGGTGTAGCTAGTATAATATCTTTACAGACATGATACTTCCTCGCTACGTTTATATGTTGGCTGAAGCCTGCTGGTGGTTGGAATATGAGTGAAAATCCGAAAAATCCCGAAAAATCCCGAAAAATGGGGGAAA</ns2:sequence><ns2:name>MN417276.1_Leishmania_infantum_isolate_L.i.Ka.H2_minicircle_kinetoplast_sequence</ns2:name></ns2:Sequence><ns2:Sequence dsseqid="sq992" id="sq992"><ns2:sequence>CGGGCCGGGAATTTACGGGGGAATTGGCCTTCCTGAGCTGGGTTGGGATGAAACTGGCCTCCTAGCGCGCTGTTTTGGTGGTTTCTAAATTTAGATATTGAATTCTGACTTAAATTTGTTGAATATTGGTGGTTTTGGGGTGTGTTTGGTCCTCGCGGCTGCTCTTGAGCCGGGCGGTGGCTGGTTTTATATGTGGGCTACGTTTGATGGTATGGGTATTCTTTATGGATTGGTTTCCGACACTGGCTTGGCTTCATTGGATTTGATGGTGGTGTTTGGGATTGACATGATAGTGAGCATAGGTTTGATATACAGAATAAGTTATATATTAAATATGGCATTAGGGGTATTTCAATAGGGGATACGATAGCGTAGGTAGACTACTTATTTGTAGTTATTATATTATTTATGATAACTCAACCTATAGACATAACGTGCGTAATATTTCTACTCTCTAATTTACGATCTTTTTTATTGTATTGTATTGTAGCCCTATTTGTGAGTATGTAGATGGTGTAGCTA</ns2:sequence><ns2:name>MN417277.1_Leishmania_infantum_isolate_L.i.Ka.S1_minicircle_kinetoplast_sequence</ns2:name></ns2:Sequence><ns2:Sequence dsseqid="sq994" id="sq994"><ns2:sequence>AAAATAGGGCCGGGTGGTGGTCGGAAATTGGCTCTCCTGGGTTGGATTGGCCTGAAACCTGGGTCTGGAGGCTTTATTTTGGGCGTTCTGGCTTGGGTGGTCTGGGTAGTGGCTTGGGGGCTTGTCGCGGGTGGATTTTGCGCCTTGGACTTTCGGCGGCGGCTTTTGTTGGGATTTTGTTGTGAATAATGTTGGGCACATGCTTTTGATTTTTGATTTTGGGTTTTGGGATTGAGTTGGATTCATTGACGTGGTTGGGTCGGAGGGGGGTTTGTGGCTTTGACGGCTGGGTGATGGTTGATAGTGTTAGATTGGTGTTAACTTAGCTCTCTTTGATATTTATATTAAAGGGAGTTGTTTTATAGTCTGCGCCGGCGGCCATAGGGTACCTTGGTAGCCTTAGGATATATTGTGGCCGTTCTATATAATAGATATCTTATGTTTGTATACTAAGACAGGCTACAATCATACACTAGGTTAGCATCTATGTTAGTGGTCATCATAATTTGCGTTTTATTGTGTAGTATATGGTAGACGGTAGATAAGTTTACACGTACTAGTTATACCTAAAGGTCTATGCCCTACGGGAATGCAATTCTGATTAAATTGTGTGGCGGCCGGAAAATGCCAAAAAATTCGAAAAATGGTCGGAAAAATGGGGAATTTCCCAAACTTTTCTGGTCCTTCGGGTAGGGGCGTTCTGC</ns2:sequence><ns2:name>MT598258.1_Leishmania_infantum_isolate_LIPA83-class1_minicircle_kinetoplast_sequence</ns2:name></ns2:Sequence><ns2:Sequence dsseqid="sq996" id="sq996"><ns2:sequence>AAAATAGGGCCGGGTGGTGGTCGGAAATTGGCTCTCCTGGGTTGGATTGGCCTGAAACCTGGGTCTGGAGGCTTTATTTTGGGCGTTCTGGCTTGGGTGGTCTGGGTAGTGGCTTGGGGGCTTGTCGCGGGTGGATTTTGCGCCTTGAACTTTCGGCGGCGGCTTTTGTTGGGATTTTGTTGTGAATAATGTTGGGCACATGCTTTTGATTTTTGATTTTGGGTTTTGGGATTGAGTTGGATTCATTGACGTGGTTGGGTCGGAGGGGGGTTTGTGGCTTTGACGGCTGGGTGATGGTTGATAGTGTTAGATTGGTGTTAACTTAGCTCTCTTTGATATTTATATTAAAGGGAGTTGTTTTATAGTCTGCGCCGGCGGCCATAGGGTACCTTGGTAGCCTTAGGATATATTGTGGCCGTTCTATATAATAGATATCTTATGTTTGTATACTAAGACAGGCTACAATCATACACTAGGTTAGCATCTATGTTAGTGGTCATCATAATTTGCGTTTTATTGTGTAGTATATGGTAGACGGTAGATAAGTTTACACGTACTAGTTATACCTAAAGGTCTATGCCCTACGGGAATGCAATTCTGATTAAATTGTGTGGCGGCCGGAAAATGCCAAAAAATTCGAAAAATGGTCGGAAAAATGGGGAATTTCCCAAACTTTTCTGGTCCTCCGGGTAGGGG</ns2:sequence><ns2:name>MT598259.1_Leishmania_infantum_isolate_ZK25-class1_minicircle_kinetoplast_sequence</ns2:name></ns2:Sequence><ns2:Sequence dsseqid="sq998" id="sq998"><ns2:sequence>TAAAATAGGGCCGGGTGGTGGTTGGAAATTGGCTCTCCTGGGTTGGATTGGCCTGAAACCTGGGTCTGGAGGCTTTATTTTGGGCGTTCTGGCTTGGGTGGTCTGGGTAGTGGCTTGGGGGCTTGTCGCGGGTGGATTTTGCGCCTTGGACTTTCGGCGGTGGCTTTTGTTGGGATTTGTTGTGAATAATGTTGGGCACATGCTTTTGATTTTTGATTTTGGGTTTTGGGATTGAGTTGGATTCATTGACGTGGTTGGGTCGGAGGGGGGTTTGTGGCTTTGACGGCTGGGTGATGGTTGATAGTGTTAGATTGGTGTTAACTTAGCTCTCTTTGATATTTATATTAAAGGGAGTTGTTTTATAGTCTGCGCCGGCGGCCATAGGGTACCTTGGTAGCCTTAGGATATATTGTGGCCGTTCTATATAATAGATATCTTATGTTTGTATACTAAGATAGGCTACAATCATACACTAGGTTAGCATCTATGTTAGTGGTCATCATAATTTGCGTTTTATTGTGTAGTATATGGTAGACGGTAGATAAGTTTACACGTACTAGTTATACCTAAAGGTCTATGCCCTACGGGAATGCAATTCTGATTAAATTGTGTGGCGGCCGGAAAATGCCAAAAAATTCGAAAAATGGTCGGAAAAATGGGGAATTTCCCAAACTTTTCTGGTCCTCCGGGTAGGGG</ns2:sequence><ns2:name>MT598260.1_Leishmania_infantum_isolate_ZK47-class1_minicircle_kinetoplast_sequence</ns2:name></ns2:Sequence><ns2:Sequence dsseqid="sq1000" id="sq1000"><ns2:sequence>ATAAAATAGGGCCGGGTGGTGGTTGGAAATTGGCTCTCCTGGGTTGGATTGGCCTGAAACCTGGGTCTGGAGGCTTTATTTTGGGCGTTCTGGCTTGGGTGGTCTGGGTAGTGGCTTGGGGGCTTGTCGCGGGTGGATTTTGCGCCTTGGACTTTCGGCGGTGGCTTTTGTTGGGATTTTGTTGTGAATAATGTTGGGCACATGCTTTTGATTTTTGATTTTGGGTTTTGGGATTGAGTTGGATTCATTGACGTGGTTGGGTCGGAGGGGGTTTGTGGCTTTGACGGCTGGGTGATGGTTGATAGTGTTAGATTGGTGTTAACTTAGCTCTCTTTGATATTTATATTAAAGGGAGTTGTTTTATAGTCTGCGCCGGCGGCCATAGGGTACCTTGGTAGCCTTAGGATATATTGTGGCCGTTCTATATAATAGATATCTTATGTTTGTATACTAAGATAGACTACAATCATACACTAGGTTAGCATCTATGTTAGTGGTCATCATAATTTGCGTTTTATTGTGTAGTATATGGTAGACGGTAGATAAGTTTACACGTACTAGTTATACCTAAAGGTCTATGCCCTACGGGAATGCAATTCTGATTAAATTGTGTGGCGGCCGGAAAATGCCAAAAAATTCGAAAAATGGTCGGAAAAATGGGGAATTTCCCAAACTTTTCTGGTCCTTCGGGTAGGGGCGTTCTGC</ns2:sequence><ns2:name>MT598261.1_Leishmania_infantum_isolate_ZK43-class1_minicircle_kinetoplast_sequence</ns2:name></ns2:Sequence><ns2:Sequence dsseqid="sq1002" id="sq1002"><ns2:sequence>TAAAATAGGGCCGGGTGGTGGTCGGAAATTGGCTCTCCTGGGTTGGATTGGCCTGAAACCTGGGTCTGGAGGCTTTATTTTGGGCGTTCTGGCTTGGGTGGTCTGGGTAGTGGCTTGGGGGCTTGTCGCGGGTGGATTTTGCGCCTTGGACTTTCGGCGGCGGCTTTTGTTGGGATTTTGTTGTGAATAATGTTGGGCACATGCTTTTGATTTTTGATTTTGGGTTTTGGGATTGAGTTGGATTCATTGACGTGGTTGGGTCGGAGGGGGGTTTGTGGCTTTGACGGCTGGGTGATGGTTGATAGTGTTAGATTGGTGTTAACTTAGCTCTCTTTGATATTTATATTAAAGGGAGTTGTTTTATAGTCTGCGCCGGCGGCCATAGGGTACCTTGGTAGCCTTAGGATATATTGTGGCCGTTCTATATAATAGATATCTTATGTTTGTATACTAAGACAGGCTACAATCATACACTAGGTTAGCATCTATGTTAGTGGTCATCATAATTTGCGTTTTATTGTGTAGTATATGGTAGACGGTAGATAAGTTTACACGTACTAGTTATACCTAAAGGTCTATGCCCTACGGGAATGCAATTCTGATTAAATTGTGTGGCGGCCGGAAAATGCCAAAAAATTCGAAAAATGGTCGGAAAAATGGGGAATTTCCCAAACTTTTCTGGTCCTTCGGGTAGGGGCGTTCTG</ns2:sequence><ns2:name>MT598262.1_Leishmania_infantum_isolate_ZK5-class1_minicircle_kinetoplast_sequence</ns2:name></ns2:Sequence><ns2:Sequence dsseqid="sq1004" id="sq1004"><ns2:sequence>TTGGTGTAAAATAGGGCCGGGTGGTTCGGGAAATTCGGGGGAAATTGGCTCTCCTGGGCTGGGATGGCTCGGAACCCTGGGTCCTGGGCACGCTTTTTGGCTGCTCTGGGTTTTTGGGGTGGATGTTTGCGGTGATTCGGCTTTTGAGCTGTGGGTGTTTGGATTTGAGGCTTGTTTTGGGCTGGTGGGTGGATTAATTTGTTTTGGATACTGCATTTGCATGGCTTGTTGGTGTGGTGGTGGTTCAAGACTATGGTCGTGTGGCCTTTGATTGGGGTGGGTGTATTGGATTGGATTCGTTTGGTGGCTGAGGTGTTTGGGGTTTAGTATTAACACTTTTCCTTTGCTTTAATTATTATATTTAACTTCTAGACGACGTTAGGTCATGATCCTATAGTAACGTTAGGGCTGTAGGGGTAGTAGGTTATGAGATGACTTTAGTGTTCTGTTATGAGAATACAAAGGTTACATCGAATAATAGTATTATAAATTGTCGTATAATATTTGATCTCTTATTTTGAATTTTTGTTTATGTTATATTGCTATATTTTAACGTTTATATGTTGTATTGGGTGTATATTGCTTACCACTGCTGTGACTTGATTACCAGAGGGTGGGTTGGCGGGAATTGGTGGGAGTTGTTTGGAATTCGTCGAAAATCTTAAAAAATCCCTAAAAATAGCCAAATTTTCCAAACTTTTCTGGTCCTCCGGGTAG</ns2:sequence><ns2:name>MT598263.1_Leishmania_infantum_isolate_LIPA60-class10_minicircle_kinetoplast_sequence</ns2:name></ns2:Sequence><ns2:Sequence dsseqid="sq1006" id="sq1006"><ns2:sequence>GGGGTTGGTGTAAAATAGGGCCGGGTGGTTCGGGAAATTCGGGGGAAATTGGCTCTCCTGGGCTGGGATGGCTCGGAACCCTGGGTCCTGGGCACGCTTTTTGGCTGCTCTGGGTTTTTGGGGTGGATGTTTGCGGTGATTCGGCTTTTGAGCTGTGGGTGTTTGGATTTGAGGCTTGTTTTGGGCTGGTGGGTGGATTAATTTGTTTTGGATACTGCATTTGCATGGCTTGTTGGTGTGGTGGTGGTTCAAGACTATGGTCGTGTGGCCTTTGATTGGGGTGGGTGTATTGGATTGGATTCGTTTGGTGGCTGAGGTGTTTGGGGTTTAGTATTAACACTTTCCCTTTGCTTTAATTATTATATTTAACTTCTAGACGACGTTAGGTCATGATCCTATAGTAACGTTAGGGCTATAGGGGTAGTAGGTTATGAGATGACTTTAGTGTTCTGTTATGAGAATACAAGGGTTACATCGAATAATAGTATTATAAATTGTCGTATAATATTTGATCTCTTATTTTGAATTTTTGTTTATGTTATATTGCTATATTTTAACGTTTATATGTTGTATTGGGTGTATATTGCTTACCACTGCTGTGACTTGATTACCAGAGGGCGGGTTGACGGGAATTGGTGGGAGTTGTTTGGAATTCGTCGAAAATCTTAAAAAATCCTAAAAATAGCCAAATTTCCCAAACTTTTCTGGTCCTCCGGGTAGGGG</ns2:sequence><ns2:name>MT598264.1_Leishmania_infantum_isolate_LIPA83-class10_minicircle_kinetoplast_sequence</ns2:name></ns2:Sequence><ns2:Sequence dsseqid="sq1008" id="sq1008"><ns2:sequence>GGGGTTGGTGTAAAATAGGGCCGGGTGGTTCGGGAAATTCGGGGGAAATTGGCTCTCCTGGGCTGGGATGGCTCGGAACCCTGGGTCCTGGGCACGCTTTTTGGCTGCTCTGGGTTTTTGGGATGGATGTTTGCGGTGATTCGGCTTTTGAGCTGTGGGTGTTTGGATTTGAGGCTTGTTTTGGGCTGGTGGGTGGATTAATTTGTTTTGGATACTGCATTTGCATGGCTTGTTGGTGTGGTGGTGGTTCAAGACTATGGTCGTGTGGCCTTTGATTGGGGTGGGTGTATTGGATTGGATTCGTTTGGTGGCTGAGGTGTTTGGGGTTTAGTATTAACACTTTTCCTTTGCTTTAATTATTATATTTAACTTCTAGACGACGTTAGGTCATGATCCTATAGTAACGTTAGGGCTATAGGGGTAGTAGGTTATGAGATGACTTTAGTGTTCTGTTATGAGAATACAAAGGTTACATCGAATAATAGTATTATAAATTGTCGTATAATATTTGATCTCTTATTTTGAATTTTTGTTTATGTTATATTGCTATATTTTAACGTTTATATGTTGTATTGGGTGTATATTGCTTACCACTGCTGTGACTTGATTACCAGAGGGTGGGTTGGCGGGAATTGGTGGGAGTTGTTTGGAATTCGTCGAAAATCTTAAAAAATCCCTAAAAATAGCCAGATTTTCCAAACTTTTCTGGTCCTCCGGGTAG</ns2:sequence><ns2:name>MT598265.1_Leishmania_infantum_isolate_ZK25-class10_minicircle_kinetoplast_sequence</ns2:name></ns2:Sequence><ns2:Sequence dsseqid="sq1010" id="sq1010"><ns2:sequence>GGAAACTGGGGGTTGGTGTAAATAGGGCCGGGTGGTTCGGGAAATTCGGGGGAAATTGGCTCTCCTGGGCTGGGATGGCTCGGAACCCTGGGTCCTGGGCACGCTTTTTGGCTGCTCTGGGTTTTTGGGGTGGATGTTTGCGGTGATTCGGCTTTTGAGCTGTGGGTGTTTGGATTTGAGGCTTGTTTTGGGCTGGTGGGTGGATTAATTTGTTTTGGATACTGCATTTGCATGGCTTGTTGGTGTGGTGGTGGTTCAAGACTATGGTCGTGTGGCCTTTGATTGGGGTGGGTGTATTGGATTGGATTCGTTTGGTGGCTGAGGTGTTTGGGGTTTAGTATTAACACTTTTCCTTTGCTTTAATTATTATATTTAACTTCTAGACGACGTTAGGTCATGATCCTATAGTAACGTTAGGGCTATAGGGGTAGTAGGTTATGAGATGACTTTAGTGTTCTGTTATGAGAATACAAAGGTTACATCGAATAATAGTATTATAAATTGTCGTATAATATTTGATCTCTTATTTTGAATTTTTGTTTATGTTATATTGCTATATTTTAACGTTTATATGTTGTATTGGGTGTATATTGCTTACCACTGCTGTGACTTGATTACCAGAGGGTGGGTTGGCGGGAATTGGTGGGAGTTGTTTGGAATTCGTCGAAAATCTTAAAAAATCCCTAAAAATAGCCAAATTTTCCAAACTTTTCTGGTCCTTCGGGTAGGGGCGT</ns2:sequence><ns2:name>MT598266.1_Leishmania_infantum_isolate_ZK43-class10_minicircle_kinetoplast_sequence</ns2:name></ns2:Sequence><ns2:Sequence dsseqid="sq1012" id="sq1012"><ns2:sequence>CCCTGGGTCCTGGGCACGCTTTTTGGCTGCTCTGGGTTTTTGGGGTGGATGTTTGCGGTGATTCGGCTTTTGAGCTGTGGGTGTTTGGATTTGAGGCTTGTTTTGGGCTGGTGGGTGGATTAATTTGTTTTGGATACTGCATTTGCATGGCTTGTTGGTGTGGTGGTGGTTCAAGACTATGGTCGTGTGGCCTTTGATTGGGGTGGGTGTATTGGATTGGATTCGTTTGGTGGCTGAGGTGTTTGGGGTTTAGTATTAACACTTTCCCTTTGCTTTAATTATTATATTTAACTTCTAGACGACGTTAGGTCATGATCCTATAGTAACGTTAGGGCTATAGGGGTAGTAGGTTATGAGATGACTTTAGTGTTCTGTTATGAGAATACAAGGGTTACATCGAATAATAGTATTATAAATTGTCGTATAATATTTGATCTCTTATTTTGAATTTTTGTTTATGTTATATTGCTATATTTTAACGTTTATATGTTGTATTGGGTGTATATTGCTTACCACTGCTGTGACTTGATTACCAGAGGGCGGGTTGACGGGAATTGGTGGGAGTTGTTTGGAATTCGTCGAAAATCTTAAAAAATCCTAAAAATAGCCAAATTTCCCAAACTTTTCTGGTCCTCCGGGTAGG</ns2:sequence><ns2:name>MT598267.1_Leishmania_infantum_isolate_ZK5-class10_minicircle_kinetoplast_sequence</ns2:name></ns2:Sequence><ns2:Sequence dsseqid="sq1014" id="sq1014"><ns2:sequence>AACTGGGGGTTGGTGTAAAATAGGGCCGGGTGGTTCGGGAAATTCGGGGGAAATTGGCTCTCCTGGGCTGGGATGGCTCGGAACCCTGGGTCCTGGGCACGCTTTTTGGCTGCTCTGGGTTTTTGGGATGGATGTTTGCGGTGATTCGGCTTTTGAGCTGTGGGTGTTTGGATTTGAGGCTTGTTTTGGGCTGGTGGGTGGATTAATTTGTTTTGGATACTGCATTTGCATGGCTTGTTGGTGTGGTGGTGGTTCAAGACTATGGTCGTGTGGCCTTTGATTGGGGTGGGTGTATTGGATTGGATTCGTTTGGTGGCTGAGGTGTTTGGGGTTTAGTATTAACACTTTTCCTTTGCTTTAATTATTATATTTAACTTCTAGACGACGTTAGGTCATGATCCTATAGTAACGTTAGGGCTATAGGGGTAGTAGGTTATGAGATGACTTTAGTGTTCTGTTATGAGAATACAAAGGTTACATCGAATAATAGTATTATAAATTGTCGTATAATATTTGATCTCTTATTTTGAATTTTTGTTTATGTTATATTGCTATATTTTAACGTTTATATGTTGTATTGGGTGTATATTGCTTACCACTGCTGTGACTTGATTACCAGAGGGTGGGTTGGCGGGAATTGGTGGGAGTTGTTTGGAATTCGTCGAAAATCTTAAAAAATCCCTAAAAATAGCCAGATTTTCCAAACTTTTCTGGTCCTCCGGGTAG</ns2:sequence><ns2:name>MT598268.1_Leishmania_infantum_isolate_ZK47-class10_minicircle_kinetoplast_sequence</ns2:name></ns2:Sequence><ns2:Sequence dsseqid="sq1016" id="sq1016"><ns2:sequence>TGGGGGTTGGTGTAAAATAGGGCCGGGTGGAGGGGGGAATTTCGGCTTCTTTCTGGAAATATACGGGTGGGAGGCCTTGTTTTTACCTGGTTGGCTTTTGATGGTGTTTTGAAGGTGATTCGGGCTTAAATTGGGGGGTTGTTGGCTTTGATGGTGGGTGTTTGGGCTGGATGGGGGTTGTTTCTTGGACTAATATTGGTTTTGGCCTTGTTGGTGGTTATGTTGGTTTGATTCACGCGAAATTGCGGGGGTGGCTCTAGCCTTGGGGTTGGCTTGGGGTTACGATACTGGGGTTGGAGTGGTTGCTTGCTGGGTTAACCCTTTATACTTGGCCATATAGAATAACTTATATATTAGTTGTACAATCGTGTGAGTTTACGGCGTAGCTCTGAACCGGTATGGGTGATAGCACATATAGGTTGGCGTATATAGATGTATAGGACGTTTTAGATAGAGTGAATGAAAATAATATATTTGTAAGTAACGGCTATCTTAGTTCATGCATCATACTATCTCTTACATTTTGTAGATTTTTGTTGTTTGTGATGTTATATTGTGCGCTACTATGAGACCGTAGCTTTTTACGTAACATACCTACAGTGCCGCTTCGGTGGGCGCGGTGGAGAATTGTCGAAAATGCCCAAAAAGTCCCAAAAATGGTTCGAAAATCCAAACTTTTCTGGTCCTCCGG</ns2:sequence><ns2:name>MT598269.1_Leishmania_infantum_isolate_LIPA60-class11_minicircle_kinetoplast_sequence</ns2:name></ns2:Sequence><ns2:Sequence dsseqid="sq1018" id="sq1018"><ns2:sequence>GGGGGTTGGTGTAAAATAGGGCCGGGTGGAGGGGGAATTTCGGCTTCTTCCTGGAAATATACGGGGTGGGAGGCCTTGTTTTTGCCTGGCTGGCTTTTGATGGTGTTTTGGAGGTGTTTCGGGCTTAAATTGGGGGTTGTTGGCTTTGATGGTGGGTGTTTGGGCTGAATGGAGGTTGTTTCTTGGATTAATTATTGGTTTTGGCCTTGTTGGTAGATATGTTGGTTTGATTCACGCGGGTTTGTGGGGGTGGCCCTATCGCCTGGGGTTGGCTTGAGGTTGCGATACTGGGGTTGGAGTGGTTGCCCGCTGGGTTACCCCTTCATGCTTGGGTTATATAGAATAACTTATATATTAGTTGTACAGTCGTATGAGTTTACGGCGTAGCTCTGAACCGGTATGGGTGATAGCACATATAGGTTAGCATATATAGATGTATAGGACGTTTTAGATAGAGTGAATGAAAATAATATATTTGTAAGTAACGGCTATCTTAGTTCATACATCATACTATCTCTTACATTTTGCAGATTTTTGTTGTCTGTGATGTTATATTGTGCGCTACTATAAGACCGTAGCTTTTATGTAACACACCTACAGTGGCTGCTCCGATGGATGGGCAGTGTTGAATTGGGCCGAAAATGTCAGAAAATAGCCGAAAATGGGCCAAAATCCCAAACTTTTCTGGTCCTCCGGGTAGGG</ns2:sequence><ns2:name>MT598270.1_Leishmania_infantum_isolate_ZK28-class11_minicircle_kinetoplast_sequence</ns2:name></ns2:Sequence><ns2:Sequence dsseqid="sq1020" id="sq1020"><ns2:sequence>AGGCGGGAAACTGGGGGTTGGTGTAAAATAGGGTCGGGTGGAGGGGGAATTTCGGCTTCTTTCTGGAAATATACGGTGTGGGAGGCCTTGTTTTTGCCTGGCTGGCTTTTGATGGTGTTTTGAAGGTGATTCGGGCTTAAATTGGGGGTTGTTGGCTTTAATGGTGGGTGTTTGGACTGGATGGGGGGTTGTTTCTTGGATTAATTATTGGTTTTGGCCTTGTTGGTGGTTATGTTGGTTTGATTCACGCGGATTTGCGGGGGTGGCTCTAGCTCTGGGGTTGGCTTGGGGTTCCGATGCTGGGTTGGAGTGGTTGCTCGGTGGGTTAACCCTTCATGCTTGGGCCTTATAGAATAACTTATATATTAGTTGTACAGTCGTATGAGTTTACGGCGTAGCTCTGAACCGGTATGGGTGATAGCACATATAGGTTAGCGTATATAGATGTATAGGACGTTTTAGATAGAGTGGATGAAAATGATATATTTGTAAGCAACGGCTATCTTAGTTCATACATCATACTATCTCTTACATTTTGTAGATTTTTGTTGTCTGTGATGTTATATTGTGCGCTACTATAAGACCGTAGCTTTTATGTAACACACCTACAGTGGCTGCTCCGATGGATGGGCAGTGTTGAATTGGGCCGAAAATGTCAGAAAATAGCCGAAAATGGGCCAAAATCCCAAACTTTTCTGGTCCTCCGGGTAGGGG</ns2:sequence><ns2:name>MT598271.1_Leishmania_infantum_isolate_LIPA83-class11_minicircle_kinetoplast_sequence</ns2:name></ns2:Sequence><ns2:Sequence dsseqid="sq1022" id="sq1022"><ns2:sequence>TGGGGGTTGGTGTAAAATAGGGTCGGGTGGAGGGGGAATTTCGGCTTCTTTCTGGAAATATACGGTGTGGGAGGCCTTGTTTTTGCCTGGCTGGCTTTTGATGGTGTTTTGAAGGTGATTCGGGCTTAAATTGGGGGTTGTTGGCTTTAATGGTGGGTGTTTGGACTGGATGGGGGGTTGTTTCTTGGATTAATTATTGGTTTTGGCCTTGTTGGTGGTTATGTTGGTTTGATTCACGCGGATTTGCGGGGGTGGCTCTAGCTCTGGGGTTGGCTTGGGGTTCCGATGCTGGGTTGGAGTGGTTGCTCGGTGGGTTAACCCTTCATGCTTGGGCCTTATAGAATAACTTATATATTAGTTGTACAGTCGTATGAGTTTACGGCGTAGCTCTGAACCGGTATGGGTGATAGCACATATAGGTTAGCGTATATAGATGTATAGGACGTTTTAGATAGAGTGGATGAAAATGATATATTTGTAAGCAACGGCTATCTTAGTTCATACATCATACTATCTCTTACATTTTGTAGATTTTTGTTGTTTGTGATGTTATATTGTGCGCTACTATAAGACCGTAGCTTTTACGTAACATACCTACAGTGGCTGCTTCGGTGGATGATGGTGTTGAATTGGGTCGAAAATGCCCAAAAAGTCCCAAAAATGGCTCGAAAATCCAAACTTTTCTGGTCCTTCGGGTAGGG</ns2:sequence><ns2:name>MT598272.1_Leishmania_infantum_isolate_ZK25-class11_minicircle_kinetoplast_sequence</ns2:name></ns2:Sequence><ns2:Sequence dsseqid="sq1024" id="sq1024"><ns2:sequence>TTGGTGTAAAATAGGGCCGGGTGGAGGGGGAATTTCGGCTTCTTTCTGGAAATATACGGGTGGGAGGCCTTGTTTTTACCTGGTTGGCTTTTGATGGTGTTTTGAAGGTGATTCGGGCTTAAATTGGGGGTTGTTGGCTTTGATGGTGGGTGTTTGGGCTGGATGGGGGTTGTTTCTTGGACTAATATTGGTTTTGGCCTTGTTGGTGGTTATGTTGGTTTGATTCACGCGAAATTGCGGGGGTGGCTCTAGCCTTGGGGTTGGCTTGGGGTTACGATACTGGGGTTGGAGTGGTTGCTTGCTGGGTTAACCCTTTATACTTGGGCCATATAGAATAACTTATATATTAGTTGTACAGTCGTGTGAGTTTACGGCGTAGCTCTGAACCGGTATGGGTGATAGCACATATAGGTTGGCGTATATAGATGTATAGGACGTTTTAGATAGAGTGAATGAAAATAATATATTTGTAAGTAACGGCTATCTTAGTTCATGCATCATACTATCTCTTACATTTTGTAGATTTTTGTTGTTTGTGATGTTATATTGTGCGCTACTATGAGACCGTAGCTTTTTACGTAACATACCTACAGTGCCGCTTCGGTGGGCGCGGTGGAGAATTGTCGAAAATGCCCAAAAAGTCCCAAAAATGGTTCGAAAATCCAAACTTTT</ns2:sequence><ns2:name>MT598273.1_Leishmania_infantum_isolate_ZK43-class11_minicircle_kinetoplast_sequence</ns2:name></ns2:Sequence><ns2:Sequence dsseqid="sq1026" id="sq1026"><ns2:sequence>AAACTGGGGGTTGGTGTAAAATAGGGTCGGGTGGAGGGGGAATTTCGGCTTCTTTCTGGAAATATACGGTGTGGGAGGCCTTGTTTTTGCCTGGCTGGCTTTTGATGGTGTTTTGAAGGTGATTCGGGCTTAAATTGGGGGTTGTTGGCTTTAATGGTGGGTGTTTGGACTGGATGGGGGGTTGTTTCTTGGATTAATTATTGGTTTTGGCCTTGTTGGTGGTTATGTTGGTTTGATTCACGCGGATTTGCGGGGGTGGCTCTAGCTCTGGGGTTGGCTTGGGGTTCCGATGCTGGGTTGGAGTGGTTGCTCGGTGGGTTAACCCTTCATGCTTGGGCCTTATAGAATAACTTATATATTAGTTGTACAGTCGTATGAGTTTACGGCGTAGCTCTGAACCGGTATGGGTGATAGCACATATAGGTTAGCGTATATAGATGTATAGGACGTTTTAGATAGAGTGGATGAAAATGATATATTTGTAAGCAACGGCTATCTTAGTTCATACATCATACTATCTCTTACATTTTGTAGATTTTTGTTGTTTGTGATGTTATATTGTGCGCTACTATAAGACCGTAGCTTTTACGTAACATACCTACAGTGGCTGCTTCGGTGGATGATGGTGTTGAATTGGGTCGAAAATGCCCAAAAAGTCCCAAAAATGGCTCGAAAATCCAAACTTTTCTGGTCCTTCGGGTAGGGG</ns2:sequence><ns2:name>MT598274.1_Leishmania_infantum_isolate_ZK5-class11_minicircle_kinetoplast_sequence</ns2:name></ns2:Sequence><ns2:Sequence dsseqid="sq1028" id="sq1028"><ns2:sequence>AAAATGCCAAAAATCGGGTCCGAGGCGGGAAACTGGGGGTTGGTGTAAAATAGGGTCGGGTGGAGGGGGAATTTCGGCTTCTTTCTGGAAATATACGGTGTGGGAGGCCTTGTTTTTGCCTGGCTGGCTTTTGATGGTGTTTTGAAGGTGATTCGGGCTTAAATTGGGGGTTGTTGGCTTTAATGGTGGGTGTTTGGACTGGATGGGGGTTGTTTCTTGGATTAATATTGGTTTTGGCCTTGTTGGTGGTTATGTTGGTTTGATTCACGCGAAATTGCGGGGGTGGCTCTAGCCTTGGGGTTGGCTTGGGGTTACGATACTGGGGTTGGAGTGGTTGCTTGCTGGGTTAACCCTTCATGCTTGGGCCTTATAGAATAACTTATATATTAGTTGTACAGTCGTATGAGTTTACGGCGTAGCTCTGAACCGGTATGGGTGATAGCACATATAGGTTAGCGTATATAGATGTATAGGACGTTTTAGATAGAGTGGATGAAAATGATATATTTGTAAGCAACGGCTATCTTAGTTCATACATCATACTATCTCTTACATTTTGTAGATTTTTGTTGTTTGTGATGTTATATTGTGCGCTACTATAAGACCGTAGCTTTTACGTAACATACCTACAGTGGCTGCTTCGGTGGATGATGGTGTTGAATTGGGTCGAAAATGCCCAAAAAGTCCCAAAAATGGCTCGAAAATCCAAACTTTTCTGGTCCTTCGGGTAGGGGC</ns2:sequence><ns2:name>MT598275.1_Leishmania_infantum_isolate_ZK47-class11_minicircle_kinetoplast_sequence</ns2:name></ns2:Sequence><ns2:Sequence dsseqid="sq1030" id="sq1030"><ns2:sequence>GGGTTGGTGTAAAATAGGGCCGGGTGGGGGGAATTTCGGCTTCCTCCCTGGAAATATATGGGTGGGGAGGCCTTGTTTTGACCGGGCTAGCTTTTGATGGTTGTTAGAAAGGGGATTTGACGAGTTTTGTTGGTTTTTGATAGGATTTAACGTGGGTTGGTTACGGGTTTGGTGGGTTTATTGGATTGGGCAGGCTTGGAGGTCGGTATTGATGGTGGTGGGGCTGTTCGTTATACGGGATTGGTTTAGGGTTCATCGATTGATAGTGGGTGGTTTATGGGTTGAGTTGAGTTGGGGTCGGCCATAGATGGGTCTAAGATGATTGGTTGGTGATGGAATAAACTAATATTTATATTAAGTTATTAGCGTCTTGCGCATACTATAGGAGGGTAGTGGATTTAGTTCTACTGCCTCTTACATATATTTATTAACCACTAGTCTGGGCCGGTAGACTTGGTCGATAGGCTGGTTAATGTTACATAGCTTACTCTTAGATTACAATTTTGTCTTTTTTTATTTGTTTGTGTGTATGATGATAGCTCGTGTACATATAGTTGACACTACGCTGTATTAAACTTACCTGAAGGTGTTATAGCTGACGCATGAATGTAATTGTTGTAAAATGGGCTGGAATGGTCCGAAAAAGTCCGAAAATGGCCGAAAAATGGGGAAATTCCCAAACTTTTCTGGTCCTCCG</ns2:sequence><ns2:name>MT598276.1_Leishmania_infantum_isolate_LIPA83-class12_minicircle_kinetoplast_sequence</ns2:name></ns2:Sequence><ns2:Sequence dsseqid="sq1032" id="sq1032"><ns2:sequence>GAAAACTGGGGGTTGGTGTAAAATAGTGCCGGGTGGTGGGAATTTCGGCTTCCTCCCTGGAAATGTACGGGTGGGGAGGCCTTGTTTTGGCGGGCTAGCTTTTGATGGTTGTTAGAAAGGGGGTTTGGCGAGTTTTGTTGGTTTTTGATGGGATTTAGCATGGATTGGTTGCGAGTTTGATGGATTTATTGGATTGGACAGGCTTGGAGGTTGGTGTTGATGGTGGTGGGGTTGTTCGTTATACGGGACTGGTTTGGGTTCATCGGTGGGTAGTGGATAGTTTATGGATTGAGTTGAGTTGGGGTTGGCCGTAGATGGGTTTAAGATGGTTGGATGATGATAGAATAAACTGATATTTATATTAAGTTATTAGCGTCTTGCGCATGCTATAGGAAGGGGTAGTGATTTAGTTCTACTACCTCTTACATATATTTATTAACCACTAGTCCGGTAGACTTGGTCGATAGGCTGGTTAATGTTACATAGCTTACTCTTAGATTACAATTTTGTCTTTTTTTATTTGTTTGTGTGTATAGTGATAGCTTGTGTACATATAGTTGACACTACGCTGTATTAAACTTACCTGAAGGTGTTATGGCTGACGCTTGAATGTGATTGTTGTAAAATGGGCTGAGATGGTCCGAAAAATCCCAAAAATGGTCGAAAAATGGGGAATTTCCCAAACTTTTCTGGTCCTTCGGGTAGGGGCGTTCTG</ns2:sequence><ns2:name>MT598277.1_Leishmania_infantum_isolate_ZK5-class12_minicircle_kinetoplast_sequence</ns2:name></ns2:Sequence><ns2:Sequence dsseqid="sq1034" id="sq1034"><ns2:sequence>AACTGGGGGTTGGTGTAAAATAGTGCCGGGTGGTGGGAATTTCGGCTTCCTCCCTGGAAATGTACGGGTGGGGAGGCCTTGTTTTGGCGGGCTAGCTTTTGATGGTTGTTAGAAAGGGGGTTTGGCGAGTTTTGTTGGTTTTTGATGGGATTTAGCATGGATTGGTTGCGAGTTTGATGGATTTATTGGATTGGACAGGCTTGGAGGTTGGTGTTGATGGTGGTGGGGTTGTTCGTTATACGGGACTGGTTTGGGTTCATCGGTGGGTAGTGGATAGTTTATGGATTGAGTTGAGTTGGGGTTGGCCGTAGATGGGTTTAAGATGGTTGGATGATGATAGAATAAACTGATATTTATATTAAGTTATTAGCGTCTTGCGCATGCTATAGGAAGGGTAGTGATTTAGTTCTACTACCTCTTACATATATTTATTAACCACTAGTCCGGTAGACTTGGTCGATAGGCTGGTTAATGTTACATAGCTTACTCTTAGATTACAATTTTGTCTTTTTTTATTTGTTTGTGTGTATAGTGATAGCTTGTGTACATATAGTTGACACTACGCTGTATTAAACTTACCTGAAGGTGTTATGGCTGACGCTTGAATGTGATTGTTGTAAAATGGGCTGAGATGGCCCGAAAAACCCCAAAAATGGTCGAAAAATGGGGAATTTCCCAAACTTTTCTGGTCCTTCGGGTAGGGGCGTTCT</ns2:sequence><ns2:name>MT598278.1_Leishmania_infantum_isolate_LIPA60-class12_minicircle_kinetoplast_sequence</ns2:name></ns2:Sequence><ns2:Sequence dsseqid="sq1036" id="sq1036"><ns2:sequence>GAAAACTGGGGGTTGGTGTAAAATAGTACCGGGTGGTGGGAATTTCGGCTTCCTCCCTGGAAATGTACGGGTGGGGAGGCCTTGTTTTGGCGGGCTAGCTTTTGATGGTTGTTAGAAAGGGGGTTTGGCGAGTTTTGTTGGTTTTTGATGGGATTTAGCATGGATTGGTTGCGAGTTTGATGGATTTATTGGATTGGACAGGCTTGGAGGTTGGTGTTGATGGTGGTGGGGTTGTTCGTTATACGGGACTGGTTTGGGTTCATCGGTGGGTAGTGGATAGTTTATGGATTGAGTTGAGTTGGGGTTGGCCGTAGATGGGTTTAAGATGGTTGGATGATGATAGAATAAACTGATATTTATATTAAGTTATTAGCGTCTTGCGCATGCTATAGGAAGGGGTAGTGATTTAGTTCTACTACCTCTTACATATATTTATTAACCACTAGTCCGGTAGACTTGGTCGATAGGCTGGTTAATGTTACATAGCTTACTCTTAGATTACAATTTTGTCTTTTTTTATTTGTTTGTGTGTATAGTGATAGCTTGTGTACATATAGTTGACACTACGCTGTATTAAACTTACCTGAAGGTGTTATGGCTGACGCTTGAATGTGATTGTTGTAAAATGGGCTGAGATGGTCCGAAAAATCCCAAAAATGGTCGAAAAATGGGGAATTTCCCAAACTTTTCTGGTCCTTCGGGTAGGGGCGTTCTG</ns2:sequence><ns2:name>MT598279.1_Leishmania_infantum_isolate_ZK25-class12_minicircle_kinetoplast_sequence</ns2:name></ns2:Sequence><ns2:Sequence dsseqid="sq1038" id="sq1038"><ns2:sequence>GGGTTGGTGTAAAATAGGGCCGGGTGGTGGGGATTTCGGCTTCTTCCCTGGAAATATACGGGTGGAGAGGCCTTGTTTTGGCCGAGCTGGCTTTTGATGGTTGTTAGAAAGGGGGTTTGACGAGTTTTGTTGATTTTTGATGGGATTTGACGTGAATTGGTTGCGGGGTTGGTGGTGTTTATTGGATTGGACAGGCTTGGAGGTTGATATTGGTGGTGGTGGGGCTGTTCGTTATACGGGATTGGTTTGGGTTCATCGATGGATGGTGGGTGGTTTATGGGTTGAGTTGAGTTGGGGTTGGCATAGATGGGTCTAAGATGATTGGTTGGTTATGGAATAAACTAATATTTATATTAAGTTATTAGCGTCTTGCGCATACTATAGGAGGATAGTGGATTTAGTTCTACTGCCTCTTACATATATTTATTAACCACTAGTCTGGGCCGGTAGACTTGGTCGATAGGCTGGTTAATGTTACATAGCTTACTCTTAGATTACAATTTTGTCTTTTTTTATTTGTTTGTGTGTATGATGATAGCTCGTGTACATATAGTTGACACTACGCTGTATTAAACTTACCTGAAGGTGTTATGGCTGACGCATGAATGTAATTGTTGTAAAATGGGCTGGGATGGTCCGAAAAAGTCCGAAAATGGCCGAAAAATGGGGAATTTCCCAAACTTTTCTGGTCCTCCGGGTAGGG</ns2:sequence><ns2:name>MT598280.1_Leishmania_infantum_isolate_ZK28-class12_minicircle_kinetoplast_sequence</ns2:name></ns2:Sequence><ns2:Sequence dsseqid="sq1040" id="sq1040"><ns2:sequence>AACTGGGGGTTGGTGTAAAATAGTGCCGGGTGGTGGGAATTTCGGCTTCCTCCCTGGAAATGTACGGGTGGGGAGGCCTTGTTTTGGCGGGCTAGCTTTTGATGGTTGTTAGAAAGGGGGTTTGGCGAGTTTTGTTGGTTTTTGATGGGATTTAGCATGGATTGGTTGCGAGTTTGATGGATTTATTGGATTGGACAGGCTTGGAGGTTGGTGTTGATGGTGGTGGGGTTGTTCGTTATACGGGACTGGTTTGGGTTCATCGGTGGGTAGTGGATAGTTTATGGATTGAGTTGAGTTGGGGTTGGCCGTAGATGGGTTTAAGATGGTTGGATGATGATAGAATAAACTGATATTTATATTAAGTTATTAGCGTCTTGCGCATGCTATAGGAAGGGGTAGTGATTTAGTTCTACTACCTCTTACATATATTTATTAACCACTAGTCCGGTAGACTTGGTCGATAGGCTGGTTAATGTTACATAGCTTACTCTTAGATTACAATTTTGTCTTTTTTTATTTGTTTGCGTGTATAGTGATAGCTTGTGTACATATAGTTGACACTACGCTGTATTAAACTTACCTGAAGGTGTTATGGCTGACGCTTGAATGTGATTGTTGTAAAATGGGCTGAGATGGTCCGAAAAATCCCAAAAATGGTCGAAAAATGGGGAATTTCCCAAACTTTTCTGGTCCTTCGGGTAGGGGCGTTCTG</ns2:sequence><ns2:name>MT598281.1_Leishmania_infantum_isolate_ZK43-class12_minicircle_kinetoplast_sequence</ns2:name></ns2:Sequence><ns2:Sequence dsseqid="sq1042" id="sq1042"><ns2:sequence>CGGAAAACTGGGGGTTGGTGTAAAATAGTACCGGGTGGTGGGAATTTCGGCTTCCTCCCTGGAAATGTACGGGTGGGGAGGCCTTGTTTTGGCGGGCTAGCTTTTGATGGTTGTTAGAAAGGGGGTTTGGCGAGTTTTGTTGGTTTTTGATGGGATTTAGCATGGATTGGTTGCGAGTTTGATGGATTTATTGGATTGGACAGGCTTGGAGGTTGGTGTTGATGGTGGTGGGGTTGTTCGTTATACGGGACTGGTTTGGGTTCATCGGTGGGTAGTGGATAGTTTATGGATTGAGTTGAGTTGGGGTTGGCCGTAGATGGGTTTAAGATGGTTGGATGATGATAGAATAAACTGATATTTATATTAAGTTATTAGCGTCTTGCGCATGCTATAGGAAGGGGTAGTGATTTAGTTCTACTACCTCTTACATATATTTATTAACCACTAGTCCGGTAGACTTGGTCGATAGGCTGGTTAATGTTACATAGCTTACTCTTAGATTACAATTTTGTCTTTTTTTATTTGTTTGTGTGTATAGTGATAGCTTGTGTACATATAGTTGACACTACGCTGTATTAAACTTACCTGAAGGTGTTATGGCTGACGCTTGAATGTGATTGTTGTAAAATGGGCTGAGATGGTCCGAAAAATCCCAAAAATGGTCGAAAAATGGGGAATTTCCCAAACTTTTCTGGTCCTTCGGGTAGGGGCGTTCTG</ns2:sequence><ns2:name>MT598282.1_Leishmania_infantum_isolate_ZK47-class12_minicircle_kinetoplast_sequence</ns2:name></ns2:Sequence><ns2:Sequence dsseqid="sq1044" id="sq1044"><ns2:sequence>TGGGGGTTGGTGTAAAATAGGGCCGGGTGTTTGGGAAATTCGGGTATTTTGGCTGGGTCCCCTGGAACCCTGGGTCTGGAGGCCTGTTTTTGCTCGGGCTGGAATTTGTCTTTAATTTTTGGGCTTTAATTCTTGGAATTTGATGTTCTTTGTGGACGTTGGTTGTGGTTGTGGCCGTGGCCTGCCTTGGGCTGGGGGGTTTGGCTTTTTTCTTGGATGGGTGGTGGTGGTGGTTTGAGCTTTTGGGGCGGACTGAATGCTTGCTGACTTTGTTGGGATGGATTAATGAGTTGGGGTTGGGGTTGTTTACCTCTTAGGGTTGGACTTTTGTTTTGTGATTATATATATTAGTTATAACTAATATTGTTACGCTAGAGTAACCGGTGTAGGGATAACATAGCTTGTCTCGGAACTATAGTTATAATTATGATAGCTGGAGTGTGTAACCTACGACGAGCTTCATATAGGTAGTGTTATAAGTGACGTTGTTTGTTCGTGTATTTATTGCATATTTTTGATTGTTTTCGTTGCTGTTTATGACTTTGTGTTGTATCTAGATTTGACTGTACCTTGCTGTTAGTAGTATCCTGAGCTTGTCGCTTTGGCGGGATTGGTGCTAGAGGGTGGAAATTCGCTGGAAATCTCTAAAATGGGTGGAAATGGTCAAAAAACGCCGAAATTCCCAAACTTTTCTGGTCCTCCGGGTAGG</ns2:sequence><ns2:name>MT598283.1_Leishmania_infantum_isolate_LIPA83-class13_minicircle_kinetoplast_sequence</ns2:name></ns2:Sequence><ns2:Sequence dsseqid="sq1046" id="sq1046"><ns2:sequence>TGGGGGTTGGTGTAAAATAGGGCCGGGTGTTTGGGAAATTCGGGTATTTTGCTGGGTCCCCTGGAACCCTGGGTCTGGAGGCCTGTTTTTGCTCGGGCTGGAATTTGTCTTTAATTTTTGGGCTTTAATTCTTGGAATTTGATGTTCTTTGTGAACGTTGGTTGTGGTTGTGGCCGTGGCCTGCCTTGGGCTGGGGGGTTTGGCTTTTTCTTGGATGGTTGGTGGTGGTGGTTTGAGCTTTTGGGGCGGACTGAATGCTTGCTGACTTTGTTGGGATGAATTAATGAGTTGGGGTTGGGGTTGTTTACCTCTTAGGGTTGGACTTTTGTTTTGTGATTATATATATTAGTTATAACTAATATTGTTACGCTAGAGTAACCGGTGTAGGGATAACATAGCTTGTCTCGGAACTATAGTTATAATTATGATAGCTGGAGTGTGTAACCTACGACGAGCTTCATATAGGTAGTGTTATAAGTGACGTTGTTTGTTCGTGTATTTATTGCATATTTTTGATTGTTTTCGTCGCTGTTTATGACTTTATGTTGTATCTAGATTTGACTGTACCTTGCTGTTAGTAGTATCCTGAGCTTGTCGCTTTGGCGGGATTGGTGCTAGAGGGTGGAAATTCGCTGGAAATCTCTAAAATGGGTGGAAATGGTCAAAAAACGCCGAAATTCCCAAACTTTTCTGGTCCTCCGGG</ns2:sequence><ns2:name>MT598284.1_Leishmania_infantum_isolate_ZK43-class13_minicircle_kinetoplast_sequence</ns2:name></ns2:Sequence><ns2:Sequence dsseqid="sq1048" id="sq1048"><ns2:sequence>GGGGGTTGGTGTAAAATAGGGCCGGGTGTTTGGGAAATTCGGGTATTTTGCTGGGTCCCCTGGAACCCTGGGTCTGGAGGCCTGTTTTTGCTCGGGCTGGAATTTGTCTTTAATTTTTGGGCTTTAATTCTTGGAATTTGATGTTCTTTGTGAACGTTGGTTGTGGTTGTGGCCGTGGCCTGCCTTGGGCTGGGGGGTTTGGCTTTTTCTTGGATGGTTGGTGGTGGTGGTTTGGGCTTTTGGGACGGACTGAATGCTTGCTGACTTTGTTGGGATGAATTAATGAGTTGGGGTTGGGGTTGTTTACCTCTTAGGGTTGGACTTTTGTTTTGTGATTATATATATTAGTTATAACTAATATTGTTACGCTAGAGTAACCGGTGTAGGGATAACATAGCTTGTCTCGGAACTATAGTTATAATTATGATAGCTGGAGTGTGTAACCTACGACGAGCTTCATATAGGTAGTGTTATAAGTGACGTTGTTTGTTCGTGTATTTATTGCATATTTTTGATTGTTTTCGTCGCTGTTTATGACTTTATGTTGTATCTAGATTTGACTGTACCTTGCTGTTAGTAGTATCCTGAGCTTGTCGCTTTGGCGGGATTGGTGCTAGAGGGTGGAAATTCGCTGGAAATCTCTAAAATGGGTGGAAATGGTCAAAAAACGCCGAAATTCCCAAACTTTTCTGGTCCTCCGGGT</ns2:sequence><ns2:name>MT598285.1_Leishmania_infantum_isolate_LIPA60-class13_minicircle_kinetoplast_sequence</ns2:name></ns2:Sequence><ns2:Sequence dsseqid="sq1050" id="sq1050"><ns2:sequence>GGGGGTTGGTGTAAAATAGGGCCGGGTGTTTGGGAAATTCGGGTATTTTGCTGGGTCCCCTGGAACCCTGGGTCTGGAGGCCTGTTTTTGCTCGGGCTGGAATTTGTCTTTAATTTTTGGGCTTTAATTCTTGGAATTTGATGTTCTTTGTGAACGTTGGTTGTGGTTGTGGCCGTGGCCTGCCTTGGGCTGGGGGGTTTGGCTTTTCTTGGATGGTTGGTGGTGGTGGTTTGAGCTTTTGGGGCGGACTGAATGCTTGCTGACTTTGTTGGGATGAATTAATGAGTTGGGGTTGGGGTTGTTTACCTCTTAGGGTTGGACTTTTGTTTTGTGATTATATATATTAGTTATAACTAATATTGTTACGCTAGAGTAACCGGTGTAGGGATAACATAGCTTGTCTCGGAACTATAGTTATAATTATGATAGCTGGAGTGTGTAACCTACGACGAGCTTCATATAGGTAGTGTTATAAGTGACGTTGTTTGTTCGTGTATTTATTGCATATTTTTGATTGTTTTCGTCGCTGTTTATGACTTTATGTTGTATCTAGATTTGACTGTACCTTGCTGTTAGTAGTATCCTGAGCTTGTCGCTTTGGCGGGATTGGTGCTAGAGGGTGGAAATTCGCTGGAAATCTCTAAAATGGGTGGAAATGGTCAAAAAACGCCGAAATTCCCAAACTTTTCTGGTCCTCCGGGTAGGGG</ns2:sequence><ns2:name>MT598286.1_Leishmania_infantum_isolate_ZK25-class13_minicircle_kinetoplast_sequence</ns2:name></ns2:Sequence><ns2:Sequence dsseqid="sq1052" id="sq1052"><ns2:sequence>GGGGTTGGTGTAAAATAGGGCCGGGTGGTTCGGGAAATTCGGGTATTTTGGCTGGGTCCCCTGGAACCCTGGGTCTGGAGGCCTGTTTTTGCTCGGGCTGGAATTTGTCTTTAATTTTTGGGCTTTAATTCTTGGGATTTGATGTTCTTTGTGGACGTTGGTTGTGGTTGTGGCCGTGGCCTGCCTTGGGCTGGGGGTTTGGCTTTTTCTTGGGTGATAGACCGGTGGTGGTTTGAGCTTTTGGGGTGGGCTGGATGCTTGCTGACTTTGTTGGGATGGGTTAATGAGTTGGGGTTGGGTTGTTTACCTCTTAGGGTTGGACTTTTGTTTTGTGATTATATATATTAGTTATAACTAATATTGTTACGATAGAGTAACCGGTGTAGGGATAACATAGCTTATCTCGGAACTATAGTTATAATTATGATAGCTGGAGTGTGTAACCTACGACGAGCTTCATATAGGTAGTGTTATAAGTGACGTTGTTTGTTCGTGTATTTATTGCATATTTTTGATTGTTTTCGTCGCTGTTTATGACTTTATGTTGTATCTAGATTTGACTGTACCTTGCTGTTAGTAGTATCCTGAGCTTAACGCTTTGGCAGGGTTGGTACTAGAGGGTGGGAATTCGCTGGAAATCTCTAAAATGGGTGAAAATGGTCAAAAAATGCCGAAATTCCCAAACTTTTCTGGTCCTCCGGG</ns2:sequence><ns2:name>MT598287.1_Leishmania_infantum_isolate_ZK28-class13_minicircle_kinetoplast_sequence</ns2:name></ns2:Sequence><ns2:Sequence dsseqid="sq1054" id="sq1054"><ns2:sequence>AACTGGGGGTTGGTGTAAAATAGGGCCGGGTGTTTGGGAAATTCGGGTATTTTGGCTGGGTCCCCTGGAACCCTGGGTCTGGAGGCCTGTTTTTGCTCGGGCTGGAATTTGTCTTTAATTTTTGGGCTTTAATTCTTGGAATTTGATGTTCTTTGTGGACGTTGGTTGTGGTTGTGGCCGTGGCCTGCCTTGGGCTGGGGGGTTTGGCTTTTTTCTTGGATGGGTGGTGGTGGTGGTTTGAGCTTTTGGGGCGGACTGAATGCTTGCTGACTTTGTTGGGATGGATTAATGAGTTGGGGTTGGGGTTGTTTACCTCTTAGGGTTGGACTTTTGTTTTGTGATTATATATATTAGTTATAACTAATATTGTTACGCTAGAGTAACCGGTGTAGGGATAACATAGCTTGTCTCGGAACTATAGTTATAATTATGATAGCTGGAGTGTGTAACCTACGACGAGCTTCATATAGGTAGTGTTATAAGTGACGTTGTTTGTTCGTGTATTTATTGCATATTTTTGATTGTTTTCGTTGCTGTTTATGACTTTGTGTTGTATCTAGATTTGACTGTACCTTGCTGTTAGTAGTATCCTGAGCTTGTCGCTTTGGCGGGATTGGTGCTAGAGGGTGGAAATTCGCTGGAAATCTCTAAAATGGGTGGAAATGGTCAAAAAACGCCGAAATTCCCAAACTTTTCTGGTCCTCCGGGTA</ns2:sequence><ns2:name>MT598288.1_Leishmania_infantum_isolate_ZK5-class13_minicircle_kinetoplast_sequence</ns2:name></ns2:Sequence><ns2:Sequence dsseqid="sq1056" id="sq1056"><ns2:sequence>GGGGGTTGGTGTAAAATAGGGCCGGGTGTTTGGGAAATTCGGGTATTTTGGCTGGGTCCCCTGGAACCCTGGGTCTGGAGGCCTGTTTTTGCTCGGGCTGGAATTTGTCTTTAATTTTTGGGCTTTAATTCTTGGAATTTGATGTTCTTTGTGGACGTTGGTTGTGGTTGTGGCCGTGGCCTGCCTTGGGCTGGGGGGTTTGGCTTTTTTCTTGGATGGGTGGTGGTGGTGGTTTGAGCTTTTGGGGCGGACTGAATGCTTGCTGACTTTGTTGGGATGGATTAATGAGTTGGGGTTGGGGTTGTTTACCTCTTAGGGTTGGACTTTTGTTTTGTGATTATATATATTAGTTATAACTAATATTGTTACGCTAGAGTAACCGGTGTAGGGATAACATAGCTTGTCTCGGAACTATAGTTATAATTATGATAGCTGGAGTGTGTAACCTACGACGAGCTTCATATAGGTAGTGTTATAAGTGACGTTGTTTGTTCGTGTATTTATTGCATATTTTTGATTGTTTTCGTTGCTGTTTATGACTTTGTGTTGTATCTAGATTTGACTGTACCTTGCTGTTAGTAGTATCCTGAGCTTGTCGCTTTGGCGGGATTGGTGCTAGAGGGTGGAAATTCGCTGGAAATCTCTAAAATGGGTGGAAATGGTCAAAAAACGCCGAAATTCCCAAACTTTTCTGGTCCTCCGGGTAGG</ns2:sequence><ns2:name>MT598289.1_Leishmania_infantum_isolate_ZK47-class13_minicircle_kinetoplast_sequence</ns2:name></ns2:Sequence><ns2:Sequence dsseqid="sq1058" id="sq1058"><ns2:sequence>GGGGTTGGTGTAAAATAGGGCCGGGTGGTTCGGGAAATTCGGGGAAATTGGACCTACCTGGGCTGGAGTGGGCTGGACCCTGGTCTGGAGGCTTGGATTTTTATGGGCTGGGTTTGGTGTTGATCGAAAGGCTTTCTTGCTTTGTTTTGGTGCTTTGTTTGGCGTCTTTGTTGGGGGTTGCCTTTGAGGCTGGTGGTTCTTGGCTTTGGGAGTTGGTGTGTGGTGTTGGCATTCGCTTGATGGTTGGCTTTGGTGTTTTGATGGTGTTCGTTGGGTGGCTGGCTGCTCTTGGGGTTGGGAGGTGATTCTGATCCGTGGGCGCGTTAGGAGGGGGTTGTAACTAATATTAATAATAAGTTATTAGGGCTTTGGGGCTTGTTGGCCTGATGATCTTAGTGATCTTAGATAGTTATTTATTATATATTCTATGTTGGTACATGGAGTATATAATCTATATAATACGTATTACTTGAATCTATTTTGCACAGATTTTTGCGGTTGTTTGTATACTATGTTGACTATTAGTTTGATAGAATGTCCTTATACCTTTCCCTTACGTGATAGTTATCGGTACACCGGAGGCCTTCTATGGCTGTCGCTACAGGGGTGTGAGTTGGGATTTGGAGGAAAGGTTGGGGTTGGTCGGGAAATAGGTCAAAAATGGTCAAAAATACCCCAAAAATCCAAACTTTTCTGGTC</ns2:sequence><ns2:name>MT598290.1_Leishmania_infantum_isolate_LIPA83-class14_minicircle_kinetoplast_sequence</ns2:name></ns2:Sequence><ns2:Sequence dsseqid="sq1060" id="sq1060"><ns2:sequence>GGGGTTGGTGTAAAATAGGGCCGGGTGGTTCGGGAAATTCGGGGAAATTGGACCTACCTGGGCTGGAGTGGGCTGGACCCTGGTCTGGAGGCTTGGATTTTTATGGGCTGGGTTTGGTGTTGATCGAAAGGCTTTCTTGCTTTGTTTTGGTGCTTTGTTTGGCGTCTTTGTTGGGGGTTGCCTTTGAGGCTGGTGGTTCTTGGCTTTGGGAGTTGGTGTGTGGTGTTGGCATTCGCTTGATGGTTGGCTTTGGTGTTTTGATGGTGTTCGTTGGGTGGCTGGCTGCTCTTGGGGTTGGGAGGTGATTCTGATCCGTGGGCGCGTTAGGAGGGGGTTGTAACTAATATTAATAATAAGTTATTAGGGCTTTGGGGCTTGTTGGCCTGATGATCTTAGTGATCTTAGATAGTTATTTATTATATATTCTATGTTGGTACATGGAGTATATAATCTATATAATACGTATTACTTGAATCTATTTTGCACAGATTTTTGCGGTTGTTTGTATACTATGTTGACTATTAGTTTGATAGAATGTCCTTATACCTTTCCCTTACGTGATAGTTATCGGTACACCGGAGGCCTTCTATGGCTGTCGCTACAGGGGTGTGAGTTGGGATTTGGAGGAAAGGTTGGGGTTGGTCGGGAAATAGGTCAAAAATGGTCAAAAATACCCCAAAAATCCAAACTTTTCTGGTCCTCCGGGT</ns2:sequence><ns2:name>MT598291.1_Leishmania_infantum_isolate_ZK25-class14_minicircle_kinetoplast_sequence</ns2:name></ns2:Sequence><ns2:Sequence dsseqid="sq1062" id="sq1062"><ns2:sequence>TTGGTGTAAAATAGGGCCGGGTGGTCGGAGAAATTCGGAGAAATTGGACCTCCCTGGGCTGGAGTGGGTGGGACCCTGGTCTGGAGGCTTGAATTTTTATGGGCTGGGTTTGGTGTTGGTCGAAAGGCTTTCTTGCTTTGTTTTGATGCTTTGTTTGGCGTCTTTGTTGGGGTTGCCTTTGAGGCTGGTGGTTCTTGGCTTTGGGGGTTGGTGTGTGGTGTTGGCATTCGCTTGATGGTTGGCTTTGACGTTTTGATGATGCTCGTTGGGTGGCTGGCTGCTCTTGGGGTTGGGAGGTGATTCTGGTCCGTGGGCGCGTTAGGAGGGGGTTGTAACTAATATTAATAATAAGTTATTAGGGCTTTGGGGCTTGTTGGCCTGATGATCTTAGTGATCTTAGATAGTTATTTATTATATATTCTATGTTGGTACATGGAGTATATAATCTATATAATACGTATTACTTGAATCTATTTTGCACAGATTTTTGCGGTTGTTTGTATACTATGTTGACTATTAGTTTGATAGAATGTACCTTATACCTTTCCCTTACGTGATAGTTATCGGTACACCGGAGGCCTTCTATGGCTGTCGCTGCAGGGGTGTGAGTTGGGGTTTGGAGGGGAAGGTTGGGGTTGGTCGGGAAATAGGTCAAAAATGGTCAAAAATACCCCAAAAATCCAAACTTTTCTGGTCCTCCG</ns2:sequence><ns2:name>MT598292.1_Leishmania_infantum_isolate_ZK28-class14_minicircle_kinetoplast_sequence</ns2:name></ns2:Sequence><ns2:Sequence dsseqid="sq1064" id="sq1064"><ns2:sequence>GGGGTTGGTGTAAAATAGGGCCGGGTGGTTCGGGAAATTCGGGGAAATTGGACCTACCTGGGCTGGAGTGGGCTGGACCCTGGTCTGGAGGCTTGGATTTTTATGGGCTGGGTTTGGTGTTGATCGAAAGGCTTTCTTGCTTTGTTTTGGTGCTTTGTTTGGCGTCTTTGTTGGGGGTTGCCTTTGAGGCTGGTGGTTCTTGGCTTTGGGAGTAGGTGTGTGGTGTTGGCATTCGCTTGATGGTTGGCTTTGGTGTTTTGATGGTGTTCGTTGGGTGGCTGGCTGCTCTTGGGGTTGGGAGGTGATTCTGATCCGTGGGCGCGTTAGGAGGGGGTTGTAACTAATATTAATAATAAGTTATTAGGGCTTTGGGGCTTGTTGGCCTGATGATCTTAGTGATCTTAGATAGTTATTTATTATATATTCTACGTTGGTACATGGAGTATATAATCTATATAATACGTATTACTTGAATCTATTTTGCACAGATTTTTGCGGTTGTTTGTATACTATGTTGACTATTAGTTTGATAGAATGTCCTTATACCTTTCCCTTACGTGATAGTTATCGGTACACCGGAGGCCTTCTATGGCTGTCGCTACAGGGGTGTGAGTTGGGATTTGGAGGAAAGGTTGGGGTTGGTCGGGAAATAGGTCAAAAATGGTCAAAAATACCCCAAAAATCCAAACTTTTCTGGTCCTCCGG</ns2:sequence><ns2:name>MT598293.1_Leishmania_infantum_isolate_ZK5-class14_minicircle_kinetoplast_sequence</ns2:name></ns2:Sequence><ns2:Sequence dsseqid="sq1066" id="sq1066"><ns2:sequence>GGGGTTGGTGTAAAATAGGGCCGGGTGGTTCGGGAAATTCGGGGAAATTGGACCTACCTGGGCTGGAGTGGGCTGGACCCTGGTCTGGAGGCTTGGATTTTTATGGGCTGGGTTTGGTGTTGATCGAAAGGCTTTCTTGCTTTGTTTTGGTGCTTTGTTTGGCGTCTTTGTTGGGGGTTGCCTTTGAGGCTGGTGGTTCTTGGCTTTGGGAGTTGGTGTGTGGTGTTGGCATTCGCTTGATGGTTGGCTTTGGTGTTTTGATGGTGTTCGTTGGGTGGCTGGCTGCTCTTGGGGTTGGGAGGTGATTCTGATCCGTGGCGCGTTAGGAGGGGGTTGTAACTAATATTAATAATAAGTTATTAGGGCTTTGGGGCTTGTTGGCCTGATGATCTTAGTGATCTTAGATAGTTATTTATTATATATTCTATGTTGGTACATGGAGTATATAATCTATATAATACGTATTACTTGAATCTATTTTGCACAGATTTTTGCGGTTGTTTGTATACTATGTTGACTATTAGTTTGATAGAATGTCCTTATACCTTTCCCTTACGTGATAGTTATCGGTACACCGGAGGCCTTCTATGGCTGTCGCTACAGGGGTGTGAGTTGGGATTTGGAGGAAAGGTTGGGGTTGGTCGGGAAATAGGTCAAAAATGGTCAAAAATACCCCAAAAATCCAAACTTTTCTGGTCCTC</ns2:sequence><ns2:name>MT598294.1_Leishmania_infantum_isolate_ZK47-class14_minicircle_kinetoplast_sequence</ns2:name></ns2:Sequence><ns2:Sequence dsseqid="sq1068" id="sq1068"><ns2:sequence>CCTACCCGGAGGACCAGAAAAGTTTGGAAAATTTGGCTATTTTTGCCCATTTTTTAGAATTTTGACACCCTCCCACACGCCACACGGCTTAAATTTTATAAATTTCACCCCCAATTAAGTGGCAACTGCATAAAGCCACAGGTACACATACGAGAGTATTACATTCTACACAGCACAGTCTAATCACAGTCAAATATAGAACACGAATCATAGACAAATAAGCGTATATAGACTAGTATTTATGTAATGTAGGACATTTATAAACTATTACCTATAAACTATAAATATAAACTAATCATAGCGGAGGACCCGAAACCCTAGGGTTACCAACACCTTACCCCTATAACTAATAATCAATATTAAAGAGGCAGGTGTCCAGACCCCTTATTACCCTCCATCACCTCTTAACACCCTAAACCCATAAACTCTAAAACCTAGGTAGCCCAGTTTAAGCCACCGAGCCCATCTACCCGCACTCCACCGCCTCCAAGCACATCCACTTAACACCCAGAACGCCTCCAACCCAGCCAACCCAGTCCAAAAAGCCAGCACACGCGCAAAAGCAGCCAGCCAAGGCCGAATCCAATCCAAAACTCCAGCCACCCCAAAATACGCCAGGACCCACGGTCTCGAGCCAATCCAGCCCATGGAAGCCCATTTCCGGCCACCACCCGGCCCTATTTTACACCAACC</ns2:sequence><ns2:name>MT598295.1_Leishmania_infantum_isolate_LIPA60-class15_minicircle_kinetoplast_sequence</ns2:name></ns2:Sequence><ns2:Sequence dsseqid="sq1070" id="sq1070"><ns2:sequence>TACCCGGAGGACCAGAAAAGTTTGGAAAATTTGGCTATTTTTGCCCATTTTTTAGAATTTTGACACCCTCCCACACGCCACACGGCTTAAATTTTATAAATTTCACCCCCAATTAAGTGGCAACTGCATAAAGCCACAGGTACACATACGAGAGTATTACATTCTACACAGCACAGTCTAATCACAGTCAAATATAGAACACGAATCATAGACAAATAAGCGTATATAGACTAGTATTTATGTAATGTAGGACATTTATAAACTATTACCTATAAACTATAAATATAAACTAATCATAGCGGAGGACCCGAAACCCTAGGGTTACCAACACCTTACCCCTATAACTAATAATCAATATTAAAGAGGCAGGTGTCCAGACCCCTTATTACCCTCCATCACCTCTTAACACCCTAAACCCATAAACTCTAAAACCTAGGTAGCCCAGTTTAAGCCACCGAGCCCATCTACCCGCACTCCACCGCCTCCAAGCACATCCACTTAACACCCAGAACGCCTCCAACCCAGCCAACCAGTCCAAAAAGCCAGCACACGCGCAAAAGCAGCCAGCCAAGGCCGAATCCAATCCAAAACTCCAGCCACCCCAAAATACGCCAGGACCCACGGTCTCGAGCCAATCCAGCCCATGGAAGCCCATTTCCGGCCACCACCCGGCCCTATTTTACACCAACC</ns2:sequence><ns2:name>MT598296.1_Leishmania_infantum_isolate_LIPA83-class15_minicircle_kinetoplast_sequence</ns2:name></ns2:Sequence><ns2:Sequence dsseqid="sq1072" id="sq1072"><ns2:sequence>CTACCCGGAGGACCAGAAAAGTTTGGAATTTTGGGCTATTTTTGGCCATTTTTTAGAATTTTGACACCCATCCGTACGCCACACGGCTTAAATTTTATAAATCCCACTCCAATTAAGTGGCAACTGCACAGAGCCACCAGGTACATATACGAGAGTATTACATTCTACACAGCACAGTCTAATTATAGCCAAATATAGAACACGAATCATAGACAAATAAGCGTATATAGACTAGTATTTATGTAATGTAGGATATTTATAAACTATTACCTATAAACTATAAATATAAACTAATTATAGCGGAGGACCCGAAACCCTAGGGTTATCAACACCTTACCCGCCCTATAACTAATAATCAATATTAAAGAGGCAGGTGTCCAGACCCCTTATTACCCCTCCATCACCCCTTAACACCCTAAACCCATAAACTCTAAAACCTAGGTAACCCAGCACAAGCCACCGAACCCATCTATTTACACCCCACCCCCTCCAAGTGCATCCACTTAACACCAGAACGCCTCCAACCCAGCCAACCCAGCTCCAAAAGCCCAGCACACGCATAAAAGCAGCCACCCAAGGCAGAATCCAGTCCAAAACCCCAGCCACCTCCAAAAGTACGCCCAGAACCCACGCTCTCGAGCCAATCCAGCCCAGGGAAGCTCATTTTCGACCACCACCCGGCCCTATTTTACACCAACC</ns2:sequence><ns2:name>MT598297.1_Leishmania_infantum_isolate_ZK28-class15_minicircle_kinetoplast_sequence</ns2:name></ns2:Sequence><ns2:Sequence dsseqid="sq1074" id="sq1074"><ns2:sequence>CCGGAGGACCAGAAAAGTTTGGAAAATTTGGCTATTTTTGCCCATTTTTTAGAATTTTGACACCCCCACACGCCACACGGCTTAAATTTTATAAATTTCACCCCCAATTAAGTGGCAACTGCATAAAGCCACAGGTACACATACGAGAGTATTACATTCTACACAGCACAGTCTAATCACAGTCAAATATAGAACACGAATCATAGACAAATAAGCGTATATAGACTAGTATTTATGTAATGTAGGACATTTATAAACTATTACCTATAAACTATAAATATAAACTAATCATAGCGGAGGACCCGAAACCCTAGGGTTACCAACACCTTACCCCTATAACTAATAATCAATATTAAAGAGGCAGGTGTCCAGACCCCTTATTACCCTCCATCACCTCTTAACACCCTAAACCCATAAACTCTAAAACCTAGGTAGCCCAGTTTAAGCCACCGAGCCCATCTACCCGCACTCCACCGCCTCCAAGCACATCCACTTAACACCCAGAACGCCTCCAACCCAGCCAACCCAGTCCAAAAAGCCAGCACACGCGCAAAAGCAGCCAGCCAAGGCCGAATCCAATCCAAAACTCCAGCCACCCCAAAATACGCCAGGACCCACGGTCTCGAGCCAATCCAGCCCATGGAAGCCCATTTCCGGCCACCACCCGGCCCTATTTTACACCAACCC</ns2:sequence><ns2:name>MT598298.1_Leishmania_infantum_isolate_ZK25-class15_minicircle_kinetoplast_sequence</ns2:name></ns2:Sequence><ns2:Sequence dsseqid="sq1076" id="sq1076"><ns2:sequence>TACCCGGAGGACCAGAAAAGTTTGGAAAATTTGGCTATTTTTGCCCATTTTTTAGAATTTTGACACCCTCCCACACGCCACACGGCTTAAATTTTATAAATTTCACCCCCAATTAAGTGGCAACTGCATAAAGCCACAGGTACACATACGAGAGTATTACATTCTACACAGCACAGTCTAATCACAGTCAAATATAGAACACGAATCATAGACAAATAAGCGTATATAGACTAGTATTTATGTAATGTAGGACATTTATAAACTATTACCTATAAACTATAAATATAAACTAATCATAGCGGAGGACCCGAAACCCTAGGGTTACCAACACCTTACCCCTATAACTAATAATCAATATTAAAGAGGCAGGTGTCCAGACCCCTTATTACCCTCCATCACCTCTTAACACCCTAAACCCATAAACTCTAAAACCTAGGTAGCCCAGTTTAAGCCACCGAGCCCATCTACCCACACTCCACCGCCTCCAAGCACATCCATTTAACACCCAGAACGCCTCCAACCCAGCCAACCCGGTCCAAAAAGCCAGCACACGCGCAAAAGCAGCCAGCCAAGGCCGAGTCCAATCCAAAACTCCAGCCACCCCAAAATACGCCAGGACCCACGGTCTCGAGCCAATCCAGCCCATGGAAGCCCATTTCCGGCCACCACCCGGCCCTATTTTACACCAACCC</ns2:sequence><ns2:name>MT598299.1_Leishmania_infantum_isolate_ZK43-class15_minicircle_kinetoplast_sequence</ns2:name></ns2:Sequence><ns2:Sequence dsseqid="sq1078" id="sq1078"><ns2:sequence>CCCCTACCCGGAGGACCAGAAAAGTTTGGAAAATTTGGCTATTTTTGCCCATTTTTTAGAATTTTGACACCCCCCACACGCCACACGGCTTAAATTTTATAAATTTCACCCCCAATTAAGTGGCAACTGCATAAAGCCACAGGTACACATACGAGAGTATTACATTCTACACAGCACAGTCTAATCACAGTCAAATATAGAACACGAATCATAGACAAATAAGCGTATATAGACTAGTATTTATGTAATGTAGGACATTTATAAACTATTACCTATAAACTATAAATATAAACTAATCATAGCGGAGGACCCGAAACCCTAGGGTTACCAACACCTTACCCCTATAACTAATAATCAATATTAAAGAGGCAGGTGTCCAGACCCCTTATTACCCTCCATCACCTCTTAACACCCTAAACCCATAAACTCTAAAACCTAGGTAGCCCAGTTTAAGCCACCGAGCCCATCTACCCGCACTCCACCGCCTCCAAGCACATCCACTTAACACCCAGAACGCCTCCAACCCAGCCAACCCAGTCCAAAAAGCCAGCACACGCGCAAAAGCAGCCAGCCAAGGCCGAATCCAATCCAAAACTCCAGCCACCCCAAAATACGCCAGGACCCACGGTCTCGAGCCAATCCAGCCCATGGAAGCCCATTTCCGGCCACCACCCGGCCCTATTTTACACCAACCC</ns2:sequence><ns2:name>MT598300.1_Leishmania_infantum_isolate_ZK47-class15_minicircle_kinetoplast_sequence</ns2:name></ns2:Sequence><ns2:Sequence dsseqid="sq1080" id="sq1080"><ns2:sequence>TTTCGCAGAACGCCCCTACCCAAAGGACCAGAAAAGTTTGGGAATTTCCCCCATTTTTCGGGATTTTTCGGGGTTTTTCGGATTTTCACTCATATTCCAACCACCAGCAGGCTTCAGCCAACATATAAACGTAGCGAGGAAGTATCATGTCTGTAAAGATATTATACTAGCTACACCATCTACATACTCACAAATAGGCTACAATACAATACAATAAAAAAGATCGTAAATTAGAGAGTAGAAATATTGCGCACGTTATATCTACAGGTTGAGTTATCATAAATAATATAATAACTACAAATAACTAGTCTACCCACGCTATCGTATCCCCTATTGAAATACCCCTAATACCATATTTAATATATAACTTATTCTGTATATCAAACCTATGCTCACTACCATCTCAATCTCAAACACCACCACCACATCCAATGAAACCAAGTCAGTGTCGGAAACTAATCCATAAAGAACACCATACCATCAAACGCAGCCCGCATCTAAAACCAGCCACCACCCGGCTCAAGGCAACCACGAGGACCAAACACACCCCAAAACCACCAATATCCAACAAATTTAAGTCAGAATTCAATATTTAAATTTAGAAACCACCAAAACAGTGCACTAGGAGGCCAGTTTCAGCCCAATCCAACTCAGGGAGGCCAATTTCCCCCGAATTTCCCCGGACCACCCGGCCTATTTTACACCAACCCCCAGTTTCC</ns2:sequence><ns2:name>MT598301.1_Leishmania_infantum_isolate_ZK25-class16_minicircle_kinetoplast_sequence</ns2:name></ns2:Sequence><ns2:Sequence dsseqid="sq1082" id="sq1082"><ns2:sequence>CGGGGTTTCTGCACCCATTTTTCCGATTTCGCAGAACGCCCCTACCCAAAGGACCAGAAAAGTTTGGGAATTTCCCCCATTTTTCGGGATTTTTCGGGGTTTTTCGGATTTTCACTCATATTCCAACCACCAGCAGGCTTCAGCCAACATATAAACGTAGCGAGGAAGTATCATGTCTGTAAAGATATTATACTAGCTACACCATCTACATACTCACAAATAGGCTACAATACAATACAATAAAAAAGATCGTAAATTAGAGAGTAGAAATATTGCGCACGTTATACCCACAGGTTGAGTTATCATAAATAATATAATAACTACAAATAACTAGTCTACCTACGCTATCGTATCCCCTATTGAAATACCCCTAATACCATATTTAATATATAACTTATTCTGTATATCAAACCTATGCTCACTATCATCTCAATCTCAAACACCACCACCACATCCAATGAAACCAAGTCAGTGTCGGAAACTAATCCATAAAGAACACCCATACCATCAAACGCAGCCCGCATCTAAAACCAGCCACCACCCGGCTCAAGGCAACCACGAGGACCAAACACACCCCAAAACCACCAATATCCAACAAATTTAAGTCAGAATTCAATATTTAAATTTAGAAACCACCAAAACAGTGCACTAGGAGGCCAGTTTCAGCCCAATCCAACTCAGGGAGGCCAATTTCCCCCGAATTTCCCCGGACCACCCGGCCTATTTTACACCAACCCCCAGTTTCC</ns2:sequence><ns2:name>MT598302.1_Leishmania_infantum_isolate_ZK43-class16_minicircle_kinetoplast_sequence</ns2:name></ns2:Sequence><ns2:Sequence dsseqid="sq1084" id="sq1084"><ns2:sequence>CGCAGAACGCCCCTACCCAAAGGACCAGAAAAGTTTGGGAATTTCCCCCATTTTTCGGGATTTTTCGGGGTTTTTCGGATTTTCACTCATATTCCAACCACCAGCAGGCTTCAGCCAACATATAAACGTAGCGAGGAAGTATCATGTCTGTAAAGATATTATACTAGCTACACCATCTACATACTCACAAATAGGCTACAATACAATACAATAAAAAAGATCGTAAATTAGAGAGTAGAAATATTGCGCACGTTATATCTACAGGTTGAGTTATCATAAATAATATAATAACTACAAATAACTAGTCTACCTACGCTATCGTATCCCTATTGAAATACCCCTAATACCATATTTAATATATAACTTATTCTGTATATCAAACCTATGCTCACTACCATCTCAATCTCAAACACCACCACCACATCCAATGAAACCAAGTCAGTGTCGGAAACTAATCCATAAAGAACACCCATACCATCAAACGCAGCCCGCATCTAAAACCAGCCACCACCCGGCTCAAGGCAACCACGAGGACCAAACACACCCCAAAACCACCAATATCCAAAAAATTTAAGTCAGAATTCAATATTTAAATTTAGAAACCACCAAAACAGTGCACTAGGAGGCCAGTTTCAGCCCAATCCAACTCAGGGAGGCCAATTTCCCCCGAATTTCCCCGGACCACCCGGCCTATTTTACACCAACCCCCAGTTCCCCGCCC</ns2:sequence><ns2:name>MT598303.1_Leishmania_infantum_isolate_LIPA60-class16_minicircle_kinetoplast_sequence</ns2:name></ns2:Sequence><ns2:Sequence dsseqid="sq1086" id="sq1086"><ns2:sequence>GCACCCATTTTTCCGATTTCGCAGAACGCCCCTACCCAAAGGACCAGAAAAGTTTGGGAATTTCCTCCATTTTTCGGGATTTTTCGGGGTTTTTCGGATTTTCACTCATATTCCAACCACCAGCAGGCTTCAGCCAACATATAAACGTAGCGAGGAAGTATCATGTCTGTAAAGATATTATACTAGCTACACCATCTACATACTCACAAATAGGCTACAATACAATACAATAAAAAAGATCGTAAATTAGAGAGTAGAAATATTGCGCACGTTATATCTACAGGTTGAGTTATCATAAATAATATAATAACTACAAATAACTAGTCTACCTACGCTATCGTATCCCCTATTGAAATACCCCTAATACCATATTTAATATATAACTTATTCTGTATATCAAACCTATGCTCACTATCATCTCAATCTCAAACACCACCACCACATCCAATGAAACCAAGTCAGTGTCGGAAACTAATCCATAAAGAACACCCATACCATCAAACGCAGCCCGCATCTAAAACCAGCCACCACCCGGCTCAAGGCAACCACGAGGACCAAACACACCCCAAAACCACCAATATCCAACAAATTTAAGTCAGAATTCAATATTTAAATTTAGAAACCACCAAAACAGTGCACTAGGAGGCCAGTTTCAGCCCAATCCAACTCAGGGAGGCCAATTTCCCCCGAATTTCCCCGGACCACCCGGCCTATTTTACACCAACCCCCAGTTTCCCG</ns2:sequence><ns2:name>MT598304.1_Leishmania_infantum_isolate_LIPA83-class16_minicircle_kinetoplast_sequence</ns2:name></ns2:Sequence><ns2:Sequence dsseqid="sq1088" id="sq1088"><ns2:sequence>CCTACCCGGAGGACCAGAAAAGTTTGGGAATTTCCCCCATTTTTCGGGATTTTTCGGGATTTTTCGGATTTTCACTCATGTCCCAACCACCAACAGGCTTCAGCCAACATATAAACGTAGCGAGGAAGTATCATGTCTGTAAAGATATTATACTAGCTACACCATCTATACACTCACAAATAGGCTACAATACAATACAATAAAAAAGATCGTAAATTAGAGAGTAGAAATATCATGCACGTTATGTCTATAGGTTGAGTTATCATAAATAATATAATAACTACAAATAACTAGTCTACCTACGCTACCGTATCCCCTATTGAAATGCCCCTAATACTATATTTAATATATAACTTATTCTGTATATCAAACCTATGCCCACTATCATCTCATTCCCAAACACCACCACCACATCCAATGAAACCAAGTCAGTGTCGAAAACCAATCCATAAAGAACACCCATGCCATCAAACGCAGCCCGCATCTAAAACCAGCCACCACCCGGCTCAAGGCAACCACGAGGACCAGACACACCCCAAAACCACCAATATCCAGCAAATTTAAGTCAGAATTCAATATCTAAATTTAGAAACCACCAAAACAGCGCACTAGGAGGCCAGTTTCAGCCCAATCCAACTCAGGGAGGCCAATTTCCCCCGAATTTCCCGGACCACCCGGCCCTATTTTACACCAACCC</ns2:sequence><ns2:name>MT598305.1_Leishmania_infantum_isolate_ZK28-class16_minicircle_kinetoplast_sequence</ns2:name></ns2:Sequence><ns2:Sequence dsseqid="sq1090" id="sq1090"><ns2:sequence>GCAGAACGCCCCTACCCAAAGGACCAGAAAAGTTTGGGAATTTCCTCCATTTTTCGGGATTTTTCGGGGTTTTTCGGATTTTCACTCATATTCCAACCACCAGCAGGCTTCAGCCAACATATAAACGTAGCGAGGAAGTATCATGTCTGTAAAGATATTATACTAGCTACACCATCTACATACTCACAAATAGGCTACAATACAATACAATAAAAAAGATCGTAAATTAGAGAGTAGAAATATTGCGCACGTTATATCTACAGGTTGAGTTATCATAAATAATATAATAACTACAAATAACTAGTCTACCTACGCTATCGTATCCCCTATTGAAATACCCCTAATACCATATTTAATATATAACTTATTCTGTATATCAAACCTATGCTCACTATCATCTCAATCTCAAACACCACCACCACATCCAATGAAACCAAGTCAGTGTCGGAAACTAATCCATAAAGAACACCCATACCATCAAACGCAGCCCGCATCTAAAACCAGCCACCACCCGGCTCAAGGCAACCACGAGGACCAAACACACCCCAAAACCACCAATATCCAACAAATTTAAGTCAGAATTCAATATTTAAATTTAGAAACCACCAAAACAGTGCACTAGGAGGCCAGTTTCAGCCCAATCCAACTCAGGGAGGCCAATTTCCCCCGAATTTCCCCGGACCACCCGGCCTATTTTACACCAACCCCCAGTTTCC</ns2:sequence><ns2:name>MT598306.1_Leishmania_infantum_isolate_ZK5-class16_minicircle_kinetoplast_sequence</ns2:name></ns2:Sequence><ns2:Sequence dsseqid="sq1092" id="sq1092"><ns2:sequence>CCGATTTCGCAGAACGCCCCTACCCAAAGGACCAGAAAAGTTTGGGAATTTCCCCCATTTTTCGGGATTTTTCGGGGTTTTTCGGATTTTCACTCATATTCCAACCACCAGCAGGCTTCAGCCAACATATAAACGTAGCGAGGAAGTATCATGTCTGTAAAGATATTATACTAGCTACACCATCTACATACTCACAAATAGGCTACAATACAATACAATAAAAAAGATCGTAAATTAGAGAGTAGAAATATTGCGCACGTTATATCTACAGGTTGAGTTATCATAAATAATATAATAACTACAAATAACTAGTCTACCCACGCTATCGTATCCCCTATTGAAATACCCCTAATACCATATTTAATATATAACTTATTCTGTATATCAAACCTATGCTCACTACCATCTCAATCTCAAACACCACCACCACATCCAATGAAACCAAGTCAGTGTCGGAAACTAATCCATAAAGAACACCCATACCATCAAACGCAGCCCGCATCTAAAACCAGCCACCACCCGGCTCAAGGCAACCACGAGGACCAAACACACCCCAAAACCACCAATATCCAACAAATTTAAGTCAGAATTCAATATTTAAATTTAGAAACCACCAAAACAGTGCACTAGGAGGCCAGTTTCAGCCCAATCCAACTCAGGGAGGCCAATTTCCCCCGAATTTCCCCGGACCACCCGGCCTATTTTACACCAACCCCCAGTTTCCCGCCCC</ns2:sequence><ns2:name>MT598307.1_Leishmania_infantum_isolate_ZK47-class16_minicircle_kinetoplast_sequence</ns2:name></ns2:Sequence><ns2:Sequence dsseqid="sq1094" id="sq1094"><ns2:sequence>GGGTTGGTGTAAAATAGGGCCGGGTGGTGGCTGGAAATGGGTTTCCCTGGGCTGGCTTGGCTGGGACCCTGGGTCTGGGGCTTGTTTTGGAGGTTGCTGGAGAATTCCTTTTCTTTTGGTCTTTTGAACTACGGGTTTTGGGTGTTTTACGGGTTGACTGCTGGCTTTTTGGGGTTTGAGGCTGCTTGGGCGCGCTTGATTGGGTTGGTTTGGAGTTGGTGTTTCGCTTGAGTTTGGGGTGGCTTTTGGTGGGCCCTGCGTGGTTTGGTGTTTTGAATGGGTGCAGTCTGGCTCTTAGGCTTAGTGGTAATGGTTGCCCTCCATTGGGGGTCGATATATAGAATAAGTTATATATTAACTTGTTGCTTGGGGTAAGAGGCTACTCGGCAGTAACTTTAGTGCTGCTTATATAATATTGGATGATAGGCCGAAACTAAGTCGGTATAAGTGGTGGTAGGCGCTAATATACGACAATGAGGCTTCTATATAAATCCAATCATACACGCTATCTTGCACTATATTCTCACAATTTTGCATTATAGTAGGTTGTAGTAGATAGTAGACTTATAACTAAGAGTACATATGTTCCTTCCAGTAGGATGCCTATGGCATTATGAATTCCGATTTATGGCTGAGGGTCCTGGAAATAGGTCGAAAAACGCTAAAAAATGCCGAATTTTCCAAACTTTTCTGGTCCTCCGG</ns2:sequence><ns2:name>MT598308.1_Leishmania_infantum_isolate_ZK43-class17_minicircle_kinetoplast_sequence</ns2:name></ns2:Sequence><ns2:Sequence dsseqid="sq1096" id="sq1096"><ns2:sequence>GGGGGTTGGTGTAAAATAGGGCCGGGTGGTAGCTGGAAATGGGTTTCCCTGGGCTGGCTTGGCTGGGACCCTGGGTCTGGGGCTTGTTTTGGAGGTTGCTGGAGAATTCCTTTTCTTTTGGTCTTTTGAACTACGGGTTTTGGGTGTTTTACGGGTTGACTGCTGGCTTTTTGGGGTTTGAGGCTGCTTGGGCGCGCTTGATTGGGTTGGTTTGGAGTTGGTGTTTCGCTTGAGTTTGGGGGTGGCTTTTGGTGGGCCCTGCGTGGTTTGGTGTTTTGAATGGGTGCAGTCTGGCTCTTAGGCTTAGTGGTAATGGTTGCCCTCCATTGGGGGTCGATATATAGAATAAGTTATATATTAACTTGTTGCTTGGGGTAAGAGGCTACTCGGCAGTAACTTTAGTGCTGCTTATATAATATTGGATGATAGGCCGAAACTAAGTCGGTATAAGTGGTGGTAGGCACTAATATACGACAATGAGGCTTCTATATAAATCCAATCATACACGCTATCTTGCACTATATTCTCACAATTTTGCATTATAGTAGGTTGTAGTAGATAGTAGACTTATAACTAAGAGTACATATGTTCCTTCCAGTAGGATGCCTATGGCATTATGAATTCCGATTTATGGCTGAGGGTCCTGGAAATAGGTCGAAAAACGCTAAAAAATGCCGAATTTTCCAAACTTTTCTGGTCCTCCGG</ns2:sequence><ns2:name>MT598309.1_Leishmania_infantum_isolate_ZK47-class17_minicircle_kinetoplast_sequence</ns2:name></ns2:Sequence><ns2:Sequence dsseqid="sq1098" id="sq1098"><ns2:sequence>GGGGTTGGTGTAAAATAGGGCCGGGTGGTAGCTGGAAATGGGTTTCCCTGGGCTGGCTTGGCTGGGACCCTGGGTCTGGGGCTTGTTTTGGAGGTTGCTGGAGAATTCCTTTTCTTTTGGTCTTTTGAACTACGGGTTTTGGGTGTTTTACGGGTTGACTGCTGGCTTTTTGGGGTTTGAGGCTGCTTGGGCGCGCTTGATTGGGTTGGTTTGGAGTTGGTGTTTCGCTTGAGTTTGGGGGTGGCTTTTGGTGGGCCCTGCGTGGTTTGGTGTTTTGAATGGGTGCAGTCTGGCTCTTAGGCTTAGTGGTAATGGTTGCCCTCCATTGGGGGTCGATATATAGAATAAGTTATATATTAACTTGTTGCTTGGGGTAAGAGGCTACTCGGCAGTAACTTTAGTGCTGCTTATATAATATTGGATGATAGGCCGAAACTAAGTCGGTATAAGTGGTGGTAGGCACTAATATACGACAATGAGGCTTCTATATAAATCCAATCATACACGCTATCTTGCACTATATTCTCACAATTTTGCATTATAGTAGGTTGTAGTAGATAGTAGACTTATAACTAAGAGTACATATGTTCCTTCCAGTAGGATGCCTATGGCATTATGAATTCCGATTTATGGCTGGGGGTCCTGGAAATAGGTCGAAAAACGCTAAAAAATGCCGAATTTTCCAAACTTTTCTGGTCCTCCGGG</ns2:sequence><ns2:name>MT598310.1_Leishmania_infantum_isolate_LIPA60-class17_minicircle_kinetoplast_sequence</ns2:name></ns2:Sequence><ns2:Sequence dsseqid="sq1100" id="sq1100"><ns2:sequence>GGTGTAAAATAGGGCCGGGTGGTGGCTGGAAATGGGTTTCCCTGGGCTGGCTTGGCTGGGACCCTGGATCTGGGGCTTGTTTTGGAGGTTGCTGGAGAATTCCTTTTCTTTTGGTCTTTTGAACTACGGGTTTTGGGTGTTTTACGGGTTGACTGCTGGCTTTTTGGGGTTTGAGGCTGCTTGGGCCGCGCTTGATTGGGTTGGTTTGGAGTTGGTGTTTCGCTTGAGTTTGGGGGTGGCTTTTGGTGGGCCCTGCGTGGTTTGATGTTTTGAATGGATGTAGTCTGGCTCTTAGGCTTGGTGGTAATGGTTGCCCTCCATTGGGGGTTGATATATAGAATAAGTTATATATTAACTTGTTGCTTAGGGTAAGAGGCTACTCGGCAGTAACTTTAGTGCTGCTTATATAATATTGGGTGATAGGCCGAAACTAAGTCGGTATAAGTGATGGTAGGCACTAATATACGACAATGAGGCTTCTATATAAATCCAATCATACACGCTATCTTGCACTATATTCTCACAATTTTGCATTATAGTAGGTTGTAGTAGATAGTAGACTTATAACTAAGAGTACATATGTTCCTTCCAGTAGGATGCCTATGGCATTATGAATTCCGATTTATGGCTGAGGGTCCTGAAAATAGGCTGAAAAAAAGCTAAAAAACGCCGAATTTTCCAAACTTTTCTGGTCCTCCGGGT</ns2:sequence><ns2:name>MT598311.1_Leishmania_infantum_isolate_LIPA83-class17_minicircle_kinetoplast_sequence</ns2:name></ns2:Sequence><ns2:Sequence dsseqid="sq1102" id="sq1102"><ns2:sequence>GGGGTTGGTGTAAAATAGGGCCGGGTGGTAGCTGGAAATGGGTTTCCCTGGGCTGGCTTGGCTGGGACCCTGGGTCTGGGGCTTGTTTTGGAGGTTGCTGGAGAATTCCTTTTCTTTTGGTCTTTTGAACTACGGGTTTTGGGTGTTTTACGGGTTGACTGCTGGCTTTTTGGGGTTTGAGGCTGCTTGGGCGCGCTTGATTGGGTTGGTTTGGAGTTGGTGTTTCGCTTGAGTTTGGGGGTGGCTTTTGGTGGGCCCTGCGTGGTTTGGTGTTTTGAATGGGTGCAGTCTGGCTCTTAGGCTTAGTGGTAATGGTTGCCCTCCATTGGGGGTCGATATATAGAATAAGTTATATATTAACTTGTTGCTTGGGGTAAGAGGCTACTCGGCAGTAACTTTAGTGCTGCTTATATAATATTGGATGATAGGCCGAAACTAAGTCGGTATAAGTGGTGGTAGGCACTAATATACGACAATGAGGCTTCTATATAAATCCAATCATACACGCTATCTTGCACTATATTCTCACAATTTTGCATTATAGTAGGTTGTAGTAGATAGTAGACTTATAACTAAGAGTACATATGTTCCTTCCAGTAGGATGCCTATGGCATTATGAATTCCGATTTATGGCTGAGGGTCCTGGAAATAGGTCGAAAAACGCTAAAAAATGCCGAATTTTCCAAACTTTTCTGGTCCTCCGGG</ns2:sequence><ns2:name>MT598312.1_Leishmania_infantum_isolate_ZK25-class17_minicircle_kinetoplast_sequence</ns2:name></ns2:Sequence><ns2:Sequence dsseqid="sq1104" id="sq1104"><ns2:sequence>AAAATAGGGCCGGGTGGTGGCTGGAAATGGGCTCCCCTGGGCTGGGTTTGGCTGGGACCCTGGGTCTGGAGGCTTGTTTTGGAGGCTGCTGGAGAATTGCTTTTCTTTTGGTCTTTTAAATTGCGGGTTTTGGGTGTTTTACGAGTTGACTGCTGGCTTTTTGAGGCTCGAGGCTGCTTGTGTCATACTTGATTGGGGTTGGTTTGGAGTTGGAGTTTCGCTTGAGTTTGGGTGGCTTTTGGTGGGCCCTGTGTGGTTTGGTGTTTTGGGTGGATGTAGTCTGGCTCTTAGGCTTGGTGGTAATGGTTGCCCTCCATTGGGGGTTGATATATAGAATAAGTTATATATTAACTTATTGCTTAGGGTAAGAGGCTACTCGGCAGTAACTTTAGTGCTGCTTATATAATATTGGGTGATAGGCCGAAACTAAGTCGGTATGAGTGATGGTAGGCGCTAATATACGACAATGAGGCTTCTATATAAATCCAATCATACACGCTATCTTGCACTATATTCTCACAATTTTGCATTATAGTAGGTTGTAGTAGATAGTAGACTTATAACTAAGAGTACATATGTTCCTTCCAGTAGGATGCCTATGGCATTATGAATTCCGATTTATGGCTGAGGGTCCTGAAAATAGGCTGAAAAAAGCTAAAAAACGCCGAATTTTCCAAACTTTTCTGGTCCTCCGGGT</ns2:sequence><ns2:name>MT598313.1_Leishmania_infantum_isolate_ZK28-class17_minicircle_kinetoplast_sequence</ns2:name></ns2:Sequence><ns2:Sequence dsseqid="sq1106" id="sq1106"><ns2:sequence>GGTTGGTGTAAAATAGGGCCGGGTGGTGGCTGGAAATGGGTTTCCCTGGGCTGGCTTGGCTGGGACCCTGGATCTGGGGCTTGTTTTGGAGGTTGCTGGAGAATTCCTTTTCTTTTGGTCTTTTGAACTACGGGTTTTGGGTGTTTTACGGGTTGACTGCTGGCTTTTTGGGGTTTGAGGCTGCTTGGGCCGCGCTTGATTGGGTTGGTTTGGAGTTGGTGTTTCGCTTGAGTTTGGGGGTGGCTTTTGGTGGGCCCTGCGTGGTTTGATGTTTTGAATGGATGTAGTCTGGCTCTTAGGCTTGGTGGTAATGGTTGCCCTCCATTGGGGGTTGATATATAGAATAAGTTATATATTAACTTGTTGCTTAGGGTAAGAGGCTACTCGGCAGTAACTTTAGTGCTGCTTATATAATATTGGATGATAGGCCGAAACTAAGTCGGTATAAGTGGTGGTAGGCACTAATATACGACAATGAGGCTTCTATATAAATCCAATCATACACGCTATCTTGCACTATATTCTCACAATTTTGCGTTATAGTAGGTTGTAGTAGATAGTAGACTTATAACTAAGAGTACATATGTTCCTTCCAGTAGGATGCCTATGGCATTATGAATTCCGATTTATGGCTGGGGTCCTGGAAATAGGTCGGAAAACGCTAAAAAATGCCGAATTTTCCAAACTTTTCTGGTCCTTCGGGTAGGGGCGTTCTGC</ns2:sequence><ns2:name>MT598314.1_Leishmania_infantum_isolate_ZK5-class17_minicircle_kinetoplast_sequence</ns2:name></ns2:Sequence><ns2:Sequence dsseqid="sq1108" id="sq1108"><ns2:sequence>CCCTACCCGGAGGACCAGAAAAGTTTGGGATTTTGGCCATTTTTCGACCATTTTTTGGAATTTTCGTCGCCTCCCCACACCCAAACACCTCCAAACAACAATTTTAATGCCCACTCGTAGGCTGTCTAAGCCACCTTTAGGTAACAGTCAGTACAACGTAGCTAGCCATCGAAGTATAATAGCGAGTTATATCATAGCAGGTAAAGTCAGAGAAATAGAAACTCTACCCACGTTATATATAGATCGACACACTAGGCTTATATTATCTGTCTTCATTACCTTATCAGCCAGCTACTATGGTCACTGAAGCTCCCCGCCCTGGTCGACCAACCTATGGCCTAAAGGCTTGATATTACTTTAAAAGCAATATAAGCTAATAATCAAAAACTAAATGCATCCCGAAACTCATAGAGCGTCAAGCCCAATCCCACCAATGCAAGACCACCAATCCAACCAACAAATCCCAAAGCCGTCAACGTGTAGAGCCAAGGCCACACCATCACTACCAACCAGCCTGTCCAGGCCGGAAACGAACTCGCACCCAACTAAAGGAGCACCCAGACTTAAAAAAGCCCCAAACCCCTTCCAAAACCCACAAAATCCTAGCAAACCCAAAAACCCGCCTGGGAGAGGCCAGTTTCAGCCCAATCCAGTCCAGGGAGGCCAATTTCCCCGAATCCCCCGGACCACCCGGCCCTATTTTACACCAACCCCC</ns2:sequence><ns2:name>MT598315.1_Leishmania_infantum_isolate_LIPA83-class18_minicircle_kinetoplast_sequence</ns2:name></ns2:Sequence><ns2:Sequence dsseqid="sq1110" id="sq1110"><ns2:sequence>ACCAGAAAAGTTTGGGATTTTGGCCATTTTTCGACCATTTTTTGGAATTTTCGTCGCCTCCCCACACCCAAACACCTCCAAACAACAATTTTAATGCCCACTCGTAGGCTGTCTAAGCCACCTTTAGGTAACAGTCAGTACAACGTAGCTAGCCATCGAAGTATAATAGCGAGTTATATCATAGCAGGTAAAGTCAGAGAAATAGAAACTCTACCCACGTTATATATAGATCGACACACTAGGCTTATATTATCTGTCTTCATTACCTTATCAGCCAGCTACTATGGTCACTGAAGCTCCCCGCCCTGGTCGACCAACCTATGGCCTAAAGGCTTGATATTACTTTAAAAGCAATATAAGCTAATAATCAAAAACTAAATGCATCCCGAAACTCATAGAGCGTCAAGCCCAATCCCACCAATGCAAGACCACCAATCCAACCAACAAATCCCAAAGCCGTCAACGTGTAGAGCCAAGGCCACACCATCACTACCAACCAGCCTGTCCAGGCCGGAAACGAACTCGCACCCAACTAAAGGAGCACCCAGACTTAAAAAAGCCCCAAACCCCTTCCAAAACCCACAAAATCCTAGCAAACCCAAAAACCCGCCTGGGAGAGGCCAGTTTCAGCCCAATCCAGTCCAGGGAGGCCAATTTCCCCGAATCCCCCGGACCACCCGGCCCTATTTTACACCAA</ns2:sequence><ns2:name>MT598316.1_Leishmania_infantum_isolate_ZK28-class18_minicircle_kinetoplast_sequence</ns2:name></ns2:Sequence><ns2:Sequence dsseqid="sq1112" id="sq1112"><ns2:sequence>GGGTTGGTGTAAAATAGGGCCGGGTGGGTCGGGGAATTCGTGGATTTTGGGCTTGGGTTTTGGAAATAGACGGGTCTGGCCCTTGGTTTTGGGAGTGGCTGGCTTTTTGGGTCTGGAGTGGCTTTATTTTGGGTTAAGTTGTTGGATTTTCTTTTTATGGGTGTGGCTTGCGATTGAAATTGAGGGTTGAGTGTTGGTGGGTGGTATTGGATGTATCTTGGGCTTGATTTTTTGCTCGGACAGAAATTTTGTTTTTATTTACTATAGTTTGGGATGGTGGATGTCTTGGCATACACTTGGACTCCAATGTGCCTACAGCTCTTTAACCCTAAATAGAATAAAGGGAATATCTAGAATAGAGGCAACCTTTATGATAGGATGGGTTAGAATGGTTTATAGCCGACATCGAAGCCTATAGTAATAAGGCGGGCGGTATGGGATGGAGAATAAAATGTGCTATCTATATGACACGATACTAGCTCTCTTCTATGTAAATTGTATCTATTGTTTGATCTAGTTTGTGTTGTAGGGTATGCTAGAGGGCTACCATAGTATACTGTTTACCTAAAGATGCAATGCCTACGTCATTATGGGGGTGAATTTGTGGCTGGGATGTGCTGAATTTTCCGGAAAAAGGTCCGAAAAATGCCGAAAAATGGGGAATTTCCCAAACTTTTCTGGTCCTCCGGGTAGGGG</ns2:sequence><ns2:name>MT598317.1_Leishmania_infantum_isolate_ZK28-class19_minicircle_kinetoplast_sequence</ns2:name></ns2:Sequence><ns2:Sequence dsseqid="sq1114" id="sq1114"><ns2:sequence>TTGGTGTAAAATAGGGCCGGGTGGTCTGGGGAAATTCGGCTGTTTTGGCTAGGTCGGCCTGAAACCCTGGGTCTGGAGGCTTGTTTTTGGCGGGCTGGGATTTCTCTTTAATTTTTGGGCTTTGAAGTGGTTGTTTTGGGCATTCGGGCTGATTGTGGGTTTTGGTATGTTGGTGGGTGTGGAGTGCGTTTGTGAGGCCTTGATTGGATTTGTTGTTGGATTTATGGGTGTGGCTGTTTTAATGGTGCGGTGGTCTTGGGCTTGATGGTTGGTGATACGTTAGGGGGTTAGCCCTTTTGGGGGTTGGCTTTGGGGGTTACTTACATATATAACTTATATTTATATTAGGTTATAGGTCTTAGTGGCGAGCTAAGGGTATGCCGGAGGATTTAAATGATATCTTCGGCGCTACTAATAAGTTTGTAGGTAAAGAGTTTATCGAATTTAGTCTACATTATATACACGCTATATGGTATCTGTTCATGCTGTTTTTGTCAGTGTGAGTGTAGGTATATTGTAGTATGGTGTAGGGTGTCGGTATATAGAACAATACCTCTTATAAAGCTTACTGTTATGTTGCTGCATTGCCACACAAATGGTTTGGTCCTGGGGAGGTTGGAGTTGTATCGAAAAAGCAGAAAAATCCTAAAAAATGCCCCAAAATCCAAACTTTTCTGGTCCTCCGGGT</ns2:sequence><ns2:name>MT598318.1_Leishmania_infantum_isolate_LIPA60-class2_minicircle_kinetoplast_sequence</ns2:name></ns2:Sequence><ns2:Sequence dsseqid="sq1116" id="sq1116"><ns2:sequence>GGGGTTGGTGTAAAATAGGGCCGGGTGGTTCGGGGAAATTCGACTGTTTTGGCTAGGTCGGCCTGGGACCCTGGGTCTGGAGGCTTGTTTTTGGCGGGGCTGGGATTTCTCTTTAATTTTTGGGCTGTGAAATGGTTGTTTTGGGTATTCGGACTGATTGTAGGTTTTGGTATGTTGGTGGGGTGTGGGATGCGTTTGGTGAGAGCCTTGATTGGATTTGTTGTTGAGTTTGTGGTTGTGGTTGTTTTAATGGGTGCGGTGGTCTCGGGCTTGATGGTTGGTGGTGCGTTAGGGGTTAACCCTTTTGGGGGTTGGCTTTGGGGATACTTACATATATAACTTATATTTATATTAAGTTATAGGCCTTAGTGGCGAACTAAGGGTGTGCCGGAGGATTTAAATGATATCTTCGGCGCTACTAATAAGTTTGTAGGTAAAGAGTTTATCGAATTTAGTCTACATTATATACACGCTATATGGTATCTGTTCATGCTATTTTTGTCAGTGTGAGTGTAGGTATATTGTAGTATGGTGTAGGGTGTCGGTATATAGAACAATACCTCTTATAAAGCTTACTGTTATGTTGCTGCATTGCCACACAAATGGTTTGTCCTGGGGAGGTTGGAATTGTATCGAAAAAGCAGAAAAATCCTAAAAAATGCCCCAAAATCCAAACTTTTCTGGTCCTTCGGGTAGGGGCGTTCTG</ns2:sequence><ns2:name>MT598319.1_Leishmania_infantum_isolate_ZK25-class2_minicircle_kinetoplast_sequence</ns2:name></ns2:Sequence><ns2:Sequence dsseqid="sq1118" id="sq1118"><ns2:sequence>AATGCCGTTTTTGGCCTCCGAGGCAGGAAACGGGGGTTGGTGTAAAATAGGGCCGGGTGGTCTGGGGAAATTCGGCTGTTTTGGCTAGGTCGGCCTGAAACCCTGGGTCTGGAGGCTTGTTTTTGGCGGGCTGGGATTTCTCTTTAATTTTTGGGCTTTGAAGTGGTTGTTTTGGGCATTCGGGCTGATTGTGGGTTTTGGTATGTTGGTGGGTGTGGAGTGCGTTTGTGAGGCCTTGATTGGATTTGTTGTTGGATTTATGGGTGTGGCTGTTTTAATGGTGCGGTGGTCTTGGGCTTGATGGTTGGTGGTACGTTAGGGGTTAGCCCTTTTGGGGGTTGGCTTTGGGGGTTACTTACATATATAACTTATATTTATATTAGGTTATAGGTCTTAGTGGCGAGCTAAGGGTATGCCGGAGGATTTAAATGATATCTTCGGCGCTACTAATAAGTTTGTAGGTAAAGAGTTTATCGAATTTAGTCTACATTATATACACGCTATATGGTATCTGTTCATGCTATTTTTGTCAGTGTGAGTGTAGGTATATTGTAGTATGGTGTAGGGTGTCGGTATATAGAACAATACCTCTTATAAAGCTTACTGTTATGTTGCTGCATTGCCACACAAATGGTTTGGTCCTGGGGAGGTTGGAATTGTATCGAAAAAGCAGAAAAATCCTAAAAAATGCCCCAAAATCCCAAACTTTTCTGGTCCTCCGGGTAGGGG</ns2:sequence><ns2:name>MT598320.1_Leishmania_infantum_isolate_ZK43-class2_minicircle_kinetoplast_sequence</ns2:name></ns2:Sequence><ns2:Sequence dsseqid="sq1120" id="sq1120"><ns2:sequence>GGGGTTGGTGTAAAATAGGGCCGGGTGGTTCGGGGAAATTCGACTGTTTTGGCTAGGTCGGCCTGGGACCCTGGGTCTGGAGGCTTGTTTTTGGCGGGGCTGGGATTTCTCTTTAATTTTTGGGCTGTGAAATGGTTGTTTTGGGTATTCGGACTGATTGTAGGTTTTGGTATGTTGGTGGGGTGTGGGATGCGTTTGGTGAGGGCCTTGATTGGATTTGTTGTTGAGTTTGTGGTTGTGGTTGTTTTAATGGGTGCGGTGGTCTCGGGCTTGATGGTTGGTGGTGCGTTAGGGGTTAACCCTTTTGGGGGTTGGCTTTGGGGATACTTACATATATAACTTATATTTATATTAAGTTATAGGCCTTAGTGGCGAGCTAAGGGTGTGCCGGAGGATTTAAATGATATCTTCGGCGCTACTAATAAGTTTGTAGGTAAAGAGTTTATCGAATTTAGTCTACATTATATACACGCTATATGGTATCTGTTCATGCTATTTTTGTCAGTGTGAGTGTAGGTATATTGTAGTATGGTGTAAGGTATTGGTATATAGAACAATACCTCTTATAAAGCTTACTGTTATGCTGCTGCATTGCCACACAAATGGTTTGCCCTGGGGAGGTTGGGATTGTGTCAAAAAAGCAGAAAAACCCTAAAAAATGCCTCAAAAACCCAAACTTTTCTGGTCCTTCGGGTAGGGGCGTTCTGCGAAAATCGAAA</ns2:sequence><ns2:name>MT598321.1_Leishmania_infantum_isolate_ZK47-class2_minicircle_kinetoplast_sequence</ns2:name></ns2:Sequence><ns2:Sequence dsseqid="sq1122" id="sq1122"><ns2:sequence>AAAATAGGGCCGGGTGGTTCGGGGAAATTCGACTGTTTTGGCTAGGTCGGCCTGGGACCCTGGGTCTGGAGGCTTGTTTTTGGCGGGGCTGGGATTTCTCTTTAATTTTTGGGCTGTGAAATGGTTGTTTTGGGTATTCGGACTGATTGTAGGTTTTGGTATGTTGGTGGGGTGTGGGATGCGTTTGGTGAGAGCCTTGATTGGATTTGTTGTTGAGTTTGTGGTTGTGGTTGTTTTAATGGGTGCGGTGGTCTCGGGCTTGATGGTTGGTGGTGCGTTAGGGGTTAACCCTTTTGGGGGTTGGCTTTGGGGATACTTACATATATAACTTATATTTATATTAAGTTATAGGCCTTAGTGGCGAGCTAAGGGTGTGCCGGAGGATTTAAATGATATCTTCGGCGCTACTAATAAGTTTGTAGGTAAAGAGTTTATCGAATTTAGTCTACATTATATACACGCTATATGGTATCTGTTCATGCTATTTTTGTCAGTGTGAGTGTAGGTATATTGTAGTATGGTGTAAGGTATTGGTATATAGAACAATACCTCTTATAAAGCTTACTGTTATGCTGCTGCATTGCCACACAAATGGTTTGCCCTGGGGAGGTTGGGATTGTGTCAAAAAAGCAGAAAAACCCTAAAAAATGCCTCAAAAACCCAAACTTTTCTGGTCCTTCGGGTAGGGGCGTTCT</ns2:sequence><ns2:name>MT598322.1_Leishmania_infantum_isolate_LIPA83-class2_minicircle_kinetoplast_sequence</ns2:name></ns2:Sequence><ns2:Sequence dsseqid="sq1124" id="sq1124"><ns2:sequence>GGGGGTTGGTGTAAAATAGGGCCGGGTGGTTCGGGGAAATTCGACTGTTTTGGCTAGGTCGGCCTGGGACCCTGGGTCTGGAGGCTTGTTTTTGGCGGGGCTGGGATTTCTCTTTAATTTTTGGGCTGTGAAATGGTTGTTTTGGGTATTCGGACTGATTGTAGGTTTTGGTATGTTGGTGGGGTGTGGGATGCGTTTGGTGAGAGCCTTGATTGGATTTGTTGTTGAGTTTGTGGTTGTGGTTGTTTTAATGGGTGCGGTGGTCTCGGGCTTGATGGTTGGTGGTGCGTTAGGGGTTAACCCTTTTGGGGGTTGGCTTTGGGGATACTTACATATATAACTTATATTTATATTAAGTTATAGGCCTTAGTGGCGAGCTAAGGGTGTGCCGGAGGATTTAAATGATATCTTCGGCGCTACTAATAAGTTTGTAGGTAAAGAGTTTATCGAATTTAGTCTACATTATATACACGCTATATGGTATCTGTTCATGCTATTTTTGTCAGTGTGAGTGTAGGTATATTGTAGTATGGTGTAAGGTATTGGTATATAGAACAATACCTCTTATAAAGCTTACTGTTATGCTGCTGCATTGCCACACAAATGGTTTGCCCTGGGGAGGTTGGGATTGTGTCAAAAAAGCAGAAAAACCCTAAAAAATGCCTCAAAAACCCAAACTTTTCTGGTCCTTCGGGTAGGGGCGTTCTG</ns2:sequence><ns2:name>MT598323.1_Leishmania_infantum_isolate_ZK5-class2_minicircle_kinetoplast_sequence</ns2:name></ns2:Sequence><ns2:Sequence dsseqid="sq1126" id="sq1126"><ns2:sequence>GGGTTGGTGTAAAATAGGGCCGGGTGGTGGCCGGGAAATTGGCTCCCTGGGCTAGGTCCCACGAAATATGGCCTCCTGGCGGGGGTTTGTGTGAAGTTCTAGATTTTTGGCTTGTGGAATGTCTTTTGGGGGTTAGTTTTGGCTTGAGTGCGCTTGTTGGTCCTTTATGCTGGATTGGATTTTGGATTGTGCTTATTTATTATAACTTTAGGTTTGGTGAATGGTGAGCCGTTGTCTTAGTTTGCTCCGCAGGAGGACTTCTATGTTAAGCAATGGAGGCTAACGACGGTTGACCGGTAGGTGGGGGGAGTGTATAGTAAGCCGATAGAGCTTAATATTAAATAGAAGTTATAAGGTAGGGACGCTAGATGGGTTGACGTTAGGGAGAACCCGGCGCCTTTAGGATTGGTAGAGGTGGGAGAGCCCAGCTATACTAATACGGTAAGGGGTGAGTCAATATATCGTCAGTCTATAATATACGCTATACACTATCTATTTGTCTATTTTATGTCTGTTATGTTGTGTTAGAATGTAGCTCGAGTTAATATGATACTGGACGTAACGTAATGATACCTGGCTAAAGCTTTTCTTTTGTAACTGCAATTTGGAATTTATGGGCTGAAAACGCTCGAATTTCTCTAAAAATTGCCAAAAATTGGCCGAAATTCCAAACTTTTCTGGTCCTCCGGGT</ns2:sequence><ns2:name>MT598324.1_Leishmania_infantum_isolate_ZK28-class20_minicircle_kinetoplast_sequence</ns2:name></ns2:Sequence><ns2:Sequence dsseqid="sq1128" id="sq1128"><ns2:sequence>GGTTGGTGTAAAATAGGGCCGGGTGGTGGCCGGGAAATTGGCTCCCTGGGCTAGGTCCCACGAAATATGGCCTCCTGGCGGGGGTTTGTGTGAAGTTCTAGATTTTTGGCTTGTGGAATGTCTTTTGGGGGTTAGTTTTGGCTTGAGTGCGCTTGTTGGTCCTTTATGCTGGATTGGATTTTGGATTGTGCTTATTTATTATAACTTTAGGTTTGGTGAATGGGTGAGCCGTTGTCTTAGTTTGCTCCGCAGGAGGACTTCTATGTTAAGCAATGGAGGCTAACGACGGTTGACCGGTAGGTGGGAGGAGTGTATAGTAAGCCGATAGAGCTTAATATTAAATAGAAGTTATAAGGTAGGGACGCTAGATGGGTTGACGTTAGGGAGAACCCGGCGCCTTTAGGATTGGTAGAGGTGGGAGAGCCCAGCTATACTAATACGGTAAGGGGTGAGTCAATATATCGTCAGTCTATAATATACGCTATACACTATCTATTTGTCTATTTTATGTCTGTTATGTTGTGTTAGAATGTAGCTCGAGTTAATATGATACTGGACGTAACGTAATGATACCTAGCTAAAGCTTTTCTTTTGTAACTGCAATTTGGAATTTATGGGCTGAAAACGCTCGAATTTCTCTAAAAATTGCCAAAAATTGGCCGAAATTCCAAACTTTTCTGGTCCTCCGGGTAGTAAGTTATTCTATGGTTAAACCCCCACCCATCACACGCAACAACGCTTGC</ns2:sequence><ns2:name>MT598325.1_Leishmania_infantum_isolate_LIPA83-class20_minicircle_kinetoplast_sequence</ns2:name></ns2:Sequence><ns2:Sequence dsseqid="sq1130" id="sq1130"><ns2:sequence>TTGGTGTAAAATAGGGCCGGGTGGTGGCCGGGAAATTGGCTCCCTGGGCTAGGTCTCACGAAATATGGCCTCCTGGCGGGGGGTTTGTGTGGAGTTCTAGATTTTTGGCTTGTGGAATGTCTTATGGGGGTTAGTTTTGGCTTGAGTGCGCTTGTTGGTCCTTTATGCTGGATTGGATTTTGGATTGTGCTTATTTATTATAACTTTAGGTTTGGTGAATGGGTGAACCGTTGATTTAGTTTGCTTCGCAGGAGGACTTCTGTGTTAAGCAATGGAGGTTAACGACGGTTGATCGGTAGGTGGGAGGGGGTGTATAGTAAGCCGATAGAGCTTAATATTAAATAGAAGTTATAAGGTAGGGACGCTAGATGGGTTGACGTTAGGGAGATCCCGGCGCCTTTAGGATTGGTAGAGGTGGGAGAGCCCAGCTATACTAATACGGTAAGGGGTGAGTCAATATATCGTCAGTCTATAATATACGCTATACACTATTTATTTGTCTATTTTATGTCTGTTATGTTGTGTTAGAATGTAGCTCGAGTTAATATGATACTGGACGTAACGTAATGATACCTAGCTAAAGCTTTTCTTTTGTAACTGCGATTTGGAATTTATGGGCTGGAAACGCTCGAATTTCTCTAAAAATTGCCAAAAATTGGCCGAAATCCCAAACTTTTCTGGTCCTCCGGGTAGGGG</ns2:sequence><ns2:name>MT598326.1_Leishmania_infantum_isolate_ZK43-class20_minicircle_kinetoplast_sequence</ns2:name></ns2:Sequence><ns2:Sequence dsseqid="sq1132" id="sq1132"><ns2:sequence>GGTTGGTGTAAAATAGGGCCGGGTGGTGGCCGGGAAATTGGCTCCCTGGGCTAGGTCTCACGAAATATGGCCTCCTGGCGGGGGTTTGTGTGGAGTTCTAGATTTTTGGCTTGTGGAATGTCTTATGGGGGTTAGTTTTGGCTTGAGTGCGCTTGTTGGTCCTTTATGCTGGATTGGATTTTGGATTGTGCTTATTTATTATAACTTTAGGTTTGGTGAATGGGTGAACCGTTGATTTAGTTTGCTTCGCAGGAGGACTTCTATGTTAAGCAATGGAGGTTAACGACGGTTGATCGGTAGGTGGGAGGGGTGTATAGTAAGCCGATAGAGCTTAATATTAAATAGAAGTTATAAGGTAGGGACGCTAGATGGGTTAACGTTAGGGAGATCCCGGCGCCTTTAGGATTGGTAGAGGTGGGAGAGCCCAGCTATACTAATACGGTAAGGGGTGAGTCAATATATCGTCAGTCTATAATATACGCTATACACTATTTATTTGTCTATTTTATGTCTGTTATGTTGTGTTAGAATGTAGCTCGAGTTAATATGATACTGGACGTAACGTAATGATACCTAGCTAAAGCTTTTCTTTTGTAACTGCGATTTGGAATTTGTGGGCTGAAAACGCTCGAATTTCTCTAAAAATTGCCAAAAATTGGCCGAAATCTCAAACTTTTCTGGTCCTCCGGGTAGGGGC</ns2:sequence><ns2:name>MT598327.1_Leishmania_infantum_isolate_ZK5-class20_minicircle_kinetoplast_sequence</ns2:name></ns2:Sequence><ns2:Sequence dsseqid="sq1134" id="sq1134"><ns2:sequence>GGTTGGTGTAAAATAGGGCCGGGTGGTGGCCGGGAAATTGGCTCCCTGGGCTAGGTCTCACGAAATATGGCCTCCTGGCGGGGGTTTGTGTGGAGTTCTAGATTTTTGGCTTGTGGAATGTCTTATGGGGGTTAGTTTTGGCTTGAGTGCGCTTGTTGGTCCTTTATGCTGGATTGGATTTTGGATTGTGCTTATTTATTATAACTTTAGGTTTGGTGAATGGGTGAACCGTTGATTTAGTTTGCTTCGCAGGAGGACTTCTGTGTTAAGCAATGGAGGTTAACGACGGTTGATCGGTAGGTGGGAGGGGGTGTATAGTAAGCCGATAGAGCTTAATATTAAATAGAAGTTATAAGGTAGGGACGCTAGATGGGTTGACGTTAGGGAGATCCCGGCGCCTTTAGGATTGGTAGAGGTGGGAGAGCCCAGCTATACTAATACGGTAAGGGGTGAGTCAATATATCGTCAGTCTATAATATACGCTATACACTATTTATTTGTCTATTTTATGTCTGTTATGTTGTGTTAGAATGTAGCTCGAGTTAATATGATACTGGACGTAACGTAATGATACCTAGCTAAAGCTTTTCTTTTGTAACTGCGATTTGGAATTTATGGGCTGGAAACGCCTCGAATTTCTCTAAAAATTGCCAAAAATTGGCCGAAATCTCAAACTTTTCTGGTCCTCCGGGTAGGGGC</ns2:sequence><ns2:name>MT598328.1_Leishmania_infantum_isolate_ZK47-class20_minicircle_kinetoplast_sequence</ns2:name></ns2:Sequence><ns2:Sequence dsseqid="sq1136" id="sq1136"><ns2:sequence>GTGTAAAATAGGGCCGGGTGGTGGCTGGAAATTGGCTCTCCTGGGCTTGGATGGTTCGAGACCCTGGGTCCTGGGCGTGCTTTTTGGGACTGACTGGGGGTTGTTACGGCGTTACGGGTTTGGAGGCTGGATTTTGTGGTTTTAGCTTTAGTTTTGGGGTGGTTTATGGCTGCGTTGGGCTTGGGGTGGCCTTTGATTGCTGGATGTGGGTGCGTTGGGTTTGGGTTCGTTACTTCCATGGGTTGCTCGGGCGTTTCGATGGTTTGTGGTTATTTATATAGAGTTGGATAACTCGGTGGATTGGGACACCAGTGTGCCTATAGCACTAAATACCCCGAATAAAGGGATATCTAAAGTGGGCTATAGCGAACGATAGATAGCTTAGGGGTATTAGGTAGTTTATAGCCGAAGCCGAAGACTTTCGTAGGATAGTCGGGTGGTAAAGGGGCTGAGAGTATACGTGCTATTATACGTCTGATATTTGATTCTATTTTTTGTGGCAATGATTGTCTACTAATGTGTACGCTGGCTTATGTTTATCGGTGGCATCGGAGTACTACCTTCTCTAAAGGACTCTTACGAAATGTAATTGAGGATTTTTAGGGTTGGGGTGGCTTACGGGTGGAAATTGTTTCGAAAAAGGTCGAAAATCGCCAAAAATGAGTCGAAAATCCAAACTTTTCTGGTCCTCCGGGT</ns2:sequence><ns2:name>MT598329.1_Leishmania_infantum_isolate_LIPA60-class21_minicircle_kinetoplast_sequence</ns2:name></ns2:Sequence><ns2:Sequence dsseqid="sq1138" id="sq1138"><ns2:sequence>GGTTGGTGTAAAATAGGGCCGGGTGGTGGCTGAAAATTGGCTCTCCTGGGCTTGGATGGTTCGAGACCCTGGGTCCTGGGCGTACTTTTGGGACTGGCTGGGGGTTGTTACGGCGTTACGGGTTTGGAGGCTGGATTTTGTGGTTTTAGCTTTAGTTTTGGGGTGATTTATGGCTGCGTTGGGCTTGGGGTGGCTTTTGATTGCTTGGTGTGGGTGCGTTGGGTTTGGGTTCGTTACTTCCATGGGGTTGCTCGGGCGTTCCGATGGTTTGTGGTTATTTATATAGAGTTGGATAACTCGGTGGATTGGGACACCAGTGTGCCTATAGCACTAAATACCCCGAATAAAGGGATATCTAAAGTGAACTATAGCGAACGATAGATGGCTTAGGGGTATTAGGTAGTTTATAGCCGAAGCCGAAGACTTTCGTAGGGATAGTCGGGCGGTAAAGGGGCTGAGAGTATACGTGCTATTATATGTCTGATATTTGATTCTATTTTTTGTGGCAATGATTGTCTACTAATTTGTACGCTGACTTATGTTTATCGATGGTATCGGAGTACTACCTTCTCTAAAGGACTCTTACGAAATGCAAATGAGGATTTTTAGGGTTGGAGTGGCTTACGGGTGGGAATTGTTTCGAAAAAGGTCGAAAATCGCCAAAAATGGGTCGAAAATCCAAACTTTTCTGGTCCTCCGGGTAGGGG</ns2:sequence><ns2:name>MT598330.1_Leishmania_infantum_isolate_LIPA83-class21_minicircle_kinetoplast_sequence</ns2:name></ns2:Sequence><ns2:Sequence dsseqid="sq1140" id="sq1140"><ns2:sequence>TGGTGTAAAATAGGGCCGGGTGGTGGCTGGAAATTGGCTCTCCTGGGCTTGGATGGTTCGAGACCCTGGGTCCTGGGCGTGCTTTTTGGGACTGACTGGGGGTTGTTACGGCGTTACGGGTTTGGAGGCTGGATTTTGTGGTTTTAGCTTTAGTTTTGGGGTGGTTTATGGCTGCGTTGGGCTTGGGGTGGCCTTTGATTGCTGGATGTGGGTGCGTTGGGTTTGGGTTCGTTACTTCCATGGGTTGCTCGGGCGTTTCGATGGTTTGTGGTTATTTATATAGAGTTGGATAACTCGGTGGATTGGGACACCAGTGTGCCTATAGCACTAAATACCCCGAATAAAGGGATATCTAAAGTGGACTATAGCGAACGATAGATAGCTTAGGGGTATTAGGTAGTTTATAGCCGAAGCCGAAGACTTTCGTAGGATAGTCGGGTGGTAAAGGGGCTGAGAGTATACGTGCTATTATACGTCTGATATTTGATTCTATTTTTTGTGGCAATGATTGTCTACTAATGTGTACGCTGGCTTATGTTTATCGGTGACATCGGAGTACTACCTTCTCTAAAGGACTCTTACGAAATGCAATTGAGGATTTTTAGGGTTGGGGTGGCTTACGGGTGGAAATTGTTTCGAAAAAGGTCGAAAATCGCCAAAAATGAGTCGAAAATCCAAACTTTTCTGGTCCTCCGG</ns2:sequence><ns2:name>MT598331.1_Leishmania_infantum_isolate_ZK25-class21_minicircle_kinetoplast_sequence</ns2:name></ns2:Sequence><ns2:Sequence dsseqid="sq1142" id="sq1142"><ns2:sequence>CGGGTGGTGGCTGAAAATTGGCTCTCCTGGGCTTGGATGGTTCGAGACCCTGGGTCCTGGGCGTACTTTTGGGACTGGCTGGGGGTTGTTACGGCGTTACGGGTTTGGAGGCTGGATTTTGTGGTTTTAGCTTTAGTTTTGGGGTGATTTATGGCTGCGTTGGGCTTGGGGTGGCTTTTGATTGCTTGGTGTGGGTGCGTTGGGTTTGGGTTCGTTACTTCCATGGGGTTGCTCGGGCGTTCCGATGGTTTGTGGTTATTTATATAGAGTTGGATAACTCGGTGGATTGGGACACCAGTGTGCCTATAGCACTAAATACCCCGAATAAAGGGATATCTAAAGTGAACTATAGCGAACGATAGATGGCTTAGGGGTATTAGGTAGTTTATAGCCGAAGCCGAAGACTTTCGTAGGGATAGTCGGGCGGTAAAGGGGCTGAGAGTATACGTGCTATTATATGTCTGATATTTGATTCTATTTTTTGTGGCAATGATTGTCTACTAATTTGTACGCTGACTTATGTTTATCGATGGTATCGGAGTACTACCTTCTCTAAAGGACTCTTACGAAATGCAAATGAGGATTTTAAGGGTTGGAGTGGCTTACGGGTGGGGATTGTTTCGAAAAAGGTCGAAAATCGCCAAAAATGGGTCGAAAACCCAAACTTTTC</ns2:sequence><ns2:name>MT598332.1_Leishmania_infantum_isolate_ZK28-class21_minicircle_kinetoplast_sequence</ns2:name></ns2:Sequence><ns2:Sequence dsseqid="sq1144" id="sq1144"><ns2:sequence>TGGGGGTTGGTGTAAATAGGGCCGGGTGGTGGCTGGAAATTGGCTCTCCTGGGCTTGGATGGTTCGAGACCCTGGGTCCTGGGCGTGCTTTTTGGGACTGACTGGGGGTTGTTACGGCGTTACGGGTTTGGAGGCTGGATTTTGTGGTTTTAGCTTTAGTTTTGGGGTGGTTTATGGCTGCGTTGGGCTTGGGGTGGCCTTTGATTGCTGGATGTGGGTGCGTTGGGTTTGGGTTCGTTACTTCCATGGGTTGCTCGGGCGTTTCGATGGTTTGTGGTTATTTATATAGAGTTGGATAACTCGGTGGATTGGGACACCAGTGTGCCTATAGCACTAAATACCCGAATAAAGGGATATCTAAAGTGGACTATAGCGAACGATAGATAGCTTAGGGGTATTAGGTAGTTTATAGCCGAAGCCGAAGACTTTCGTAGGATAGTCGGGTGGTAAAGGGGCTGAGAGTATACGTGCTATTATACGTCTGATATTTGATTCTATTTTTTGTGGCAATGATTGTCTACTAATGTGTACGCTGGCTTATGTTTATCGGTGACATCGGAGTACTACCTTCTCTAAAGGACTCTTACGAAATGCAATTGAGGATTTTTAGGGTTGGGGTGGCTTACGGGTGGAAATTGTTTCGAAAAAGGTCGAAAATCGCCAAAAATGAGTCGAAAATCCAAACTTTTCTGGTCCTCCGGGTA</ns2:sequence><ns2:name>MT598333.1_Leishmania_infantum_isolate_ZK43-class21_minicircle_kinetoplast_sequence</ns2:name></ns2:Sequence><ns2:Sequence dsseqid="sq1146" id="sq1146"><ns2:sequence>GTGTAAAATAGGGCCGGGTGGTGGCTGGAAATTGGCTCTCCTGGGCTTGGATGGTTCGAGACCCTGGGTCCTGGGCGTGCTTTTTGGGACTGACTGGGGGTTGTTACGGCGTTACGGGTTTGGAGGCTGGATTTTGTGGTTTTAGCTTTAGTTTTGGGGTGGTTTATGGCTGCGTTGGGCTTGGGGTGGCCTTTGATTGCTGGATGTGGGTGCGTTGGGTTTGGGTTCGTTACTTTCATGGGTTGCTCGGGCGTTTCGATGGTTTGTGGTTATTTATATAGAGTTGGATAACTCGGTGGATTGGGACACCAGTGTGCCTATAGCACTAAATACCCCGAATAAAGGGATATCTAAAGTGGACTATAGCGAACGATAGATAGCTTAGGGGTATTAGGTAGTTTATAGCCGAAGCCGAAGACTTTCGTAGGATAGTCGGGTGGTAAAGGGGCTGAGAGTATACGTGCTATTATACGTCTGATATTTGATTCTATTTTTTGTGGCAATGATTGTCTACTAATGTGTACGCTGGCTTATGTTTATCGGTGACATCGGAGTACTACCTTCTCTAAAGGACTCTTACGAAATGCAATTGAGGATTTTTAGGGTTGGGGTGGCTTACGGGTGGAAATTGTTTCGAAAAAGGTCGAAAATCGCCAAAAATGAGTCGAAAATCCAAACTTTTCTGGTCCTCCGGGTA</ns2:sequence><ns2:name>MT598334.1_Leishmania_infantum_isolate_ZK5-class21_minicircle_kinetoplast_sequence</ns2:name></ns2:Sequence><ns2:Sequence dsseqid="sq1148" id="sq1148"><ns2:sequence>GGTGTAAAATAGGGCCGGGTGGTGGCTGGAAATTGGCTCTCCTGGGCTTGGATGGTTCGAGACCCTGGGCCCTGGGCGTGCTTTTTGGGACTGACTGGGGGTTGTTACGGCGTTACGGGTTTGGAGGCTGGATTTTGTGGTTTTAGCTTTAGTTTTGGGGTGGTTTATGGCTGCGTTGGGCTTGGGGTGGCCTTTGATTGCTGGATGTGGGTGCGTTGGGTTTGGGTTCGTTACTTCCATGGGTTGCTCGGGCGTTTCGATGGTTTGTGGTTATTTATATAGAGTTGGATAACTCGGTGGATTGGGACACCAGTGTGCCTATAGCACTAAATACCCCGAATAAAGGGGTATCTAAAGTGGACTATAGCGAACGATAGATAGCTTAGGGGTATTAGGTAGTTTATAGCCGAAGCCGAAGACTTTCGTAGGATAGTCGGGTGGTAAAGGGGCTGAGAGTATACGTGCTATTATACGTCTGATATTTGATTCTATTTTTTGTGGCAATGATTGTCTACTAATGTGTACGCTGGCTTATGTTTATCGGTGACATCGGGGTACTACCTTCTCTAAAGGACTCTTACGAAATGCAATTGAGGATTTTTAGGGTTGGGGTGGCTTACGGGTGGAAATTGTTTTGAAAAAGGTCGAAAATCGCCAAAAATGAGTCGAAAATCCAAACTTTTCTGGTCCTCCGGGTA</ns2:sequence><ns2:name>MT598335.1_Leishmania_infantum_isolate_ZK47-class21_minicircle_kinetoplast_sequence</ns2:name></ns2:Sequence><ns2:Sequence dsseqid="sq1150" id="sq1150"><ns2:sequence>AATTTGGCCTATTTTTCGCCATTTTTAGGACTTTTTTGGGAATTTCCAACCCCCTGCCCAATTCAGACACAATTGCACTCCCGTAGGAGCATACAACCTTTAGGTAGGTAACAGGTACACTAGTATCGAATCTAGTCAGCTACATAACCACACTCTAGATCAAACACTATACGAAAACGTGAAAATAATATGTGTAGTAAATATAGATAGCTTATGTGTAGTTAACTTGTATACCGGCCGAATATTATCCGACCTCCTAACAAGACTCCACAGCTATAAATATATAGTTAGGCTATCACTAGCCACATAATATAATATTAATATATTCTATATATAATAAGCACCAAAGTTGTAACCATCCATACCACGAGCCAACCCCTATGAGGCAGCCATTCAATGCCAAGGCCCCAAACGTTTATGGCGAATCCCCCCAAACCTAAATCCAACCCGATTTAAAGCCATATTCATCCGACCACAACCAATAAACAAGCCCACACACCATTAAATGCAACTCCATGTTCAAAAAAGCCGGCAACTCCGAAACAAAGCCCCCAACCCCGTATAAAATCCCCACTCCAGCCCAACCCCGGCAATTCAAGCCCGAGGAGGGCAATTCCCCGAAATTCCAGCCACCACCCGGCCCTATTTTACACCAACCCCC</ns2:sequence><ns2:name>MT598336.1_Leishmania_infantum_isolate_LIPA83-class22_minicircle_kinetoplast_sequence</ns2:name></ns2:Sequence><ns2:Sequence dsseqid="sq1152" id="sq1152"><ns2:sequence>CCTACCCGGAGGACCAGAAAAGTTTGGGAATTTGGCCTATTTTTCGTCATTTTTAGGACTTTTTTGGGAATTTCCAACCCCCTGCCCAATTCAGACACAATTGCACTCCCGTAGGAGCATACAACCTTTAGGTAGGTAACAGGTACACTAGTATCGAATCTAGTCAGCTACATAACCACACTCTAGATCAAACACTATACGAAAACGTGAAAATAATATGTGTAGTAAATATAGATAGCTTATGTGTAGTTAACTTGTATACCGGCCGAATATTATCCGACCTCCTAACAAGACTCCACAGCTATAAATATATAGTTAGGCTATCACTAGCCACATAATATAATATTAATATATTCTATATATAATAAGCACCAAAGTTGTAACCATCCATACCACGAGCCAACCCCTATGAGGCAGCCATTCAATGCCAAGGCCCCAAACGTTTATGGCGAATCCCCCCAAACCTAAATCCAACCCGATTTAAAGCCATATTCATCCGACCACAACCAATAAACAAGCCCACACACCATTAAATGCAACTCCATGTTCAAAAAAGCCGGCAACTCCGAAACAAAGCCCCCAACCCCGTATAAAATCCCCACTCCAGCCCAACCCCGGCAATTCAAGCCCGAGGAGGGCAATTCCCCGAAATTCCAGCCACCACCCGGCCCTATTTTACACCAACCCCC</ns2:sequence><ns2:name>MT598337.1_Leishmania_infantum_isolate_ZK28-class22_minicircle_kinetoplast_sequence</ns2:name></ns2:Sequence><ns2:Sequence dsseqid="sq1154" id="sq1154"><ns2:sequence>TAAAATAGGGCCGGGTGGTGGCCGGAAATGGGCTTCCCTGGGCTGGATTGGGCTGAAACCCTGGGTCTGGAGGCTTGAGTCTGGGTTGGCTACTTATGGGTTGGGTTTTAGTGGCGTATAGGCGTGTGTTTGGTGCAGAAGGGCTTGCTGGCGGTTGTTGTTGTTGGTTTTGAGTGCTGGCGTATATTGGTTAATGGTGGGTGCTTAATGGGGACTGCGTGTGGGGCTGGAAGTTTGGGGCACAAGCCTGGTGGTGATGATGGTATACGCATTGGGTTGGGTGATGGGTGGTTGGTTACACTATTATGGTGGGTTAGACCTTGATTTAAACTAATATTAATATAAAGGGAGGGCTTTGGACACCTTAGGTTGATATGGCTTGTATTGACACTTGTTTTGGTATTAATTTATAATACACGTATAGGTCTTATATATACTAGGTTATCAGTTAACGTGGTAAGCTAGTCTAATATGTTCGTAGATAGTTAATGTTTCGCGTTTTTGATTGTTATTTATTTGTTGGTTTGATATACTAGACTTGAGTTAGATTTGCCGTATTACTGTATAATACTTCCTACTGGGCTGGAGGACTCTGCCGTGGCATTGGGAAAGCCTAAAATTATGAATTTTCTCCAAAAAATAGCCAAAAATAGGCCGAAAATCCAAACTTTTCTGGTCCTCCGGGT</ns2:sequence><ns2:name>MT598338.1_Leishmania_infantum_isolate_ZK28-class23_minicircle_kinetoplast_sequence</ns2:name></ns2:Sequence><ns2:Sequence dsseqid="sq1156" id="sq1156"><ns2:sequence>TTACACCAACCCCCGGAGGACCAGAAAAGTTTGAGAAATTCGGCATTTTTTGGCCATTTTTGGGAATTTTCGTGGCCCCCAACCATAATTTTGACCCAGATGCACCTACCATAGGAAAGACTGCAGGCAAAAGATATACTGACACAAGTCTAACTACTACACACAACTCTAGACACAATACACAACGAAACATAGTCAAAGGTAGAAATATGTATGTAAATGACAGTACGATAAAGCTAGACTTAACCTACGGACGTAAGCTTACCTACTGTAAATATTATCGCGAGTCTTCCTATGGCTGCTAACGTATCCTAGACTCTACCGAAACGCTATACGCGGTAGCACAACTAATATAAATATTAGTTATAAGCAACAAACATGTGCCAAGTCACACATCCCAAACCCCTTAACAAAACTCGACCAACCCTCAATCGATCTGCCCATCCAACCCCACTCAAAAGCAAGCAAGCCAACCTCCAACTATAAACCCACCCAATAACACCCCAATCCAAACCCAACGCCGCCAACCCACGACAAAACCCACGCCAATCCCCAATTTAAAGCCCAAACTCCCGAATAAAAATCCAGAATCCTGCAAACCAAGCCTGGAGGAGGCCACTTTTCAAAATCCAGGCCCCAAAATCCAGGAAATCCAGGAAATCCCCGGACCACCCGGCCCTATT</ns2:sequence><ns2:name>MT598339.1_Leishmania_infantum_isolate_ZK28-class24_minicircle_kinetoplast_sequence</ns2:name></ns2:Sequence><ns2:Sequence dsseqid="sq1158" id="sq1158"><ns2:sequence>GAACGCCCCTACCCGAAGGACCAGAAAAGTTTGGGAAATTCGGCATTTTTTGGCCATTTTTGGGAATTTTCGTGGCCCAACCATAATTTTGACCCAGATGCACCTACCATAGGAAAGACTGCAGGCAAAAGATATACTGACACAAGTCTAACTACTACACACAACTCTAGACACAATACACAACGAAACATAGTCAAAGGTAGAAATATGTATGTAAATGACAGTACGATAAAGCTAGACTTAACCTACGGACGTAAGCTTACCTACTGTAAATATTATCGCGAGTCTTCCTATGGCTACTAACGTATCCTAGACTCTACCGAAACGCTATACGCGGTAGCACAACTAATATAAATATTAGTTATAAGCAACAAACATGTGCCAAGTCACACATCCCAAACCCCTTAACAAAACTCGACCAACCCTCAATCGATCTGCCCATCCAACCCCACTCAATGGAGCAAGCAAGCCAACCTCCAACTATAAACCCACCAATAACACCCCAATCCAAACCCAACGCCGCCAACCCACGACAAAACCCACGCCAATCCCCAATTTAAAGCCCAAACTCCCGAATAAAAATCCAGAATCCTGCAAACCAAGCCTGGAGGAGGCCACTTTTCAAAATCCAGGCCCCAAAATCCAGGAAATCCAGGAAATCCCCGGACCACCCGGCCCTATTTTACACCAACCCCC</ns2:sequence><ns2:name>MT598340.1_Leishmania_infantum_isolate_LIPA83-class24_minicircle_kinetoplast_sequence</ns2:name></ns2:Sequence><ns2:Sequence dsseqid="sq1160" id="sq1160"><ns2:sequence>TTCTGCACCCATTTTTCGATTTTCGCAGAACGCCCTACCCGAAGGACCAGAAAAGTTTGGATTTTTAGGCCATTTTTCGGAGTTTTCAGCCTTTTTGGGTGTTTTTCATCCCTCCCACCCCTATTTCAACAAATACCCCTTGCGTAAGCTCCAACAGCTAGAAGCCTATAAAAGGTAATGTTACATATTAACGTTACATATCATAAACTCAATCTAAATACACTATACAATCAAAGCACAGTGACAAAATCGTAGCATATGTAGAGTATATGCCAGCTATAATAGAACTCGTCTTATATATGTAATCTTATAAATAACATTACAAACGACTCGGCTAACATATCCTAAACTACGGGTGCTCCAGCCTCATAGCTACTATATCAACCTAAAGCTTAATATTAGTTACGCTTAATATTCGGTCATCCGGGAAACCCTTACCCTGGGAATCAACCCCAACCATCAATCCTTAAACGCCCAACCCCCGACCCTCACGCGAATCCAAACCCCATTCAATCCAAATAATAATAATTAAAAACCAAAAAATAACCAGCAAATCCAAAAGGGGCACCGCCAACCAAACCTCCAGCCCCGCAAACCACGCCAGCCATTGCGAATCCACGCGAATCCAGGCCAAATTAGACTCCAAAACCACCAAAAAGCCAGTCACCCCAAAAGTACGCCCAGGACCCAGGGTTTCAGGTCACTCCAGCCCAGGGGAGCCAA</ns2:sequence><ns2:name>MT598341.1_Leishmania_infantum_isolate_LIPA60-class25_minicircle_kinetoplast_sequence</ns2:name></ns2:Sequence><ns2:Sequence dsseqid="sq1162" id="sq1162"><ns2:sequence>TTAGACCTCGAAACCATCAAAAAGCCAGTCACTCCAAAAAGTACGCCCAGGACCCAGGGTTTCAAGCCACTCCAGCCCAGGGGAGCCCTACCCGGAGGACCAGAAAAGTTTGGATTTTTAGGCCATTTTTCGGAGTTTTCAGCCTTTTTGGGTGTTTTTCATCCCTCCCACCCCTATTCCAACAAATACCCCTTGCGTAAGCTCCAACAGCTAGAAGCCTATAAAAGGTAATGTTACATATTAACGTTACATATCATAAACTCAATCTAAATACACTATACAATCAAAGCACAGTGACAAAATCGTAGCATATGTAGAGTATATGCCAGCTATAATAGAACTCGTCTTATATATGTAATCTTATAAATAACATTACAAACGACTCGGCTAACATATCCTAAACTACGGGTGCTCCAGCCTCATAGCTACTATATCAACCTAAAGCTTAATATTAGTTACGCTTAATATTCGGTCATCCGGGAAACCCTTACCCTGGGAATCAACCCCAACCATCAATCCTTAAACGCCCAACCCCCCGACCCTCACGCGAATCCAAACCCCATTCAATCCAAATAATAATAATTAAAAACCAAAAAATAACCAGCAAATCCAAAAGGGGCACCGCCAACCAAACCTCCAGCCCCGCAAACCACGCCAGCCATTGCGAATCCACGCGAATCCAGGCCAAATTAGACTCCAAAACCACCAAAAAGCCAGTCACCCCAAAAGTACGCCCAGGACCCAGGGTTTCAGGTCACTCCAGCCCAGGGGA</ns2:sequence><ns2:name>MT598342.1_Leishmania_infantum_isolate_LIPA83-class25_minicircle_kinetoplast_sequence</ns2:name></ns2:Sequence><ns2:Sequence dsseqid="sq1164" id="sq1164"><ns2:sequence>AGGTCACTCCAGCCCAGGGGAGCCAATTTCCGACCCGGAGGACCAGAAAAGTTTGGATTTTTAGGCCATTTTTCGGAGTTTTCAGCCTTTTTGGGTGTTTTTCATCCCTCCCACCCCTATTCCAACAAATACCCCTTGCGTAAGCTCCAACAGCTAGAAGCCTATAAAAGGTAATGTTACATATTAACGTTACATATCATAAACTCAATCTAAATACACTATACAATCAAAGCACAGTGACAAAATCGTAGCATATGTAGAGTATATGCCAGCTATAATAGAACTCGTCTTATATATGTAATCTTATAAATAACATTACAAACGACTCGGCTAACATATCCTAAACTACGGGTGCTCCAGCCTCATAGCTACTATATCAACCTAAAGCTTAATATTAGTTACGCTTAATATTCGGTCATCCGGGAAACCCTTACCCTGGGAATCAACCCCAACCATCAATCCTTAAACGCCCAACCCCCCGACCCTCACGCGAATCCAAACCCCATTCAATCCAAATAATAATAATTAAAAACCAAAAAATAACCAGCAAATCCAAAAGGGGCACCGCCAACCAAACCTCCAGCCCCGCAAACCACGCCAGCCATTGCGAATCCACGCGAATCCAGGCCAAATTAGACTCCAAAACCACCAAAAAGCCAGTCACCCCAAAAGTACGCCCAGGACCCAGGGTTTC</ns2:sequence><ns2:name>MT598343.1_Leishmania_infantum_isolate_ZK25-class25_minicircle_kinetoplast_sequence</ns2:name></ns2:Sequence><ns2:Sequence dsseqid="sq1166" id="sq1166"><ns2:sequence>CCGGAGGACCAGAAAAGTTTGGATTTTTAGGCCATTTTTTGGGATTTTCAGCCTTTTTGGGTGTTTTTCAGCCCTCCCACCCCTATTTCAACAAATACTCCTTGCGTAAGCTCCAACAGCTAGAAGCCTATAAAAGGTAATGTTACATATTAACGTTACACACCATAAACTCAATCTAGATACACTATACAATCAAAGCACAGTGACAAAATCGTAGCATGTGTAGAGTATATGTCAGCTATAATAGAACTCGTCTTATATATGTAATCTTATAAATAACATTACAAACGACTCGGCCAACATATCCTAAACTACGGGTACTCCAGCCTCATAGCTACTATATAAACCTAAAGCTTAATATTAGTTACGCTTAATATTCGGTCATCCGGGAAACCCTTACCCTAAGAATCAACCCAAACCATCAATCCCTAAACGTCCAACCCCCGACCCTCACGTGAATCCAAATCCCATCCAATCCAAATAATAATAATTAAAAACCAAAAAACAGCCAGCAAATCCAAAAGGAGCGCCGCCAACCAAACCTCCAGCCCCGCAAACCACGCCAGCCATCGTTAACCCACGCAAATCCAGGCCAAATTAGACCTCGAAACCATCAAAAAGCCAGTCATTCCAAAAAGTACGCCCAGGACCCAGGGTTTCAGGCCAATCCAGCCCA</ns2:sequence><ns2:name>MT598344.1_Leishmania_infantum_isolate_ZK28-class25_minicircle_kinetoplast_sequence</ns2:name></ns2:Sequence><ns2:Sequence dsseqid="sq1168" id="sq1168"><ns2:sequence>CCGGAGGACCAGAAAAGTTTGGATTTTTAGGCCATTTTTCGGAGTTTTCAGCCTTTTTGGGTGTTTTTCATCCCTCCCACCCCTATTTCAACAAATACCCCTTGCGTAAGCTCCAACAGCTAGAAGCCTATAAAAGGTAATGTTACATATTAACGTTACATATCATAAACTCAATCTAAATACACTATACAATCAAAGCACAGTGACAAAATCGTAGCATATGTAGAGTATATGCCAGCTATAATAGAACTCGTCTTATATATGTAATCTTATAAATAACATTACAAACGACTCGGCTAACATATCCTAAACTACGGGTGCTCCAGCCTCATAGCTACTATATCAACCTAAAGCCTAATATTAGTTACGCTTAATATTCGGTCATCCGGGAAACCCTTACCCTGGGAATCAACCCCAACCATCAATCCTTAAACGCCCAACCCCCCGACCCTCACGCGAATCCAAACCCCATTCAATCCAAATAATAATAATTAAAAACCAAAAAATAACCAGCAAATCCAAAAGGGCACCGCCAACCAAACCTCCAGCCCCGCAAACCACGCCAGCCATTGCGGATCCACGCGAATCCAGGCCAAATTAGACCCCAAAACCACCAAAAAGCCAGTCACCCCAAAAGTACGCCCAGGACCCAGGGTTTCAGGTCACTCCAGCCCAGGGGAGCCAATTTCCGACCACCACCCGGCCTATTTTACACCAAC</ns2:sequence><ns2:name>MT598345.1_Leishmania_infantum_isolate_ZK43-class25_minicircle_kinetoplast_sequence</ns2:name></ns2:Sequence><ns2:Sequence dsseqid="sq1170" id="sq1170"><ns2:sequence>CCGGAGGACCAGAAAAGTTTGGATTTTTAGGCCATTTTTCGGAGTTTTCAGCCTTTTTGGGTGTTTTTCATCCCTCCCACCCCTATTCCAACAAATACCCCTTGCGTAAGCTCCAACAGCTAGAAGCCTATAAAAGGTAATGTTACATATTAACGTTACATATCATAAACTCAATCTAAATACACTATACAATCAAAGCACAGTGACAAAATCGTAGCATATGTAGAGTATATGCCAGCTATAATAGAACTCGTCTTATATATGTAATCTTATAAATAACATTACAAACGACTCGGCTAACATATCCTAAACTACGGGTGCTCCAGCCTCATAGCTACTATATCAACCTAAAGCTTAATATTAGTTACGCTTAATATTCGGTCATCCGGGAAACCCTTACCCTGGGAATCAACCCCAACCATCAATCCTTAAACGCCCAACCCCCCGGCCCTCACGCGAATCCAAACCCCATTCAATCCAAATAATAATAATTAAAAACCAAAAAATAACCAGCAAATCCAAAAGGGGCACCGCCAACCAAACCTCCAGCCCCGCAAACCACGCCAGCCATTGCGAATCCACGCGAATCCAGGCCAAATTAGACTCCAAAACCACCAAAAAGCCAGTCACCCCAAAAGTACGCCCAGGACCCAGGGTTTCAGGTCACTCCAGCCCAGGGGAGCCAATTTCCGACCACCACCCGGCCTAT</ns2:sequence><ns2:name>MT598346.1_Leishmania_infantum_isolate_ZK5-class25_minicircle_kinetoplast_sequence</ns2:name></ns2:Sequence><ns2:Sequence dsseqid="sq1172" id="sq1172"><ns2:sequence>CCGGAGGACCAGAAAAGTTTGGATTTTTAGGCCATTTTTCGGAGTTTTCAGCCTTTTTGGGTGTTTTTCATCCCTCCCACCCCTATTCCAACAAATACCCCTTGCGTAAGCTCCAACAGCTAGAAGCCTATAAAAGGTAATGTTACATATTAACGTTACATATCATAAACCCAATCTAAATACACTATACAATCAAAGCACAGTGACAAAATCGTAGCATATGTAGAGTATATGCCAGCTATAATAGAACTCGTCTTATATATGTAATCTTATAAATAACATTACAAACGACTCGGCTAACATATCCTAAACTACGGGTGCTCCAGCCTCATAGCTACTATATCAACCTAAAGCTTAATATTAGTTACGCTTAATATTCGGTCATCCGGGAAACCCTTACCCTGGGAATCAACCCCAACCATCAATCCTTAAACGCCCAACCCCCCGACCCTCACGCGAATCCAAACCCCATTCAATCCAAATAATAATAATTAAAAACCAAAAAATAACCAGCAAATCCAAAAGGGGCACCGCCAACCAAACCTCCAGCCCCGCAAACCACGCCAGCCATTGCGAATCCACGCGAATCCAGGCCAAATTAGACTCCAAAACCACCAAAAAGCCAGTCACCCCAAAAGTACGCCCAGGACCCAGGGTTTCAGGTCACTCCAGCCCAGGGGAGCCAAT</ns2:sequence><ns2:name>MT598347.1_Leishmania_infantum_isolate_ZK47-class25_minicircle_kinetoplast_sequence</ns2:name></ns2:Sequence><ns2:Sequence dsseqid="sq1174" id="sq1174"><ns2:sequence>GGTTGGTGTAAAATAGGGCCGGGTGGTGGCCGGAAATAGGCTTCCCTGGGCTAGGATGGGTCGAAACCCTGGGTCTGGCCCGTACTTTTTGGGGTTGCTGGGGATGGCGTTTATTTTGCTTGGGTTGGGTTCTTGGGTGGCTGGTTTCCTCTTTGTTGGTGCTGCATTTTGGGGCTTGTCTTGGGGTATGTGCTGGGTTTATCCGTGGGTTGGCCCTTTCCGATGTGCTTGACGGTTGGTTTGCGTCTGTTTATGCTTTGGGTGTCGGTTTTTTGTTTGGGTGTTATTTGCGGACTTGGTTGGGGTTTCTTTAGAGGATTGACTCCCTTTACTTTAATATTTATATTAGTTAGAGAGCTTTGGTATGATAGCATGGGGTTTGGACTTATATGATAATAGGACTATGGGGTGCCTTCAGGCGTAAGAACTTGTAGTACTGTTATATACGTTTATGTTATAACTACTCTATTACGTTCACATATATATTTATACACAGTTTACATTCTAAATTGGACACTATATTAGACTATATTTGTACGCTATAATATGAGACTAAGTGTAATATACCTGCCTGTAGCGTTAACAGTGGCTAATAATGTTACCTTAAGGTTGGTGGGATTCGCTGAAAAAGTCCAAAAATCGCTAAAAATGGGTCAAAAATCCCAAACTTTTCTGGTCCTCCGGGT</ns2:sequence><ns2:name>MT598348.1_Leishmania_infantum_isolate_LIPA60-class26_minicircle_kinetoplast_sequence</ns2:name></ns2:Sequence><ns2:Sequence dsseqid="sq1176" id="sq1176"><ns2:sequence>ACTGGGGGTTGGTGTAAAATAGGGCCGGGAGGTGGTCGGAAATGGGCTTCCCTGGGCTAGGATGGGTCGAAACCCTGGGTCTGGCGCGTACTTTTTGGGGTTGCTGGGGATGGCGTTGATTTTGCTTGGGTTGGGTTCTTGGGTGGCTGGTTTTTTCTTTGTTGGTGCTGCATTTTGGGGCTTGTCTTGGGGTATGTGCTGGGTTTACCCGTGGGTTGGTCCTTTCCGATGTGCTCGGCGGTTGGTTTTCGTCTGTTTATACTTTGGGTATCGGTTTTTGTTTGGATGTTGTTTGCGGACTTGGTTGGGAGTTTCTTTAGAGGATTGACTTCCTTTGCTTTAATATTTATATTAGTTAGAGGGCTTTGGTATGATAGCATGGGGTTTGGACTTATATGATAATAGGGCTATGGGTGCCTTCAGGCGTAAGAACTTGTAGTACTGTTATATACGTTTATGTTATAACTACTCTATTACGTTCACATAGATATTTATACACAGTTTACATTCTAAATTGGATACTATATTAGACTATATTTGTACGCTATAATATGAGACTAAGTGTAATATACCTGCCTATAGCATTAGCAGTGGCTAATAATGTTACCTTAAGGTTGGTGGGATTCGCTGAAAAAGTCCAAAAATCGCTAAAAATGGGTCAAAAATCC</ns2:sequence><ns2:name>MT598349.1_Leishmania_infantum_isolate_LIPA83-class26_minicircle_kinetoplast_sequence</ns2:name></ns2:Sequence><ns2:Sequence dsseqid="sq1178" id="sq1178"><ns2:sequence>GGTTGGTGTAAAATAGGGCCGGGTGGTGGCCGAAAATGGGCTTCCCTGGGCTAGGATGGGTCGAAACCCTGGTCTGGCTCGTACTTTTTGGGCTTGTTGGGGATGGCGCTGATTTTGCTTGGGTTGGGTTCTTGGGTGGCTGGTTTTCTCTTTGCCGGTGCTGTATTTTGGGCTTGTCTTGGGAATGTGCTGGGTTTACCCGTGGGTTGACCCTTTCCGGTGTACTCGGTGGCTGGTTTGGCGTTTGTTTATACTTTGGGTATCGGGTTTTGTTTGAATGTCATTGGCGGGCTTGGTTGGGGTTTCTTTAGAGGATTGACTTCCTTTACTTTAATATTTATATTAGTTAGAGGCCTTTGGTATGATAGCATGGGGTTTGGGCTTATATGATAATAGGGTTATGGTGCCTTCAGGCGTAAGGTTTGTAGTACTGTTATATACGTTTATGTTATAACTACTCTATTACGTTCACATAGATATTTATACACAGTTTACATTCTAAATTGGATACTATAATAGACTATATTTGTA</ns2:sequence><ns2:name>MT598350.1_Leishmania_infantum_isolate_ZK25-class26_minicircle_kinetoplast_sequence</ns2:name></ns2:Sequence><ns2:Sequence dsseqid="sq1180" id="sq1180"><ns2:sequence>GTGTAAAATAGGGCCGGGTGGTGGCCGGAAATGGGCTTCCCTGGGCTAGGATGGGTCGAAACCCTGGGTCTGGCGCGTACTTTTTGGGGTTGCTGGGGATGGCGTTGATTTTGCTTGGGTTGGGTTCTTGGGTGGCTGGTTTTTTCTTTGTTGGTGCTGCATTTTGGGGCTTGTCTTGGGGTATGTGCTGGGTTTACCCGTGGGTTGGTCCTTTCCGATGTGCTCGGCGGTTGGTTTTCGTCTGTTTATACTTTGGGTATCGGTTTTTGTTTGGATGTTGTTTGCGGACTTGGTTGGGGGTTTCTTTAGAGGATTGACTTCCTTTGCTTTAATATTTATATTAGTTAGAGGGCTTTGGTATGATAGCATGGGGTTTGGACTTATATGATAATAGGGCTATGGGTGCCTTCAGGCGTAAGAACTTGTAGTACTGTTATATACGTTTATGTTATAACTACTCTATTACGTTCACATAGATATTTATACACAGTTTACATTCTAAATTGGATACTATATTAGACTATATTTGTACGCTATAATATGAGGCTAAGTGTAATATACCTGCCTATAGCATTAGCAGTGGCTAATAATGTTACCTTAAGGTTGGTGGGATTCGCTGAAAAAGTCCAAAAATCGCTAAAAATGGGTCAAAAATCCAAACTTTTCTGGTC</ns2:sequence><ns2:name>MT598351.1_Leishmania_infantum_isolate_ZK28-class26_minicircle_kinetoplast_sequence</ns2:name></ns2:Sequence><ns2:Sequence dsseqid="sq1182" id="sq1182"><ns2:sequence>GGTTGGTGTAAAATAGGGCCGGGTGGTGGCCGGAAATAGGCTTCCCTGGGCTAGGATGGGTCGAAACCCTGGGTCTGGCCCGTACTTTTTGGGGTTGCTGGGGATGGCGTTTATTTTGCTTGGGTTGGGTTCTTGGGTGGCTGGTTTCCTCTTTGTTGGTGCTGCATTTTGGGGCTTGTCTTGGGGTATGTGCTGGGTTTATCCGTGGGTTGGCCCTTTCCGATGTGCTTGGCGGTTGGTTTGCGTCTGTTTATGCTTTGGGTGTCGGTTTTTTGTTTGGGTGTTATTTGCGGACTTGGTTGGGGTTTCTTTAGAGGATTGACTCCCTTTACTTTAATATTTATATTAGTTAGAGAGCTTTGGTATGATAGCATGGGGTTTGGACTTATATGATAATAGGACTATGGGGTGCCTTCAGGCGTAAGAACTTGTAGTACTGTTATATACGTTTATGTTATAACTACTCTATTACGTTCACATATATATTTATACACAGTTTACATTCTAAATTGGATACTATATTAGACTATATTTGTACGCTATAATATGAGACTAAGTGTAATATACCTGCCTGTAGCGTTAACAGTGGCTAATAATGTTACCTTAAGGTTGGTGGGATTCGCTGAAAAAGTCCAAAAATCGCTAAAAATGGGTCAAAAATCCAAACTTTTCTGGT</ns2:sequence><ns2:name>MT598352.1_Leishmania_infantum_isolate_ZK43-class26_minicircle_kinetoplast_sequence</ns2:name></ns2:Sequence><ns2:Sequence dsseqid="sq1184" id="sq1184"><ns2:sequence>GGGTTGGTGTAAAATAGGGCCGGGTGGTGGCCGGAAATAGGCTTCCCTGGGCTAGGATGGGTCGAAACCCTGGGTCTGGCCCGTACTTTTTGGGGTTGCTGGGGATGGCGTTTATTTTGCTTGGGTTGGGTTCTTGGGTGGCTGGTTTCCTCTTTGTTGGTGCTGCATTTTGGGGCTTGTCTTGGGGTATGTGCTGGGTTTATCCGTGGGTTGGCCCTTTCCGATGTGCTTGACGGTTGGTTTGCGTCTGTTTATGCTTTGGGTGTCGGTTTTTTGTTTGGGTGTTATTTGCGGACTTGGTTGGGNNNNNNNNNGACTTATATGATAATAGGACTATGGGGTGCCTTCAGGCGTAAGAACTTGTAGTACCGTTATATACGTTTATGTTATAACTACTCTATTACGTTCACATATATATTTATACACAGTTTACATTCTAAATTGGATACTATATTAGACTATATTTGTACGCTATAATATGAGACTAAGTGTAATATACCTGCCTGTAGCGTTAACAGTGGCTAATAATGTTACCTTAAGGTTGGTGGGATTCGCTGAAAAAGTCCAAAAATCGCTAAAAATGGGTCAAAAATCCCAAACTTTTCTGGTCCTCC</ns2:sequence><ns2:name>MT598353.1_Leishmania_infantum_isolate_ZK5-class26_minicircle_kinetoplast_sequence</ns2:name></ns2:Sequence><ns2:Sequence dsseqid="sq1186" id="sq1186"><ns2:sequence>CCGGGTTGGTGTAAAATAGGGTCGGGTGGTGGCCGGAAATAGGCTTCCCTGGGCTAGGATGGGTCGAAACCCTGGGTCTGGCCCGTACTTTTTGGGGTTGCTGGGGATGGCGTTTATTTTGCTTGGGTTGGGGTTCTTGGGTGGCTGGTTTCCTCTTTGTTGGTGCTGCATTTTGGGGCTTGTCTTGGGGTATGTGCTGGGTTTATCCGTGGGTTGGGCCTTTCCGGTGTGCTTGACGGTTGGTTTGCGTCTGTTTATGCTTTGGGGTGTCGGTTTTTTGTTTGGGTGTTATTTGCGGACTTGGTTGGGGTTTCTTTAGAGGATTGACTCCCTTTACTTTAATATTTATATTAGTTAGAGGGCTTTGGTATGATAGCATGGGGTTTGGACTTATATGATAATAGGACTATGGGGTGCCTTCAGGCGTAAGAACTTGTAGTACTGTTATATACGTTTATGTTATAACTACTCTATTACGTTCACATATATATTTATACACAGTTTACATTCTAAATTGGATACTATATTAGACTATATTTGTACGCTATAATATGAGACTAAGTGTAATATACCTGCCTGTAGCGTTAACAGTGGCTAATAATGTTACCTTAAGGTTGGTGGGATTCGCTGAAAAAGTCCAAAAATCGCTAAAAATGGGTC</ns2:sequence><ns2:name>MT598354.1_Leishmania_infantum_isolate_ZK47-class26_minicircle_kinetoplast_sequence</ns2:name></ns2:Sequence><ns2:Sequence dsseqid="sq1188" id="sq1188"><ns2:sequence>TAAAATAGGGCCGGGTGGTCGGGAATGGGCTACCCTGGGCTGGATTGGCCTGGACCCCTGGGTCTGGAGGCTTGATTTCGATCTGGTTGGGATTGTCTTTATTTTGCTGGCTTTGGGCTTGAGTTTTAGTGGCTAAACGGGGCTAGGGCTTTGATTCTGGTGTTTGGGGTGGTGCTTTAGGGTACGCGTGGGTATCTGTTTTGTGCTTATTATTTATAATTATGACTGGGTGTACAGTCACTTTAGTTCGCTCCGCATGGAGGCCGATGGGAATTGGATGACCGTATTCGGTGGCGGGGTGATGTTAGTTAGCCCTTCTTTAGCCACTATAGAATAAAGGGAATATCTAATTCCGGCATAGCTATAGGATGTAGTAGGGTAAGCGTGACATATAGTCAAGTTATATTGTGAGTTTACGAATCAATTGAACTTAGCACCTACTCATACATTATATACTCTTGAATGTGGAGTTTTTGATCTGTTTGGTTATGTTACGATCGAGGCTGACACAATTTGATGGCTTGTGTAAATATATCTTACCTTAAGGTGGCTTCTTTGAAATGCAATTTGAATTAATTTGGGGTTGGGGTTGCTGGAGGCGCTGGGACGTGTTGGATGGTTGGGAATTGGTGGAAAATCCCGAAAAATGGTCGAAAAATGCCAAAAATTCCAAACTTTTCTGGTCCTTCGGGTAGG</ns2:sequence><ns2:name>MT598355.1_Leishmania_infantum_isolate_LIPA60-class27_minicircle_kinetoplast_sequence</ns2:name></ns2:Sequence><ns2:Sequence dsseqid="sq1190" id="sq1190"><ns2:sequence>GAAACTGGGGGTTGGTGTGAAATAGGGCCGGGTGGTCGGGAATGGGCTACCCTGGGTTGGATTGGCCTGGACCCCTGGGTCTGGAGGCTTGATTTCGATCTGGTTGGGATTGTCTTTATTTTGCTGGCTTTGGGCTTGAGTTTTAGTGGCTAAACGGGGCTAGGGCTTTGATTCTGGTGTTTGGGGTGGTGCTTTAGGGTACACGTGGGTATCTGTTTTGTGCTTATTATTTATAATTATGACTGGGTGTACAGTCACTTTAGTTCGCTCCGCATGGAGGCCGATGGGAATTGGATGACCGTATTCGGTGGCGGGGTGATGTTAGTTAGCCCTTCTTTAGCCACTATAGAATAAAGGGAATATCTAATTCCGGCATAGCTATAGGATGTAGTAGGGTAAGCGTGACATATAGTCAAGTTATATTGTGAGTTTACGAATCAATTGAACTTAGCGCCTACTCATACATTATATACTCTTGAATGTGGAGTTTTTGATCTGTTTGGTTATGTTACGATCGAGGCTGACACAATTTGATGGCTTGTGTAAATATATCTTACCTTAAGGTGGCTTCTTTGAAATGCAATTTGAATTAATTTGGGGTTGGGGTTGCTGGAGGCGCTGGGACGTGTTGGATGGTTGGGAATTGGTGGAAAATCCCGAAAAATGGTCGAAAAATGCCAAAAATTCCAAACTTTTCTGGTCCTTCGGGTAG</ns2:sequence><ns2:name>MT598356.1_Leishmania_infantum_isolate_ZK43-class27_minicircle_kinetoplast_sequence</ns2:name></ns2:Sequence><ns2:Sequence dsseqid="sq1192" id="sq1192"><ns2:sequence>AAATAGGGCCGGGTGGTCGGGAATGGGCTACCCTGGGCTGGATTGGCCTGGACCCCTGGGTCTGGAGGCTTGATTTCGATCTGGTTGGGATTGTCTTTATTTTGCTGGCTTTGGGCTTGAGTTTTAGTGGCTAAACGGGGCTAGGGCTTTGATTCTGGTGTTTGGGGTGGTGCTTTAGGGTACGCGTGGGTATCTGTTTTGTGCTTATTATTTATAATTATGACTGGGTGTACAGTCACTTTAGTTCGCTCCGCATGGAGGCCGATGGGAATTGGATGACCGTATTCGGTGGCGGGGTGATGTTAGTTAGCCCTTCTTTAGCCACTATAGAATAAAGGGAATATCTAATTCCGGCATAGCTATAGGATGTAGTAGGGTAAGCGTGACATATAGTCAAGTTATATTGTGAGTTTACGAATCAATTGAACTTAGCGCCTACTCATACATTATATACTCTTGAATGTGGAGTTTTTGATCTGTTTGGTTATGTTACGATCGGGGCTGACACAATTTGATGGCTTGTGTAAATATATCTTACCTTAAGGTGGCTTCTTTGAAATGCAATTTGAATTAATTTGGGGTTGGGGTTGCTGGAGGCGCTGGGACGTGTTGGATGGTTGGGAATTGGTGGAAAATCCCGAAAAATGGTCGAAAAATGCCAAAAATTCCAAACTTTTCTGGTCCTTCGGGTAG</ns2:sequence><ns2:name>MT598357.1_Leishmania_infantum_isolate_ZK5-class27_minicircle_kinetoplast_sequence</ns2:name></ns2:Sequence><ns2:Sequence dsseqid="sq1194" id="sq1194"><ns2:sequence>TTGGTGTAAAATAGGGCCGGGTGGTGGCTGGAATTGGGCTTCCCTGGGCTGGATTGGCCTGGACCCCTGGGTCTGGAGGCTTGATTTCGCTCTGGTTGGGATTGTCTTTATTTTGCCGGCTTTGGGCTTGAGTTTTAGTGACTAAACGGGGCTAGGGCTTTGATTCTAGTGTTTGGGATGATGCTTTAGGGTACGCGTGGGTATTTGTTTTGTGCTTATTATTTATAATTATGACTGGGTGTACAGTCACTTTAGTTTGCTCCGCATGGAGGCCGGTGGGAATTGGATGACCGTATTCGGTGGCGGGGTAATGTTGGTTAGCCCTTCTTTAGCCACTATAGAATAAAGGGAATATCTAATTCCGGCATAGCTATAGGATGTAGTAGGGTAAGCGTGACATATAGTCAAGTTATATTGTGAGTTTACGAATCAATTGAACTTAGCGCCTACTCATACATTATATACTCTTGAATGTGAAGTTTTTGATCTGTTTGGTTATGTTATGATCGAGGCTGACACAATTTGATAGCTTGTGTAAATATATCTTACCTTAAGGTGGTTTCTTTGAAATGCAATTTGAATTAATTTGGGGTTGGGGTTGCTGGAGGCGCTGGGGCGTGTTGGATGGTTGGGAATTGGTGGAAAATCCCGAAAAATGGTCGGAAAATGGCAAAAATCCCAAACTTTTCTGGTCCTCCGGGTAGGGGA</ns2:sequence><ns2:name>MT598358.1_Leishmania_infantum_isolate_LIPA83-class27_minicircle_kinetoplast_sequence</ns2:name></ns2:Sequence><ns2:Sequence dsseqid="sq1196" id="sq1196"><ns2:sequence>TAAAATAGGGCCGGGTGGTCGGGAATGGGCTACCCTGGGCTGGATTGGCCTGGACCCCTGGGTCTGGAGGCTTGATTTCGATCTGGTTGGGATTGTCTTTATTTTGCTGGCTTTGGGCTTGAGTTTTAGTGGCTAAACGGGGCTAGGGCTTTGATTCTGGTGTTTGGGGTGGTGCTTTAGGGTACGCGTGGGTATCTGTTTTGTGCTTATTATTTATAATTATGACTGGGTGTACAGTCACTTTAGTTCGCTCCGCATGGAGGCCGATGGGAATTGGATGACCGTATTCGGTGGCGGGGTGATGTTAGTTAGCCCTTCTTTAGCCACTATAGAATAAAGGGAATATCTAATTCCGGCATAGCTATAGGATGTAGTAGGGTAAGCGTGACATATAGTCAAGTTATATTGTGAGTTTACGAATCAATTGAACTTAGCGCCTACTCATACATTATATACTCTTGAATGTGGAGTTTTTGATCTGTTTGGTTATGTTACGATCGGGGCTGACACAATTTGATGGCTTGTGTAAATATATCTTACCTTAAGGTGGCTTCTTTGAAATGCAATTTGAATTAATTTGGGGTTGGGGTTGCTGGAGGCGCTGGGACGTGTTGGATGGTTGGGAATTGGTGGAAAATCCCGAAAAATGGTCGAAAAATGCCAAAAATTCCAAACTTTTCTGGTCCTTCGGGTAGG</ns2:sequence><ns2:name>MT598359.1_Leishmania_infantum_isolate_ZK25-class27_minicircle_kinetoplast_sequence</ns2:name></ns2:Sequence><ns2:Sequence dsseqid="sq1198" id="sq1198"><ns2:sequence>GCTTCCCTGGGCTGGATTGGCCTGGACCCCTGGGTCTGGGGGCTTGATTTCGCTCTGGTTGGGATTGTCTTTATTTTGCCGGCTTTGGGCTTGAGTTTTAGTGATTAAACGGGGCTAGGGCTTTGATTCTAGTGTTTGGGATGATGCTTTAGGGTACGCGTGGGTATTTGTTTTGTGCTTATTATTTATAATTATGACTGGGTGTACAGTCACTTTAGTTTGCTCCGCATGGAGGCCGGTGGGAATTGGATGACCGTATTCGGTGGCGGGGTAATGTTGGTTAGCCCTTCTTTAGCCACTATAGAATAAAGGGAATATCTAATTCCGGCATAGCTATAGGATGTAGTAGGGTAAGCGTGACATATAGTCAAGTTATATTGTGAGTTTACGAATCAATTGAACTTAGCGCCTACTCATACATTATATACTCTTGAATGTGAAGTTTTTGATCTGTTTGGTTATGTTATGATCGAGGCTGACACAATTTGATAGCTTGTGTAAATATATCTTACCTTAAGGTGGCTTCTTTGAAATGCAATTTGAATTAATTTGGGGTTGGGTTGCTGGAGGCGCTGGGGCGTGTTGGATGGTTGGGAATTGGTGGAAAATCCCGAAAAATGGTCGGAAAATGGCGAAAATCCCAAACTTTTCTGGTCCTCCGGGTAGGGG</ns2:sequence><ns2:name>MT598360.1_Leishmania_infantum_isolate_ZK28-class27_minicircle_kinetoplast_sequence</ns2:name></ns2:Sequence><ns2:Sequence dsseqid="sq1200" id="sq1200"><ns2:sequence>TGGTGTAAAATAGGGCCGGGTGGTCGGGGATGGGCTACCCTGGGCTGGATTGGCCTGGACCCCTGGGTCTGGAGGCTTGATTTCGATCTGGTTGGGATTGTCTTTATTTTGCTGGCTTTGGGCTTGAGTTTTAGTGGCTAAACGGGGCTAGGGCTTTGATTCTGGTGTTTGGGGTGGTGCTTTAGGGTACGCGTGGGTATCTGTTTTGTGCTTATTATTTATAATTATGACTGGGTGTACAGTCACTTTAGTTCGCTCCGCATGGAGGCCGATGGGAATTGGATGACCGTATTCGGTGGCGGGGTGATGTTAGTTAGCCCTTCTTTAGCCACTATAGAATAAAGGGAATATCTAATTCCGGCATAGCTATAGGATGTAGTAGGGTAAGCGTGACATATAGTCAAGTTATATTGTGAGTTTACGAATCAATTGAACTTAGCGCCTACTCATACATTATATACTCTTGAATGTGGAGTTTTTGATCTGTTTGGTTATGTTACGATCGAGGCTGACACAATTTGATGGCTTGTGTAAATATATCTTACCTTAAGGTGGCTTCTTTGAAATGCAATTTGAATTAATTTGGGGTTGGGGTTGCTGGAGGCGCTGGGACGTGTTGGATGGTTGGGAATTGGTGGAAAATCCCGAAAAATGGTCGAAAAATGCCAAAAATTCCAAACTTTTCTGGTCCTTCGGGTAGGG</ns2:sequence><ns2:name>MT598361.1_Leishmania_infantum_isolate_ZK47-class27_minicircle_kinetoplast_sequence</ns2:name></ns2:Sequence><ns2:Sequence dsseqid="sq1202" id="sq1202"><ns2:sequence>GTGGCTGGAAAATGGCTCCCCTGGGCTGGATTGGCCTGGGATCCTGGGTCTGGAGGCGTGTTTTGGGAGTTGCTGGCTTGGCTCTGGGTTTTAAGTGGTTTGCGGCCTTTTGGGCTGTCAGATTTGGCGTTTGGTGGTGGGGTTGGCGTTTGTGGCTTGAAGTGTGGAGGCCGGTGGTGGGCTTTATCTTTGGGATCTGAGTTTGGAGCCTCGGTCTGCGGGTTTGGGGGTTGTATTGGGTGTGGACGATGGGTGTTGGGGTGGGTGCCGGTGGTTTGGATGATGGCTTCGACCCTAATAGGTGGGTGTTTCCTTAATATATATATTAAAGTAGTTATGGGGACCGACGTAGGAGGATGGTATGCCTGATAGTAGGTGATTATTACCGGATATAGTGGCATAGATAGTTTAACTACGAGCTTGGCCTGTAAGGATACTATTTACGGGCTGAGTAGTTCTAGTTATATCGATATTTTCTACTCTTTTTTTATACGATTTTTGTTTGTGTGTAATTTAGGTTATATTTGTGTAGTATATACGTGTAAGATATTCCTTTACACTGTGCTAATGCGGTTGACGCGGCTGGACAACAAGTTGGTGGGATTGGGAATTCCTCCGAAAAAATCACAAAAATGGTCAGAAAACGGCGAAAATTCCAAACTTTTCTGGTCCTCCGGGTAG</ns2:sequence><ns2:name>MT598362.1_Leishmania_infantum_isolate_LIPA60-class28_minicircle_kinetoplast_sequence</ns2:name></ns2:Sequence><ns2:Sequence dsseqid="sq1204" id="sq1204"><ns2:sequence>CTGGATTGGCCTGGGATCCTGGGTCTGGAGGCGTGTTTTGGGAGTTGCTGGCTTGGCTCTGGGTTTTAAGTGGTTTGCGGCCTTTTGGGCTGTCAGATTTGGCGTTTGGTGGTGGGGTTGGCGTTTGTGGCTTGAAGTGTGGAGGCCGGTGGTGGGCTTTATCTTTGGGATCTGAGTTTGGAGCCTCGGTCTGCGGGTTTGGGGGTTGTATTGGGTGTGGACGATGGGTGTTGGGGTGGGTGCCGGTGGTTTGGATGATGGCTTCGACCCTAATAGGTGGGTGTTTCCTTAATATATATATTAAAGTAGTTATGGGGACCGACGTAGGAGGATGGTATGCCTGATAGTAGGTGATTATTACCGGATATAGTGGCATAGATAGTTTAACTACGAGCTTGGCCTGTAAGGATACTATTTACGGGCTGAGTAGTTCTAGTTATATCGATATTTTCTACTCTTTTTTTATACGATTTTTGTTTGTGTGTAATTTAGGTTATATTTGTGTAGTATATACGTGTAAGATATTCCTTTACACTGTGCTAATGCGGTTGACGCGGCTGGACAACAAGTTGGTGGGATTGGGAATTCCTCCGAAAAAATCACAAAAATGGTCAGAAAACGGCGAAAATTCCAAACTTTTCTGGTCCTCCGGGTA</ns2:sequence><ns2:name>MT598363.1_Leishmania_infantum_isolate_ZK25-class28_minicircle_kinetoplast_sequence</ns2:name></ns2:Sequence><ns2:Sequence dsseqid="sq1206" id="sq1206"><ns2:sequence>GGCTAGATTGGCCTGAAACCCTGGGTCTGGAGGCTTGTTTCGGGGGTTACTGGTTTGGTCTCGGATTTTAAGTGGTTTGCGGCCTTTTGAGCTGCCAGATTTGGCGTTTGGTGGTGGAATTGGCGTTTGTGACTTGAAGTTTGGAGATTGGTGGTGGGCTTTATCTTTGGGATCTGGGTTTGGAGCCGCGGTCTGCGGGTTTGGGGCGTTCGTATTGGGTGTGGATGATGGGTGATGGGATGGATGTCGGTGGTTTGGATGATGGCTTCGACCCTAATAGGTGGGTGTTTCCTTAATATATATATTAAAGTAGTTATGGAAGTCGACGTAGGAGAATGGTGTGCCTGATAGTAGGTAATTATTACCGGATATAGTGGCATAGATAGTTTAACTACGAGCTTGGCCTGTAAGGATACTATTTACGAGCTAAGTAGTTCTAGTTATGTCGATATTTTCTACTCTTTTTTTATACGATTTTTGTTTGTGTGTAATTTAGGTTATATTTATGTGGTATATGCGTGTAAGATATTCCTTTACACTGTACTAATGCGGTTGACGCGGCTGGACAACAAGTTGATGAGGGTTGGAGATTCCTCCGGAGAAAAGCTGAAAATGGCCGAAAAATGGCAAAAATCCCAAACTTTTCTGGTCCTCCGGGTAGG</ns2:sequence><ns2:name>MT598364.1_Leishmania_infantum_isolate_ZK28-class28_minicircle_kinetoplast_sequence</ns2:name></ns2:Sequence><ns2:Sequence dsseqid="sq1208" id="sq1208"><ns2:sequence>CGGGTGGTGGCTGGAAAATGGCTCCCCTGGGCTGGATTGGCCTGGGATCCTGGGTCTGGAGGCGTGTTTTGGGAGTTGCTGGCTTGGCTCTGGGTTTTAAGTGGTTTGCGGCCTTTTGGGCTGTCAGATTTGGCGTTTGGTGGTGGGGTTGGCGTTTGTGGCTTGAGGTGTGGAGGCCGGTGGTGGGCTTTATCTTTGGGATCTGAGTTTGGAGCCTCGGTCTGCGGGTTTGGGGGTTGTATTGGGTGTGGACGATGGGTGTTGGGGTGGGTGCTAGTGGTTTGGATGATGGCTTCGACCCTAATAGGTGGGTGTTTCCTTAATATATATATTAAAGTAGTTATGGGGACCGACGTAGGAGGATGGTATGCCTGATAGTAGGTGATTATTACCGGATATAGTGGCATAGATAGTTTAACTACGAGCTTGGCCTGTAAGGATACTATTTACGGGCTGAGTAGTTCTAGTTATATCGATATTTTCTACTCTTTTTTTATACGATTTTTGTTTGTGTGTAATTTAGGTTATATTTGTGTAGTGTATACGTGTAAGATATTCCTTTACACTGTGCTAATGCGGTTGACGCGGCTGGACAGCAAGTTGGTGGGATTGGGAATTCCTCCGAAAAAATCACAAAAATGGTCAGAAAACGGCGAAAATCCCAAACTTTTCTGGTCCTCCGGGTAGGG</ns2:sequence><ns2:name>MT598365.1_Leishmania_infantum_isolate_ZK5-class28_minicircle_kinetoplast_sequence</ns2:name></ns2:Sequence><ns2:Sequence dsseqid="sq1210" id="sq1210"><ns2:sequence>TGGAAAATGGCTCCCCTGGGCTGGATTGGCCTGGGATCCTGGGTCTGGAGGCATGTTTTGGGAGTTGCTGGCTTGGCTCTGGGTTTTAAGTGGTTTGCGGCCTTTTGGGCTGTCAGATTTGGCGTTTGGTGGTGGGGTTGGCGTTTGTGGCTTGAAGTGTGGAGGCCGGTGGTGGGCTTTATCTTTGGGATCTGAGTTTGGAGCCTCGGTCTGCGGGTTTGTGGGTTGTATTGGGTGTGGACGATGGGTGTTGGGGTGGGTGCCGGTGGTTTGGATGATGGCTTCGACCCTAATAGGTGGGTGTTTCCTTAATATATATATTAAAGTAGTTATGGGGACCGACGTAGGAGGATGGTATGCCTGATAGTAGGTGATTATTACCGGATATAGTGGCATAGATAGTTTAACTACGAGCTTGGCCTGTAAGGATACTATTTACGGGCTGAGTAGTTCTAGTTATATCGATATTTTCTACTCTTTTTTTATACGATTTTTGTTTGTGTGTAATTTAGGTTATATTTGTGTAGTATATACGTGTAAGATATTCCTTTACACTGTGCTAATGCGGTTGACGCGGCTGGACAACAAGTTGGTGGGATTGGGAATTCCTCCGAAAAAATCACAAAAATGGTCAGAAAACGGCGAAAATTCCAAACTTTTCTGGTCCTCCGGGTAG</ns2:sequence><ns2:name>MT598366.1_Leishmania_infantum_isolate_ZK43-class28_minicircle_kinetoplast_sequence</ns2:name></ns2:Sequence><ns2:Sequence dsseqid="sq1212" id="sq1212"><ns2:sequence>GGCTGGAAAATGGCTCCCCTGGGCTGGATTGGCCTGGGATCCTGGGTCTGGAGGCGTGTTTTGGGAGTTGCTGGCTTGGCTCTGGGTTTTAAGTGGTTTGCGGCCTTTTGGGCTGTCAGATTTGGCGTTTGGTGGTGGGGTTGGCGTTTGTGGCTTGAAGTGTGGAGGCCGGTGGTGGGCTTTATCTTTGGGATCTGAGTTTGGAGCCTCGGTCTGCGGGTTTGGGGGTTGTATTGGGTGTGGACGATGGGTGTTGGGGTGGGTGCCGGTGGTTTGGATGATGGCTTCGACCCTAATAGGTGGGTGTTTCCTTAATATATATATTAAAGTAGTTATGGGGACCGACGTAGGAGGATGGTATGCCTGATAGTAGGTGATTATTACCGGATATAGTGGCATAGATAGTTTAACTACGAGCTTGGCCTGTAAGGATACTATTTACGGGCTGAGTAGTTCTAGTTATATCGATATTTTCTACTCTTTTTTTATACGATTTTTGTTTGTGTGTAATTTAGGTTATATTTGTGTAGTATATACGTGTAAGATATTCCTTTACACTGTGCTAATGCGGTTGACGCGGCTGGACAACAAGTTGGTGGGATTGGGAATTCCTCCGAAAAAATCACAAAAATGGTCAGAAAACGGCGAAAATTCCAAACTTTTCTGGTCCTCCGGGTAG</ns2:sequence><ns2:name>MT598367.1_Leishmania_infantum_isolate_ZK47-class28_minicircle_kinetoplast_sequence</ns2:name></ns2:Sequence><ns2:Sequence dsseqid="sq1214" id="sq1214"><ns2:sequence>AAAATAGGGCCGGGTGGTGGTTGGAAATTGGCTCTCCTGGGTTGGATTGGCCTGAAACCTGGGTCTGGAGGCTTGTTTTGCTAGGTGCTGGGGTTTTTGACTTGATTCCCGCTTCTAGAGGCTGCTCTGGCTTTTGGGGTAGGTGGTTGCTCCTTTTGGTTGGGTGTTGAGGCGTGTTTGACCCGCCCGGGGTTGGTTTTGGGCGCGTTTGGACTTGGTTGCGGTAGTGGTTGACGTCTATGCCTCGGGTTTGGAATTTTAATTTTAATTTTAATGGTTGATGGGTGGTGGGTTTCCGCTTTCTTTTGGGGCTTACACTGGGTATGTGGTTATTTAATATAGAATAAAAGGGATATTAGAGTGTCAGTTGTATGAGTTTACGACGTAGTTGGAGATCATAGGGCGGAATAGTTTAGCTTAGAGTATTCAGGGTGGGATGAATGTAATGATATGTAATCGCTGACTATACGATAGCTTAATATACACAATTTATACAATTTTATATGCACAGTTTAGCCTTAGACGTACGTGGATTGATAGTGTAGTTGGATGTTGTAAGATTACAGTACTGCTTTCCCTGTGGTACTAGCTCATGAGAGTTGCAAATATGATTTTGGGGCGATGTGGGTTGGGAAATGGCCGGAAATCTCCAAAAAAGGCCGAAAAACGCCAAAAATCCCAAACTTTTCTGGTCCTTCGGGTAGGGGCGTTCTGC</ns2:sequence><ns2:name>MT598368.1_Leishmania_infantum_isolate_LIPA60-class29_minicircle_kinetoplast_sequence</ns2:name></ns2:Sequence><ns2:Sequence dsseqid="sq1216" id="sq1216"><ns2:sequence>TGGGCTAGATTGGCCTGAAACCCTGGGTCTGGAGGCTTGTTTCGCTAGGTGCTGGGGTTTTTGACTTGATTTCCGCTTCTAGAGGCTGCTTTGGCTTTTGGGGTAGGTGGTTGCCCCTTTTGGTTGGGTGTTGAGGCGTGTTTGGGCCGCCCGGGGCTGGTTTGGGTGCGTTTGGGCTTGGTTGCGGTAGTGGTTGACGTCTATGCCTCGGGGTTTGGGATTTTAATTTTAATTTTAATGGTTGGTGGGTGGCGGGTTTTCGCTTACTTTTGGAGCTTACACTGGGCATGTGGTTATTAATATAGAATAAAAGGGATATTAGAGTGTCAGTTGTATGAGTTTACGACGTAGTTGGAGATCATAGGGCGGAATAGTTTAGCTTAGAGTATTCAGGGTGAAATGAATGTAATGATATGTAATCGCTGACTATACGATAGCTTAATATACACAATTTATACAATTTTATATGCACAGTTTAGCCTTAGATGTACGTGGATTGATAGTGTAGTTGGATGTTGTAAGATTACAGTACTGCTTTCCCTATGGTACTAGCTCATGAGAGTTGCAAATATGATTTTGGGGCGGTGTGGGTTGGGAAATGGCCGGAAATCTCCAAAAAAGGCCGAAAAACGCCAAAAATCCCAAACTTTTCTGGTCCTCCGGGTAGGGGGTTCTGCGAA</ns2:sequence><ns2:name>MT598369.1_Leishmania_infantum_isolate_LIPA83-class29_minicircle_kinetoplast_sequence</ns2:name></ns2:Sequence><ns2:Sequence dsseqid="sq1218" id="sq1218"><ns2:sequence>GGGCTAGATTGGCCTGAAACCCTGGGTCTGGAGGCTTGTTTCGCTAGGTGCTGGGGTTTTTGACTTGATTTCCGCTTCTAGAGGCTGCTTTGGCTTTTGGGGTAGGTGGTTGCCCCTTTTGGTTGGGTGTTGAGGCGTGTTTGGGCCGCCCGGGGCTGGTTTGGGTGCGTTTGGGCTTGGTTGCGGTAGTGGTTGACGTCTATGCCTCGGGGTTTGGGATTTTAATTTTAATTTTAATGGTTGGTGGGTGGCGGGTTTTCGCTTACTTTTGGAGCTTACACTGGGCATGTGATTATTAATATAGAATAAAAGGGATATTAGAGTGTCAGTTGTATGAGTTTACGACGTAGTTGGAGACCATAGGGCGGAATAGTTTAGCTTAGAGTATTCAGGGTGGAATGAATGTAATGATATGTAATCACTGACTATACGATAGCTTAATATACACAATTTATACGATTTTATATGCACAGTTTAGCCTTAGATGTACGTGGATTGATAGTGTAGTTGGATGTTGTAAGATTACAGTACTGCTTTCCCTATGGTACTAGCTCATGAGAGTTGCAAATATGATTTTGGGGCGATGTGGGTTGGGAAGTGGCTGAAAATCTCCAAAAATGGCCGGAAAATGCCGAAAACCCCAAACTTTTCTGGTCCTCC</ns2:sequence><ns2:name>MT598370.1_Leishmania_infantum_isolate_ZK28-class29_minicircle_kinetoplast_sequence</ns2:name></ns2:Sequence><ns2:Sequence dsseqid="sq1220" id="sq1220"><ns2:sequence>GGCTCCCCTGGCTAGATTGGCCTGAAACCCTGGGTCTGGAGGCTTGTTTTGCTAGGTGCTGGGGTTTTTGACTTGATTCCCGCTTCTAGAGGCTGCTCTGGCTTTTGGGGTAGGTGGTTGCTCCTTTTGGTTGGGTGTTGAGGCGTGTTTGACCCGCCCGGGGTTGGTTTTGGGCGCGTTTGGACTTGGTTGCGGTAGTGGTTGACGTCTATGCCTCGGGTTTGGAATTTTAATTTTAATTTTAATGATTGATGGGTGGTGGGTTTCCGCTTTCTTTTGGGCTTACACTGGGTATGTGGTTATTTAATATAGAATAAAAGGGATATTAGAGTGTCAGTTGTATGAGTTTACGACGTAGTTGGAGATCATAGGGCGGAATAGTTTAGCTTAGAGTATTCAGGGTGGGGTGAATGTAATGATATGTAATCGCTGACTATACGATAGCTTAATATACACAATTTATACAATTTTATATGCACAGTTTAGCCTTAGACGTACGTGGATTGATAGTGTAGTTGGATGTTGTAAGATTACAGTACTGCTTTCCCTGTGGTACTAGCTCATGAGAGTTGCAAATATGATTTTGGGGCGATGTGGGTTGGGAAGTGGCCGGAAATCTCCAAAAAAGGCCGAAAAACGCCAAAAATCCCAAACTTTTCTGGTCCTTCGGGTAGGGGCGTTCTGCG</ns2:sequence><ns2:name>MT598371.1_Leishmania_infantum_isolate_ZK43-class29_minicircle_kinetoplast_sequence</ns2:name></ns2:Sequence><ns2:Sequence dsseqid="sq1222" id="sq1222"><ns2:sequence>GGCTCCCCTGGCTAGATTGGCCTGAAACCCTGGGTCTGGAGGCTTGTTTTGCTAGGTGCTGGGGTTTTTGACTTGATTCCCGCTTCTAGAGGCTGCTCTGGCTTTTGGGGTAGGTGGTTGCTCCTTTTGGTTGGGTGTTGAGGCGTGTTTGACCCGCCCGGGGTTGGTTTTGGGCGCGTTTGGACTTGGTTGCGGTAGTGGTTGACGTCTATGCCTCGGGTTTGGAATTTTAATTTTAATTTTAATGGTTGATGGGTGGTGGGTTTCCGCTTTCTTTTGGGGCTTACACTGGGTATGTGGTTATTTAATATAGAATAAAAGGGATATTAGAGTGTCAGTTGTATGAGTTTACGACGTAGTTGGAGATCATAGGGCGGAATAGTTTAGCTTAGAGTATTCAGGGTGAAATGAATGTAATGATATGTAATCGCTGACTATACGATAGCTTAATATACACAATTTATACAATTTTATATGCACAGTTTAGCCTTAGATGTACGTGGATTGATAGTGTAGTTGGATGTTGTAAGATTACAGTACTGCTTTCCCTGTGGTACTAGCTCATGAGAGTTGCAAATATGATTTTGGGGCGGTGTGGGTTGGGAAATGGCCGGAAATCTCCAAAAAAGGCCGAAAAACGCCAAAAATCCCAAACTTTTCTGGTCCTTCGGGTAGGGGCGTTCTGC</ns2:sequence><ns2:name>MT598372.1_Leishmania_infantum_isolate_ZK5-class29_minicircle_kinetoplast_sequence</ns2:name></ns2:Sequence><ns2:Sequence dsseqid="sq1224" id="sq1224"><ns2:sequence>GCTCCCCTGGCTAGATTGGCCTGAAACCCTGGGTCTGGAGGCTTGTTTTGCTAGGTGCTGGGGTTTTTGACTTGATTCCCGCTTCTAGAGGCTGCTCTGGCTTTTGGGGTAGGTGGTTGCTCCTTTTGGTTGGGTGTTGAGGCGTGTTTGACCCGCCCGGGGTTGGTTTTGGGCGCGTTTGGACTTGGTTGCGGTAGTGGTTGACGTCTATGCCTCGGGTTTGGAATTTTAATTTTAATTTTAATGGTTGATGGGTGGTGGGTTTCCGCTTTCTTTTGGGGCTTACACTGGGTATGTGGTTATTTAATATAGAATAAAAGGGATATTAGAGTGTCAGTTGTATGAGTTTACGACGTAGTTGGAGATCATAGGGCGGAATAGTTTAGCTTAGAGTATTCAGGGTGAAATGAATGTAATGATATGTAATCGCTGACTATACGATAGCTTAATATACACAATTTATACAATTTTATATGCACAGTTTAGCCTTAGATGTACGTGGATTGATAGTGTAGTTGGATGTTGTAAGATTACAGTACTGCTTTCCCTGTGGTACTAGCTCATGAGAGTTGCAAATATGATTTTGGGGCGGTGTGGGTTGGGAAATGGCCGGAAATCTCCAAAAAAGGCCGAAAAACGCCAAAAATCCCAAACTTTTCTGGTCCTTCGGGTAGGGGCGTTCTGC</ns2:sequence><ns2:name>MT598373.1_Leishmania_infantum_isolate_ZK47-class29_minicircle_kinetoplast_sequence</ns2:name></ns2:Sequence><ns2:Sequence dsseqid="sq1226" id="sq1226"><ns2:sequence>GTGGCTGGAAATTGGCTCCCTGGCTAGATTGGCCTGAAACCCTGGGTCTGGAGGCTTGTTTTGCTAGGTGCTGGGGTTTTTGACTTGATTCCCGCTTCTAGAGGCTGCTCTGGCTTTTGGGGTAGGTGGTTGCTCCTTTTGGTTGGGTGTTGAGGCGTGTTTGACCCGCCCGGGGTTGGTTTTGGGCGCGTTTGGACTTGGTTGCGGTAGTGGTTGACGTCTATGCCTCGGGTTTGGAATTTTAATTTTAATTTTAATGGTTGATGGGTGGTGGGTTTCCGCTTTCTTTTGGGGCTTACACTGGGTATGTGGTTATTTAATATAGAATAAAAGGGATATTAGAGTGTCAGTTGTATGAGTTTACGACGTAGTTGGAGATCATAGGGCGGAATAGTTTAGCTTAGAGTATTCAGGGTGGGATGAATGTAATGATATGTAATCGCTGACTATACGATAGCTTAATATACACAATTNNNNNNNNNTGTGGGTTGGGAAATGGCCGGAAATCTCCAAAAAAGGCCGAAAAACGCCAAAAATCCCAAACTTTTCTGGTCCTTCGGGTAGGGGCGTTCTGC</ns2:sequence><ns2:name>MT598374.1_Leishmania_infantum_isolate_ZK25-class29_minicircle_kinetoplast_sequence</ns2:name></ns2:Sequence><ns2:Sequence dsseqid="sq1228" id="sq1228"><ns2:sequence>GGGGGTTGGTGTAAAATAGGGCCGGGTGGCCAGGAATTGGCTCCTGGACTGGATTGCCCTGAAACCTTGGGCCTGGAGGCTTGTTTTGGGATTGGCTGGAGATTCTCTTTACTTTTGGTCTTTTAAACTGTGGGTTTTGGGTGTGCGTCGGATTGAGGGTTGGCGTTTGAGTTACTTCTTTGATGGTTGTTTGTGACACGCTTTGGTTACTTGTTTGGGGTTTGGCTTTGGATGGCGTTGATTGCGTCGTTGGTTTGGATTTTAATGGGTGTGGGCTGGTCTTTTGGGATGGGTGTGGTGTGACTCCAGTGGGTTACTTTCGTGTGATAACTTAATATTAATTATAATTAATATTATAATGCGTAAGCTGTTGGTGGCGTGGGGAGACTTTAGTTCTTCGGCCCTAAGCTATATATTTAGTCATACGCCCGCTGCTAGTGAGTGGTATGTCGTAGATATAAGTATGCTTTATGTGTCACTCTATATACTCTATTCTGTCTAATTTTATGTTCTCGAGTAAGTTTGTATTAATCTGTATTATATAGGTATGATGGACTGTTGTAGTATGTAACACTTACTGATTGTTACCGAAAGATATACCTAAAGTCTTCTGGGTGGGTCGGAATTGTGAAAATGGTGAAAAATGGCCAAAAAATGAGGAAAATCCCAAACTTTTCTGGTCCTTCGGGTAGGGGCGTTCTG</ns2:sequence><ns2:name>MT598375.1_Leishmania_infantum_isolate_LIPA60-class3_minicircle_kinetoplast_sequence</ns2:name></ns2:Sequence><ns2:Sequence dsseqid="sq1230" id="sq1230"><ns2:sequence>ACTGGGGGTTGGTGTAAAATAGGGCTGGGTGGCCAGGAATTGGCTCCTGGACTGGATTGCCCTGAAACCTTGGGCCTGGAGGCTTGTTTTGGGATTGGCTGGAGATTCTCTTTACTTTTGGTCTTTTAAACTGTGGGTTTTGGGTGTGCGTCGGATTGAGGGTTGGCGTTTGAGTTACTTCTTTGATGGTTGTTTGTGACACGCTTTGGTTACTTGTTTGGGGTTTGGCTTTGGATGGCGTTGATTGCGTCGTTGGTTTGGATTTTAATGGGTGTGGGCTGGTCTTTTGGGATGGGTGTGGTGTGACTCCAGTGGGTTACTTTCGTGTGATAACTTAATATTAATTATAATTAATATTATAATGCGTAAGCTGTTGGTGGCGTGGGGGAGGCTTTAGTTCTTCGGCCCTAAGCTATATATTTAGTCATACGCCCGCTGCTAGTGAGTGGTATGTCGTAGATATAAGTATGCTTTATGTGTCACTCTATATACTCTATTCTGTCTAATTTTATGTTCTCGAGTAAGTTTGTATTAATCTGTATTATATAGTATGATGGACTGTTGTAGTATGTAACACTTACTGATTGTTACCGAAAGATATACCTAAAGTCTTCTGGGTGGGACGGAATTGGTGAAAATGGTGAAAAATGGCCAAAAAATGAGGAAAATCCCAAACTTTTCTGGTCCTCCGGGTAGGGG</ns2:sequence><ns2:name>MT598376.1_Leishmania_infantum_isolate_LIPA83-class3_minicircle_kinetoplast_sequence</ns2:name></ns2:Sequence><ns2:Sequence dsseqid="sq1232" id="sq1232"><ns2:sequence>GGGTTGGTGTAAAATAGGGCCGGGTGGCCGGGAATTGGCTCCTGGACTGGATTGCCCTGAAACCTTGGGCCTGGAGGCTTGTTTTGGGATTGGCTGGAGGTTCTCTTTACTTTTGGTCTTTTAAACTGTGGGTTTTGGGTGTGCGTCGGATTGAGGGTTGGCGTTTGAGTTACTTCTTTGATGGTTGTTTGTGACACGCTTTGGTTACTTGTTTGGGGTTTGGCTTTGGATGGCGTTGATTGCGTCGTTGATTTGGATTTTAATGGGTGTGGGCTGGTCTTTTGGGATGGGTGTGGTGTGACTCCAGTGGGTTACTTTCGTGTGATAACTTAATATTAATTATAATTAATATTATAATGCGTAAGCTGTTGGTGGCGTGGGGGAGACTTTAGTTCTTCGGCCCTAAGCTATATATTTAGTCATACGCCCGCTGCTAGTGAGTGGTATGTCGTAGAAATAAGTATGCTTTATGTGTCACTCTATATACTCTATTCTGTCTAATTTTATGTTCTCGAGTAAGTTTGTATTAATCTGTATTATATAGGTATGATGGACTGTTGTAGTATGTAACACTTACTGATTGTTACCGAAAGATATACCTAAAGTCTTCTGGGTGGGTCGGAATTGGTGAAAATGGTGAAAAATGGCCAAAAAATGAGGAAAATCCCAAACTTTTCTGGTCCTTCGGGTAGGGGCGTTCTGCGAAA</ns2:sequence><ns2:name>MT598377.1_Leishmania_infantum_isolate_ZK43-class3_minicircle_kinetoplast_sequence</ns2:name></ns2:Sequence><ns2:Sequence dsseqid="sq1234" id="sq1234"><ns2:sequence>AAACTGGGGGTTGGTGTAAAATAGGGCTGGGTGGCCAGGAATTGGCTCCTGGACTGGATTGCCCTGAAACCTTGGGCCTGGAGGCTTGTTTTGGGATTGGCTGGAGATTCTCTTTACTTTTGGTCTTTTAAACTGTGGGTTTTGGGTGTGCGTCGGATTGAGGGTTGGCGTTTGAGTTACTTCTTTGATGGTTGTTTGTGACACGCTTTGGTTACTTGTTTGGGGTTTGGCTTTGGATGGCGTTGATTGCGTCGTTGGTTTGGATTTTAATGGGTGTGGGCTGGTCTTTTGGGATGGGTGTGGTGTGACTCCAGTGGGTTACTTTCGTGTGATAACTTAATATTAATTATAATTAATATTATAATGCGTAAGCTGTTGGTGGCGTGGGGGAGACTTTAGTTCTTCGGCCCTAAGCTATATATTTAGTCATACGCCCGCTGCTAGTGAGTGGTATGTCGTAGATATAAGTATGCTTTATGTGTCACTCTATATACTCTATTCTGTCTAATTTTATGTTCTCGAGTAAGTTTGTATTAATCTGTATTATATAGTATGATGGACTGTTGTAGTATGTAACACTTACTGATTGTTACCGAAAGATATACCTAAAGTCTTCTGGGTGGGACGGAATTGGTGAAAATGGTGAAAAATGGCCAAAAAATGAGGAAAATCCCAAACTTTTCTGGTCCTCCGGGTAGGG</ns2:sequence><ns2:name>MT598378.1_Leishmania_infantum_isolate_ZK5-class3_minicircle_kinetoplast_sequence</ns2:name></ns2:Sequence><ns2:Sequence dsseqid="sq1236" id="sq1236"><ns2:sequence>CGGGAAACTGGGGGTTGGTGTAAAATAGGGCTGGGTGGCCAGGAATTGGCTCCTGGACTGGATTGCCCTGAAACCTTGGGCCTGGAGGCTTGTTTTGGGATTGGCTGGAGATTCTCTTTACTTTTGGTCTTTTAAACTGTGGGTTTTGGGTGTGCGTCGGATTGAGGGTTGGCGTTTGAGTTACTTCTTTGATGGTTGTTTGTGACACGCTTTGGTTACTTGTTTGGGGTTTGGCTTTGGATGGCGTTGATTGCGTCGTTGGTTTGGATTTTAATGGGTGTGGGCTGGTCTTTTGGGATGGGTGTGGTGTGACTCCAGTGGGTTACTTTCGTGTGATAACTTAATATTAATTATAATTAATATTATAATGCGTAAGCTGTTGGTGGCGTGGGGGAGACTTTAGTTCTTCGGCCCTAAGCTATATATTTAGTCATACGCCCGCTGCTAGTGAGTGGTATGTCGTAGATATAAGTATGCTTTATGTGTCACTCTATATACTCTATTCTGTCTAATTTTATGTTCTCGAGTAAGTTTGTATTAATCTGTATTATATAGTATGATGGACTGTTGTAGTATGTAACACTTACTGATTGTTACCGAAAGATATACCTAAAGTCTTCTGGGTGGGACGGAATTGGTGAAAATGGTGAAAAATGGCCAAAAAATGAGGAAAATCCCAAACTTTTCTGGTCCTCCGGGTAGGGG</ns2:sequence><ns2:name>MT598379.1_Leishmania_infantum_isolate_ZK47-class3_minicircle_kinetoplast_sequence</ns2:name></ns2:Sequence><ns2:Sequence dsseqid="sq1238" id="sq1238"><ns2:sequence>ACTGGGGGTTGGTGTAAAATAGGGTCGGGTGGTTCGGGAAATTCGGGGAAAATTGGCTCCCTGGGCTGGATTGGCCTGGAACCCTGGTCCTGGGCGTGCTTTTGGGGGTGGCTGGGTTTTGGAGGTGGTTTTGCCCTGTTGGATGGTTGTTGTGGGTGAGTTTGGGGTGTTGATATTGTTGGCGGGCTTGTTTTGGTGGGCTGGTGCTGGTTACTGTGGATTGGTGGGCTTTGAATGCTTTTGCCTGGGGCTTGGCCTGGGTGTGTGGGATTGGTAGTAGTGGCCTTGGGGGTTCCCCTATTGGGTTGCCGTGATTTGCCTTCCATAGCTGCCATTGGCTTCGTGCTTAATATATTATATTAGTTATATAGTTAATGTGCTGACGTATCGGACGGAGAGGAGCTATAGTTGGCAAGCGACTCGGTAGATATAGTTGACTGTGGCATCCGTTGACAATAGTGGGCATGCTCAGTATAGAGTATACAACGGCTATGATACTGTCACTCTAGATATTAGCTTTTTACTTTTCTTTTTAGTTTTGTGTTTGATTTTATGGTGTGTTATATTTGGCTGATGTGTTATAGTGTATACCCTACGGTGTTTCTCTTTCAGAGTTGCGTTGGGGGAAATTGTGGTGTTGGGCTGAAAATTCCCAAAAAATGGCCAAAAAATGCCGAAATTCCCAAACTTTTCTGGTCCTTCGGGTAGGGGCGTTCTG</ns2:sequence><ns2:name>MT598380.1_Leishmania_infantum_isolate_LIPA60-class30_minicircle_kinetoplast_sequence</ns2:name></ns2:Sequence><ns2:Sequence dsseqid="sq1240" id="sq1240"><ns2:sequence>ATTGGCTCTCCTGGCTGGATTGGCCTGAAACCCTGGGTCCTGGGCGTACTTTTGGAGGTGGGCGGCTTTTGGAGGTGGTTTTGCCCTGTTGGATGGTTATGTGAGGTGAGTTTGGGCGTTGAATTGTTGGCGGGCCGTGCTTTGATGAGTTGATGTTGGTTTACTGGTGGATTGGTGACCTTTGAATGCTTTTGGCTGGGGCTTGGCCTACGCGTGTGGGGTTGGTGGTAGTGGCTTGAGGGCGTGCTCTATTGGGGTGTTGTAGTTTGCCTTTCATGGCTGCCATTGGCTCCGTGCTTAATATATTATATTAGTTATATAGTTAATGTGCTAACGTATCGGACGGAGAGGAGCTATAGTTAGTAAGCGACTCGGTAGATATAGTTGACTGTGGCATCCGTTAACAATAGTGGGTATGCTCGATATAGAGTATACAACGGCTATGATACTGTCACTCTAGATATTAGCTTTTTACTTTTCTTTTTAGTTTTGTGTTTGATTTTATGGTGTGTTATAATTGTGACTAGCGTGTTATAGTATATACCCTACGGTGTTTCTCTTTCAGAGTTGCGTTGGTGGAAATTGTGAGTTTTGGGGCTGAAAAATCCGAAAATGACCAAAAAATGCCGAAAAATCCAAACTTTTCTGGTCCTCCGGG</ns2:sequence><ns2:name>MT598381.1_Leishmania_infantum_isolate_LIPA83-class30_minicircle_kinetoplast_sequence</ns2:name></ns2:Sequence><ns2:Sequence dsseqid="sq1242" id="sq1242"><ns2:sequence>TGGGGGTTGGTGTAAAATAGGGTCGGGTGGTTCGGGAAATTCGGGGAAAATTGGCTCCCTGGGCTGGATTGGCCTGGAACCCTGGTCCTGGGCGTGCTTTTGGGGGTGGCTGGGTTTTGGAGGTGGTTTTGCCCTGTTGGATGGTTGTTGTGGGTGAGTTTGGGGTGTTGATATTGTTGGCGGGCTTGTTTTGGTGGGCTGGTGCTGGTTACTGTGGATTGGTGGGCTTTGAATGCTTTTGCCTGGGGCTTGGCCTGGGTGTGTGGGATTGGTAGTAGTGGCCTTGGGGGTTCCCCTATTGGGTTGCCGTGATTTGCCTTCCATAGCTGCATTGGCTTCGTGCTTAATATATTATATTAGTTATATAGTTAATGTGCTGACGTATCGGACGGAGAGGAGCTATAGTTGGCAAGCGACTCGGTAGATATAGTTGACTGTGGCATCCGTTAACAATAGTGGGCATGCTCAGTATAGAGTATACAACGGCTATGATACTGTCACTCTAGATATTAGCTTTTCACTTTTCTTTTTAGTTTTGTGTTTGATTTTATGGTGTGTTATATTTGGCTGATGTGTTATAGTGTATACCCTACGGTGTTTCTCTTTCAGAGTTGCGTTGGGGGAAATTGTGAGTGTTGGGCTGAAAATTCCCAAAAATGGCCAAAAAATGCCGAAATTCCCAAACTTTTCTGGTCCTTCGGGTAGGGGCGTTCTG</ns2:sequence><ns2:name>MT598382.1_Leishmania_infantum_isolate_ZK25-class30_minicircle_kinetoplast_sequence</ns2:name></ns2:Sequence><ns2:Sequence dsseqid="sq1244" id="sq1244"><ns2:sequence>CTCCCCTGGCTGGATTGGCCTGAAACCCTGGGTCCTGGGCGTACTTTTGGAGGTGGGCGGCTTTTGGAGGTGGTTTTGCCCTGTTGGATGGTTATGTGAGGTGAGTTTGGGCGTTGAATTGTTGGCGGGCCGTGCTTTGATGGGTTGATGTTGGTTTACTGTGGATTGGTGACCTTTGAATGCTTTTGGCTGGGGCTTGGCCTACGCGTGTGGGGTTGGTGGTAGTGGCTTGAGGGCGTGCTCTATTGGGGTGTTGTAGTTTGCCTTTCATGGCTGCCATTGGCTCCGTGCTTAATATATTATATTAGTTATATAGTTAATGTGCTAACGTATCGGACGGAGAGGAGCTATAGTTAGTAAGCGACTCGGTAGATATAGTTGACTGTGGCATCCGTTAACAATAGTGGGTATGCTCGATATAGAGTATACAACGGCTATGATACTGTCACTCTAGATATTAGCTTTTTACTTTTCTTTTTAGTTTTGTGTTTGATTTTATGGTGTGTTATAATTGTGACTAGCGTGTTATAGTATATACCCTACGGTGTTTCTCTTTCAGAGTTGCGTTGGTGGAAATTGTGAGTTTTGGGGCTGAAAAATCCGAAAATGACCAAAAAATGCCGAAAAATCCAAACTTTTCTGGTCCTCCGG</ns2:sequence><ns2:name>MT598383.1_Leishmania_infantum_isolate_ZK28-class30_minicircle_kinetoplast_sequence</ns2:name></ns2:Sequence><ns2:Sequence dsseqid="sq1246" id="sq1246"><ns2:sequence>AACTGGGGGTTGGTGTAAAATAGGGTCGGGTGGTTCGGGAAATTCGGGGAAAATTGGCTCCCTGGGCTGGATTGGCCTGGAACCCTGGTCCTGGGCGTGCTTTTGGGGGTGGCTGGGTTTTGGAGGTGGTTTTGCCCTGTTGGATGGTTGTTGTGGGTGAGTTTGGGGTGTTGATATTGTTGGCGGGCTTGTTTTGGTGGGCTGGTGCTGGTTACTGTGGATTGGTGGGCTTTGAATGCTTTTGCCTGGGGCTTGGCCTGGGTGTGTGGGATTGGTAGTAGTGGCCTTGGGGGTTCCCCTATTGGGTTGCCGTGATTTGCCTTCCATAGCTGCATTGGCTTCGTGCTTAATATATTATATTAGTTATATAGTTAATGTGCTGACGTATCGGACGGAGAGGAGCTATAGTTGGCAAGCGACTCGGTAGATATAGTTGACTGTGGCATCCGTTAACAATAGTGGGCATGCTCAGTATAGAGTATACAACGGCTATGATACTGTCACTCTAGATATTAGCTTTTCACTTTTCTTTTTAGTTTTGTGTTTGATTTTATGGTGTGTTATATTTGGCTGATGTGTTATAGTGTATACCCTACGGTGTTTCTCTTTCAGAGTTGCGTTGGGGGAAATTGTGAGTGTTGGGCTGAAAATTCCCAAAAATGGCCAAAAAATGCCGAAATTCCCAAACTTTTCTGGTCCTTCGGGTAGGGGCGTTCTGCGAAAATCGAAAAAT</ns2:sequence><ns2:name>MT598384.1_Leishmania_infantum_isolate_ZK47-class30_minicircle_kinetoplast_sequence</ns2:name></ns2:Sequence><ns2:Sequence dsseqid="sq1248" id="sq1248"><ns2:sequence>ACTGGGGGTTGGTGTAAAATAGGGTCGGGTGGTTCGGGAAATTCGGGGAAAATTGGCTCCCTGGGCTGGATTGGCCTGGAACCCTGGTCCTGGGCGTGCTTTTGGGGGTGGCTGGGTTTTGGAGGTGGTTTTGCCCTGTTGGATGGTTGTTGTGGGTGAGTTTGGGGTGTTGATATTGTTGGCGGGCTTGTTTTGGTGGGCTGGTGCTGGTTACTGTGGATTGGTGGGCTTTGAATGCTTTTGCCTGGGGCTTGGCCTGGGTGTGTGGGATTGGTAGTAGTGGCCTTGGGGGTTCCCCTATTGGGTTGCCGTGATTTGCCTTCCATAGCTGCCATTGGCTTCGTGCTTAATATATTATATTAGTTATATAGTTAATGTGCTGACGTATCGGACGGAGAGGAGCTATAGTTGGCAAGCGACTCGGTAGATATAGTTGACTGTGGCATCCGTTAACAATAGTGGGCATGCTCAGTATAGAGTATACAACGGCTATGATACTGTCACTCTAGATATTAGCTTTTCACTTTTCTTTTTAGTTTTGTGTTTGATTTTATGGTGTGTTATATTTGGCTGATGTGTTATAGTGTATACCCTACGGTGTTTCTCTTTCAGAGTTGCGTTGGGGAAATTGTGAGTGTTGGGCTGAAAATTCCCAAAAATGGCCAAAAAATGCCGAAATTCCCAAACTTTTCTGGTCCTTCGGGTAGGGGCGTTCTGC</ns2:sequence><ns2:name>MT598385.1_Leishmania_infantum_isolate_ZK43-class30_minicircle_kinetoplast_sequence</ns2:name></ns2:Sequence><ns2:Sequence dsseqid="sq1250" id="sq1250"><ns2:sequence>GCTCTCCTGGGCTGGATTGGCCTGAAACCATGGGTCTGGGGCTTGGATCTGGGTTGACTACTTGTGGGCTGGGTTTTAGTGGCGTGTAGGGCATGGATTTGGCGCAGAAGGCCTTGCCGGTGGTTGTTATTGTTGGTTTCGGGGTATTGGAGGTTATTGGTTTAATGATGGGTGCTTATTTGGGACTACGTGTGGGGTTGGGAGTTGGATCGCAGGCCTGGTGGCGGTGTTGGTATACGCGTTGGATTGGATGGTGGGGGTTGGTCATACTATTATGGTGGGTTAGACCTTGATTTAAACTAATATTAATATAAAAGGAGGGCTTTGGGTGCCTTAGGATGGTATGGCCTATATTGACACTTGTTTTGGTATTAATTTATAATACAGGCATATAGGTCTTATATATACTAGGTTATCAGTTAACATGGTACGCTAGTCTAATATGTTCGTAGATAGTCAATGTTTTGCGTCTTTGATTGTTACCTATTTGTTGGTTTGATGTACTAGGCTTGAGATAGATTGACCGTATTACTGTATAATACTTACTTATGGGCTGGAAGACTCTGCTGTAGCATTGGGGGCCTAAAATTATGAATTTTCACCAAAAATTAGCCAAAAATAGGCCGAAAATCCAAACTTTTCTGGTCCTCCGGGT</ns2:sequence><ns2:name>MT598386.1_Leishmania_infantum_isolate_LIPA60-class31_minicircle_kinetoplast_sequence</ns2:name></ns2:Sequence><ns2:Sequence dsseqid="sq1252" id="sq1252"><ns2:sequence>CTCTCCTGGGCTGGATTGGCCTGAAACCATGGGTCTGGGGCTTGGATCTGGGTTGACTACTTGTGGGCTGGGTTTTAGTGGCGTGTAGGGCATGGATTTGGCGCAGAAGGCCTTGCCGGTGGTTGTTATTGTTGGTTTCGGGGTATTGGAGGTTATTGGTTTAATGATGGGTGCTTATTTGGGACTACGTGTGGGGTTGGGAGTTGAATCGCAGGCCTGGTGGCGGTGTTGGTATACGCGTTGGATTGGATGGTGGGGGTTGGTCATACTATTATGGTGGGTTAGACCTTGATTTAAACTAATATTAATATAAAAGGAGGGCTTTGGATGCCTTAGGATGGTATGGCCTATATTGACACTTGTTTTGGTATTAATTTATAATACAGGCATATAGGTCTTATATATACTAGGTTATCAGTTAACATGGTACGCTAGTCTAATATGTTCGTAGATAGTCAATGTTTTGCGTCTTTGATTGTTACCTATTTGTTGGTTTGATGTACTAGGCATGAGATAGATTGACCGTATTACTGTATAATACTTACTTATGGGCTGGAAGACTCTGCTGTAGCATTGGGGCCTAAAATTATGAATTTTCACCAAAAATTAGCCAAAAATAGGCCGAAAATCCAAACTTTTCTGGTCCTCCGGGTA</ns2:sequence><ns2:name>MT598387.1_Leishmania_infantum_isolate_LIPA83-class31_minicircle_kinetoplast_sequence</ns2:name></ns2:Sequence><ns2:Sequence dsseqid="sq1254" id="sq1254"><ns2:sequence>CTCTCCTGGGCTGGATTGGCCTGAAACCATGGGTCTGGGGCTTGGATCTGGGTTGACTACTTGTGGGCTGGGTTTTAGTGGCGTGTAGGGCATGGATTTGGCGCAGAAGGCCTTGCCGGTGGTTGTTATTGTTGGTTTCGGGGTATTGGAGGTTATTGGTTTAATGATGGGTGCTTATTTGGGACTACGTGTGGGGTTGGGAGTTGAATCGCAGGCCTGGTGGCGGTGTTGGTATACGCGTTGGATTGGATGGTGGGGGTTGGTCATACTATTATGGTGGGTTAGACCTTGATTTAAATAATATTAATATAAAAGGAGGGCTTTGGATGCCTTAGGATGGTATGGCCTATATTGACACTTGTTTTGGTATTAATTTATAATACAGGCATATAGGTCTTATATATACTAGGTTATCAGTTAACATGGTACGCTAGTCTAATATGTTCGTAGATAGTTAATGTTTTGCGTCTTTGATTGTTACCTATTTGTTGGTTTGATGTACTAGGCTTGAGATAGATTGACCGTATTACTGTATAATACTTACTTATGGGCTGGAAGACTCTGCTGTAGCATTGGGGGCCTAAAATTATGAATTTTCACCAAAAATTAGCCAAAAATAGGCCGAAAATCCAAACTTTTCTGGTCCTCCGGG</ns2:sequence><ns2:name>MT598388.1_Leishmania_infantum_isolate_ZK25-class31_minicircle_kinetoplast_sequence</ns2:name></ns2:Sequence><ns2:Sequence dsseqid="sq1256" id="sq1256"><ns2:sequence>TGGGCTAGATTGGCCTGAAACCCTGGGTCTGGGGGCTTGGATCTGGGTTGCCTACTTGTGGGCTGGATTTTAGTGGTGTATAGAGCTTGGATTTGGCGCAGAAGGCCTTGCCGGTAGCTGTTATTGTTGGTTTTGGGGTATTTGGAGGTTATTGGTTTAATGATGGGTGCTTATTTGGGACTACGTGTGGGATTGGGAGTTGAATCACAGGCCTGGTGGCGGTGATGGTATACGCGTTGGATTGAATGGTGGGGTTGGTCATACTATTATGGTGGATTAGACCTTGATTTAAACTAATATTAATATAAAAGGGAGGGCTTTGGGTACCTTAGGATGACATGGCCTATATTGACACTTGTTTTGGTATTAATTTATAATACAGGCATATAGGTCTTATATACTAGGTTATCAGTTAACATGGTAAGCTAGCCTAATATGTTCGTAGATAGTCAATGTTTTGTGTCTTTGATTGTTACCTATTTGTTGGTTTAATGTACTAGGCTTGAGATAGATTGACCGTATTACTGTATAATACTTACTTATGGGCTGGAAGACTCTGCCGTGGCATTGGAGGAGCCTAAAATTATGAATTTTCACCAAAAAATAGCCAAAAATAGGCCGAAAATCCAAACTTTTCTGGTCCTCCGGGT</ns2:sequence><ns2:name>MT598389.1_Leishmania_infantum_isolate_ZK28-class31_minicircle_kinetoplast_sequence</ns2:name></ns2:Sequence><ns2:Sequence dsseqid="sq1258" id="sq1258"><ns2:sequence>CTCTCCTGGGCTGGATTGGCCTGAAACCATGGGTCTGGGGCTTGGATCTGGGTTGACTACTTGTGGGCTGGGTTTTAGTGGCGTGTAGGGCATGGATTTGGCGCAGAAGGCCTTGCCGGTGGTTGTTATTGTTGGTTTCGGGGTATTGGAGGTTATTGGTTTAATGATGGGTGCTTATTTGGGACTACGTGTGGGGTTGGGAGTTGAATCGCAGGCCTGGTGGCGGTGTTGGTATACGCGTTGGATTGGATGGTGGGGGTTGGTCATACTATTATGGTGGGTTAGACCTTGATTTAAACTAATATTAATATAAAAGGAGGGCTTTGGATGCCTTAGGATGGTATGGCCTATATTGACACTTGTTTTGGTATTAATTTATAATACAGGCATATAGGTCTTATATATACTAGGTTATCAGTTAACATGGTACGCTAGTCTAATATGTTCGTAGATAGTCAATGTTTTGCGTCTTTGATTGTTACCTATTTGTTGGTTTGATGTACTAGGCTTGAGATAGATTGACCGTATTACTGTATAATACTTACTTATGGGCTGGAAGACTCTGCTGTAGCATTGGGGGCCTAAAATTATGAATTTTCACCAAAAATTAGCCAAAAATAGGCCGAAAATCCAAACTTTTCTGGTCCTCCGGGT</ns2:sequence><ns2:name>MT598390.1_Leishmania_infantum_isolate_ZK43-class31_minicircle_kinetoplast_sequence</ns2:name></ns2:Sequence><ns2:Sequence dsseqid="sq1260" id="sq1260"><ns2:sequence>GCTCTCCTGGGCTGGATTGGCCTGAAACCATGGGTCTGGGGCTTGGATCTGGGTTGACTACTTGTGGGCTGGGTTTTAGTGGCGTGTAGGGCATGGATTTGGCGCAGAAGGCCTTGCCGGTGGTTGTTATTGTTGGTTTCGGGGTATTGGAGGTTATTGGTTTAATGATGGGTGCTTATTTGGGACTACGTGTGGGGTTGGGAGTTGAATCGCAGGCCTGGTGGCGGTGTTGGTATACGCGTTGGATTGGATGGTGGGGGTTGGTCATACTATTATGGTGGGTTAGACCTTGATTTAAACTAATATTAATATAAAAGGAGGGCTTTGGATGCCTTAGGATGGTATGGCCTATATTGACACTTGTTTTGGTATTAATTTATAATACAGGCATATAGGTCTTATATATACTAGGTTATCAGTTAACATGGTACGCTAGTCTAATATGTTCGTAGATAGTCAATGTTTTGCGTCTTTGATTGTTACCTATTTGTTGGTTTGATGTACTAGGCATGAGATAGATTGACCGTATTACTGTATAATACTTACTTATGGGCTGGAAGACTCTGCTGTAGCATTGGGGCCTAAAATTATGAATTTTCACCAAAAATTAGCCAAAAATAGGCCGAAAATCCAAACTTTTCTGGTCCTCCGGGT</ns2:sequence><ns2:name>MT598391.1_Leishmania_infantum_isolate_ZK5-class31_minicircle_kinetoplast_sequence</ns2:name></ns2:Sequence><ns2:Sequence dsseqid="sq1262" id="sq1262"><ns2:sequence>CTCTCCTGGGCTGGATTGGCCTGAAACCATGGGTCTGGGGCTTGGATCTGGGTTGACTACTTGTGGGCTGGGTTTTAGTGGCGTGTAGGGCATGGATTTGGCGCAGAAGGCCTTGCCGGTGGTTGTTATTGTTGGTTTCGGGGTATTGGAGGTTATTGGTTTAATGATGGGTGCTTATTTGGGACTACGTGTGGGGTTGGGAGTTGAATCGCAGGCCTGGTGGCGGTGTTGGTATACGCGTTGGATTGGATGGTGGGGGTTGGTCATACTATTATGGTGGGTTAGACCTTGATTTAAACTAATATTAATATAAAAGGAGGGCTTTGGATGCCTTAGGATGGTATGGCCTATATTGACACTTGTTTTGGTATTAATTTATAATACAGGCATATAGGTCTTATATATACTAGGTTATCAGTTAACATGGTACGCTAGTCTAATATGTTCGTAGATAGTCAATGTTTTGCGTCTTTGATTGTTACCTATTTGTTGGTTTGATGTACTAGGCATGAGATAGATTGACCGTATTACTGTATAATACTTACTTATGGGCTGGAAGACTCTGCTGTAGCATTGGGGCCTAAAATTATGAATTTTCACCAAAAATTAGCCAAAAATAGGCCGAAAATCCAAACTTTTCTGGTCCTCCGGGTAGG</ns2:sequence><ns2:name>MT598392.1_Leishmania_infantum_isolate_ZK47-class31_minicircle_kinetoplast_sequence</ns2:name></ns2:Sequence><ns2:Sequence dsseqid="sq1264" id="sq1264"><ns2:sequence>GTGGCCGGAAATTGGCTTCCCTGGCTGGATTGGCCTGGAACCCTGGTCCTAGCCGTACTTTTTGGGTTCGAGATTTTTGTCTTTTGTTTTGACCATCTGGATGGTTGTTTTGGGCGTGGTGTTGTGGTTGGGTTGATGGATTACGTGGTTGGTTTGATATGGATGTTTTTGCTCGTGTTGGGTTGGCGCTATGGGGGTTTGGTTTGGTTTTTGGGTTGGCGTGGTTTGGGTTTGGGTACAGCTTTGAGCTTGGATGACACACGTGTTGACTTTGCATTTCATAGGGTTTGGGATTGATATAGAATATATATTATATTAAGGTGGGTGTGATAGAGACTTTAGGCCTTAGGTACTATAGGAGGGGTTCTCCGATAATAATTAACTAGTAGCACAGTTGGATATAATCTAATACGCTATAAATGATCTATATATAGTTGTTATTCTATGCTGTTTGATTTCTATTTGTGTATGTAGAGTGTACCGTGTGCTAGTGAACTAGACTTTAATGTATGTCTGTAGTTACTGAAGGTTCCTTCAGATCTCTTCGATGGATGGGGTTGGAGCTGGGTCGAAATGTTGTGGAATTGTTGGAGTTTGGAGAAAAATGGTCAAAAATGGTCCAAAAATCCAAACTTTTCTGGTCCTTCGGGTAGG</ns2:sequence><ns2:name>MT598393.1_Leishmania_infantum_isolate_LIPA60-class32_minicircle_kinetoplast_sequence</ns2:name></ns2:Sequence><ns2:Sequence dsseqid="sq1266" id="sq1266"><ns2:sequence>ATTGGCTCCCCTGGCTGGATTGGCCTGGAACCCTGGGTCCTAGCCGTACTTTTTGGGGTTTGAGATTTTTGCCTTTTGTTTTGACCATCTGGGTGGCTGTTTTGGGCGTGGTGTTGTGGTTGGGTTGGCGGATTGCGGGGTTGGTTTGATATGGAGGTTTTTGCTCGGGTTGGGTTGTCACTATGGGGTTTGGTTTGGTTTTTGGGTTGGAGTGATTTGGGTTTGGGTGCAGCTTTGGGCTTGGATGGCACACGTGTTGACTTTGCATTTTATAGGGTTTGGGATTGATATAGAATATATATTATATTAAAGTGGGATGTGATAGAGACTTTAGGCCTTAGGTACTATAGGAGGGGTTCTCCGATAATAATTAACTAGTAGTACAGTTGGATATAATCTAATACGCTATAAATGATCTATATATAGTTATTATTCTATGCTGTTTGATTTCTATTTGTGTATGTAGAGTGTACCATGTGCTAGTGGACTAGACTTTAATGTGTGTCTGTAGTTACTGAAGGTTCCTTCAGATCTCTTCGATGGATGGGGTTGGAGCTGGGTCGAAATGTTGTGAAATTGTTGGAGTTTGGAGAAAAATGGTCAAAAATGGTCCAAAAACCCAAACTTTTCGGACGCGTTGGTGGCCCTTGGG</ns2:sequence><ns2:name>MT598394.1_Leishmania_infantum_isolate_LIPA83-class32_minicircle_kinetoplast_sequence</ns2:name></ns2:Sequence><ns2:Sequence dsseqid="sq1268" id="sq1268"><ns2:sequence>GAAATTGGCTTCCCTGGCTGGATTGGCCTGGAACCCTGGGTCCTAGCCGTACTTTTTGGGTTCGAGATTTTTGTCTTTTGTTTTGACCATCTGGATGGTTGTTTTGGGCGTGGTGTTGTGGTTGGGTTGATGGGTTGCGTGGTTGGTTTGATATGGATGTTTTTGCTCGGGTTGGGTTGGCACTATGGGGTTTGGTTTGGTTTTTGGGTTGGCGTGGTTTGGGTTTGGGTGCAGCTTTGAGCTTGGATGGCACACGTGTTGACTTTGCATTTCATAGGGTTTGGGATTGATAATAGAATATATATTATATTAAGGTGGGTGTGATAGAGACTTTAGGCCTTAGGTACTATAGGAGGGGTTCTCCGATAATAATTAACTAGTAGCACAGTTGGATATAATCTAATACGCTATAAATGATCTATATATAGTTGTTATTCTATGCTGTTTGATTTCTATTTGTGTATGTAGAGTGTACCATGTGCTAGTGAACTAGACTTTAATGTATGTCTGTAGTTACTGAAGGTTCCTTCAGATCTCTTCGATGAATGGGGTTGGAGCTGGGTCGAAATGTTGTGGAATTGTTGGAGTTTGGAGAAAAATGGTCAAAAATGGTCCAAAAATCCAAACTTTTCTGGTCCTTCGGGTAGG</ns2:sequence><ns2:name>MT598395.1_Leishmania_infantum_isolate_ZK25-class32_minicircle_kinetoplast_sequence</ns2:name></ns2:Sequence><ns2:Sequence dsseqid="sq1270" id="sq1270"><ns2:sequence>AATTGGCTCCCCTGGCTGGATTGGCCTGGAACCCTGGGTCCTAGCCGTACTTTTTGGGGTTTGAGATTTTTGCCTTTTGTTTTGACCATCTGGATGGTTGTTTTGGGGCGTGGTGTTGTGGTTGGGTTAACGGATTGCGGGGTTGGTTTGGTATGGAGGTTTTTGCTCGGGTTGGGTTGCCGCTATGGGGTTTGGTTTGGTTTTTGGGTTGGAGTGATTTGGGTTTGGGTGCAGCTTTGGGCTTGGATGGCACACGTGTTGACTTTGCATTTTATAGGGTTTGGGATTGATATAGAATATATATTATATTAAAGTGGAATGTGATAGAGACTTTAGGCCTTAGGTACTATAGGAGGGGTTCTCCGATAATAATTAACTAGTAGTACAGTTGAATATAATCTAATACGCTATAAATGATCTATATATAGTTATTATTCTATGCTGTTTGATTTCTATTTGTGTATGTAGAGTGTACCATGTGCTAGTGAACTAGACTTTAATGTGTGTCTGTAGTTACTGAAGGTTCCTTCAGATCTCTTCGATGGATGGGGTTGGAGCTGGGTCGAAATGTTGTGAAATTGTTGGAGTTTGGAGAAAAATGGTCAAAAATGGTCCAAAATTCCAAACTTTTCTGGTCCTCCGGGTAGG</ns2:sequence><ns2:name>MT598396.1_Leishmania_infantum_isolate_ZK28-class32_minicircle_kinetoplast_sequence</ns2:name></ns2:Sequence><ns2:Sequence dsseqid="sq1272" id="sq1272"><ns2:sequence>TGGCCGGAAATTGGCTTCCCTGGCTGGATTGGCCTGGAACCCTGGTCCTAGCCGTACTTTTTGGGTTCGAGATTTTTGTCTTTTGTTTTGACCATCTGGATGGTTGTTTTGGGCGTGGTGTTGTGGTTGGGTTGATGGATTGCGTGGTTGGTTTGATATGGATGTTTTTGCTCGTGTTGGGTTGGCGCTATGGGGGTTTGGTTTGGTTTTTGGGTTGGCGTGGTTTGGGTTTGGGTACAGCTTTGAGCTTGGATGACACACGTGTTGACTTTGCATTTCATAGGGTTTGGGATTGATATAGAATATATATTATATTAAGGTGGATGTGATAGAGACTTTAGGCCTTAGGTACTATAGGAGGGGTTCTCCGATAATAATTAACTAGTAGCACAGTTGGATATAATCTAATACGCTATAAATGATCTATATATAGTTGTTATTCTATGCTGTTTGATTTCTATTTGTGTATGTAGAGTGTACCGTGTGCTAGTGAACTAGACTTTAATGTATGTCTGTAGTTACTGAAGGTTCCTTCAGATCTCTTCGATGGATGGGGTTGGAGCTGGGTCGAAATGTTGTGGAATTGTTGGAGTTTGGAGAAAAATGGTCAAAAATGGTCCAAAAATCCAAACTTTTCTGGTCCTTCGGGTAGG</ns2:sequence><ns2:name>MT598397.1_Leishmania_infantum_isolate_ZK43-class32_minicircle_kinetoplast_sequence</ns2:name></ns2:Sequence><ns2:Sequence dsseqid="sq1274" id="sq1274"><ns2:sequence>GTTGGTGTAAAATAGGGCCGGGTGGTGGCCGGAAATTGGCTTCCCTGGCTGGATTGGCCTGGAACCCTGGGTCCTAGCCGTACTTTTTGGGTTCGAGATTTTTGTCTTTTGTTTTGACCATCTGGATGGTTGTTTTGGGCGTGGTGTTGTGGTTGGGTTGATGGGTTGCGTGGTTGGTTTGATATGGATGTTTTTGCTCGGGTTGGGTTGGCACTATGGGGTTTGGTTTGGTTTTTGGGTTGGCGTGGTTTGGGTTTGGGTGCAGCTTTGAGCTTGGATGGCGCACGTGTTGACTTTGCATTTCATAGGGTTTGGGATTGATAATAGAATATATATTATATTAAGGTGGGTGTGATAGAGACTTTAGGCCTTAGGTACTATAGGAGGGGTTCTCCGATAATAATTAACTAGTAGCACAGTTGGATATAATCTAATACGCTATAAATGATCTATATATAGTTGTTATTCTATGCTGTTTGATTTCTATTTGTGTATGTAGAGTGTACCATGTGCTAGTGAACTAGACTTTAATGTATGTCTGTAGTTACTGAAGGTTCCTTCAGATCTCTTCGATGGATGGGGTTGGAGCTGGGTCGAAATGTTGTGGAATTGTTGGAGTTTGGAGAAAAATGGTCAAAAATGGTCCAAAAATCCAAACTTTTCTGGTCCTTCGGGTAGGT</ns2:sequence><ns2:name>MT598398.1_Leishmania_infantum_isolate_ZK5-class32_minicircle_kinetoplast_sequence</ns2:name></ns2:Sequence><ns2:Sequence dsseqid="sq1276" id="sq1276"><ns2:sequence>CGGGTGGTGGCCGGAAATTGGCTTCCCTGGCTGGATTGGCCTGGAACCCTGGGTCCTAGCCGTACTTTTTGGGTTCGAGATTTTTGTCTTTTGTTTTGACCATCTGGATGGTTGTTTTGGGCGTGGTGTTGTGGTTGGGTTGATGGGTTGCGTGGTTGGTTTGATATGGATGTTTTTGCTCGGGTTGGGTTGGCACTATGGGGTTTGGTTTGGTTTTTGGGTTGGCGTGGTTTGGGTTTGGGTGCAGCTTTGAGCTTGGATGGCACACGTGTTGACTTTGCATTTCATAGGGTTTGGGATTGATAATAGAATATATATTATATTAAGGTGGGTGTGATAGAGACTTTAGGCCTTAGGTACTATAGGAGGGGTTCTCCGATAATAATTAACTAGTAGCACAGTTGGATATAATCTAATACGCTATAAATGATCTATATATAGTTGTTATTCTATGCTGTTTGATTTCTATTTGTGTATGTAGAGTGTACCATGTGCTAGTGAACTAGACTTTAATGTATGTCTGTAGTTACTGAAGGTTCCTTCAGATCTCTTCGATGGATGGGGTTGGAGCTGGGTCGAAATGTTGTGGAATTGTTGGAGTTTGGAGAAAAATGGTCAAAAATGGTCCAAAAATCCAAACTTTTCTGGTCCTTCGGGTAGGGGC</ns2:sequence><ns2:name>MT598399.1_Leishmania_infantum_isolate_ZK47-class32_minicircle_kinetoplast_sequence</ns2:name></ns2:Sequence><ns2:Sequence dsseqid="sq1278" id="sq1278"><ns2:sequence>TAAAATAGGGCCGGGTGGTGGTTGGAAATGGGCTCCCCTGGCTGGAATGGCTTGAAACCCTGGGTCCTGGACGTGCTTTTGGGGCTGGCTGGGTTTTGCCTTTAAATTTTGGGCTTGCACCTGGAGTGCCTGCTTACTTGTATGTTTGGTGGCCTGGGAGGGCGTTGTTTTGGCGCGCTTTTTGATTTTAATATGTTTAATTGTATTTATTATTTTATGGGTCTACCTGAGTGGGCCTTGGCACTGGAGTGGGGTTAATGGTTTGCGCTACCCTTGGGGTTCTTGGGAGTGGGGGTGGTTGGATGGCTATGGTGTAGCTTATAACTAATATTAATATTAGTTATTGTGCTGGCGATCAGAGCCTTGCATATAGACTGGGAGATACGTTAGATCTTCCGGGCTAATATATATATAATGTCATGGTGTCGGTATGGTAGCTTATACTGTTAAGCGATAATACGTACGATAAATATGACATCTCTATTAACGTGGTCTAGAACGTTGTATTGCCTGCCGTATATGCTGTGTGACCTCTATATAGTGACTGCTAGATGTTGTAGCTTACCATGTAGCCTGTGCTGTCGATGGTGAACTGGAATTGGCTGGAGGGGCTTGAAAATCCCTCAAAAAAGGCGAAAAATAGGCCAAAATCCCAAACTTTTTTGGTCCTCCGGGTAGGGGCGTTC</ns2:sequence><ns2:name>MT598400.1_Leishmania_infantum_isolate_LIPA60-class33_minicircle_kinetoplast_sequence</ns2:name></ns2:Sequence><ns2:Sequence dsseqid="sq1280" id="sq1280"><ns2:sequence>CCGGGTGGTGGCCGGAAATTGGCTCTCCTGGGCTGGAATGGCTCGAGACCCTGGGTCCTGGGCGTACTTTTGGGCCTGGCTGGCTTTTGCCTTTGGATTTTGGGGTTTGAACCTGGATTGCTCGCTTACTTGTGTGTTTGGTGGTCTGGGAGGGCGTTGTTTTGCCATACTTTTTGATTTTAATATGTTTAATTGTATTTATTATTTATGGTTCTACCTGTGTGGGCCTTGGCGTCGATGTAGGGTTGATGGTCTGCCCTACCCTTAGGGGTTCTTGGGGTGGGTGATTCGATAGCTATGGAGTGGCTTATAACTAATATTAATATTAGTTATTGTGCTGGCGATCAGAGCCTTGCGTATAGACTGGGAGATACGTTAGATCTTCCGGGCTAATATATATATAATGTCATAACGTCGGTATGGTAGCTTATATGTTAAGCGATAATACGTGCGATAAATATGACATCTCTATTAACGTGGTCTAGAACGCTGTATTGCCTGCCGTATATGCTATGTAACCTCTATATAGTGACTGCTAGATATTGTAGCTTACCATGTAGCCTGTGGCTGTTGATGGAAGGTGGAGTTGGCATGGAGAGGCTTGAAAATCCCAAAAATGGCCAAAAATAGGCCAAAAATCCAAACTTTTCTGGTCCT</ns2:sequence><ns2:name>MT598401.1_Leishmania_infantum_isolate_LIPA83-class33_minicircle_kinetoplast_sequence</ns2:name></ns2:Sequence><ns2:Sequence dsseqid="sq1282" id="sq1282"><ns2:sequence>TAAAATAGGGCCGGGTGGTGGTTGGAAATGGGCTCCCCTGGCTGGAATGGCTTGAAACCCTGGGTCCTGGACGTGCTTTTGGGGCTGGCTGGGTTTTGCCTTTAAATTTTGGGCTTGCACCTGGAGTGCCTGCTTACTTGTATGTTTGGTGGCCTGGGAGGGCGTTGTTTTGGCGCGCTTTTTGATTTTAATATGTTTAATTGTATTTATTATTTTATGGGTCTACCTGAGTGGACCTTGGCACTGGAGTGGGGTTAATGGTTTGCGCTACCCTTGGGGTTCTTGGGAGTGGGGGTGGTTGGATGGCTATGGTGTAGCTTATAACTAATATTAATATTAGTTATTGTGCTGGCGATCAGAGCCTTGCATATAGACTGGGAGATACGTTAGATCTTCCGGGCTAATATATATATAATGTCATGGTGTCGGTATGGTAGCTTATACTGTTAGGCGATAATACGTACGATAAATATGACATCTCTATTAACGTGGTCTAGAACGTTGTATTGCCTGCCGTATATGCTGTGTGACCTCTATATAGTGGCTGCTAGATGTTGTAGCTTACCATGTAGCCTGTGCTGTCGATGGTGAACTGGAATTGGCTGGAGGGGCTTGAAAATCCCTCAAAAAAGGCGAAAAATAGGCCAAAATCCCAAACTTTTTTGGTCCTCCGGGTAGGGGCGTTC</ns2:sequence><ns2:name>MT598402.1_Leishmania_infantum_isolate_ZK43-class33_minicircle_kinetoplast_sequence</ns2:name></ns2:Sequence><ns2:Sequence dsseqid="sq1284" id="sq1284"><ns2:sequence>GTAAAATAGGGCCGGGTGGTGGTTGGAAATGGGCTCCCCTGGCTGGAATGGCTTGAAACCCTGGGTCCTGGACGTGCTTTTGGGGCTGGCTGGGTTTTGCCTTTAAATTTTGGGCTTGCACCTGGAGTGCCTGCTTACTTGTATGTTTGGTGGCCTGGGAGGGCGTTGTTTTGGCGCGCTTTTTGATTTTAATATGTTTAATTGTATTTATTATTTTATGGGTCTACCTGAGTGGGCCTTGGCACTGGAGTGGGGTTAATGGTTTGCGCTACCCTTGGGGTTCTTGGGAGTGGGGGTGGTTGGATGGCTATGGTGTAGCTTATAACTAATATTAATATTAGTTATTGTGCTGGCGATCAGAGCCTTGCATATAGACTGGGAGATACGTTAGATCTTCCGGGCTAATATATATATAATGTCATGGTGTCGGTATGGTAGCTTATACTGTTAGGCGATAATACGTACGATAAATATGACATCTCTATTAACGTGGTCTAGAACATTGTATTGCCTGCCGTATATGCTGTGTGACCTCTATATAGTGACTGCTAGATGTTGTAGCTTACCATGTAGCCTGTGCTGTCGATGGTGGACTGGAATTGGCTGGAGGGGCTTGAAAATCCCTCAAAAAAGGCGAAAAATAGGCCAAAATCCCAAACTTTTCTGGTCCTTCGGGTAGGGGCGTTCTGC</ns2:sequence><ns2:name>MT598403.1_Leishmania_infantum_isolate_ZK5-class33_minicircle_kinetoplast_sequence</ns2:name></ns2:Sequence><ns2:Sequence dsseqid="sq1286" id="sq1286"><ns2:sequence>AAAATAGGGCCGGGTGGTGGTTGGAAATGGGCTCCCCTGGCTGGAATGGCTTGAAACCCTGGGTCCTGGACGTGCTTTTGGGGCTGGCTGGGTTTTGCCTTTAAATTTTGGGCTTGCACCTGGAGTGCCTGCTTACTTGTATGTTTGGTGGCCTGGGAGGGCGTTGTTTTGGCGCGCTTTTTGATTTTAATATGTTTAATTGTATTTATTATTTTATGGGTCTACCTGAGTGGGCCTTGGCACTGGAGTGGGGTTAATGGTTTGCGCTACCCTTGGGGTTCTTGGGAGTGGGGTGGTTGGATGGCTATGGTGTAGCTTATAACTAATATTAATATTAGTTATTGTGCTGGCGATCAGAGCCTTGCATATAGACTGGGAGATACGTTAGATCTTCCGGGCTAATATATATATAATGTCATGGTGTCGGTATGGTAGCTTATACTGTTAGGCGATAATACGTACGATAAATATGACATCTCTATTAACGTGGTCTAGAACGTTGTATTGCCTGCCGTATATGCTGTGTGACCTCTATATAGTGACTGCTAGATGTTGTAGCTTACCATGTAGCCTGTGCTGTCGATGGTGAACTGGAATTGGCTGGAGGGGCTTGAAAATCCCTCAAAAAAGGCGGAAAATAGGCCAAAATCCCAAACTTTTTTGGTCCTCCGGGTAGGGGCGTT</ns2:sequence><ns2:name>MT598404.1_Leishmania_infantum_isolate_ZK25-class33_minicircle_kinetoplast_sequence</ns2:name></ns2:Sequence><ns2:Sequence dsseqid="sq1288" id="sq1288"><ns2:sequence>GTGGCCGGAAATTGGCTCTCCTGGGCTGGAATGGCTCGAGACCCTGGGTCCTGGGCGTACTTTTGGGCCTGGCTGGCTTTTGCCTTTGGATTTTGGGGTTTGAACCTGGATTGCTCGCTTACTTGTGTGTTTGGTGGCCTGGGAGGGCGTTGTTTTGGCATACTTTTTGATTTTAATATGTTTAATTGTATTTATTATTTGTGGTTCTACCTGTGTGGGCCTTGGCGTCGATGTAGGGTTGATGGTCTGCCCTACCCTTAGGGGTTCTTGGGGTGGGTGATTCGATAGCTATGGAGTGGCTTATAACTAATATTAATATTAGTTATTGTGCTGGCGATCAGAGCCTTGCGTATAGACTGGGAGATACGTTAGATCTTCCGGGCTAATATATATATAATGTCATAACGTCGGTATGGTAGCTTATATGTTAAGCGATAATACGTACGATAAATATGACATCTCTATTAACGTGGTCTAGAACGCTGTATTGCCTGCCGTATATGCTATGTAACCTCTATATAGTGACTGCTAGATATTGTAGCTTACCATGTAGCCTGTGGCTGTTGATGGAAGGTGGAGTTGGCTTGGAGAGGCTTGAAAATCCCAAAAAAGGCCAAAAATAGGCCAAAAATCCAAACTTTTCTGGTCCT</ns2:sequence><ns2:name>MT598405.1_Leishmania_infantum_isolate_ZK28-class33_minicircle_kinetoplast_sequence</ns2:name></ns2:Sequence><ns2:Sequence dsseqid="sq1290" id="sq1290"><ns2:sequence>GTAAAATAGGGCCGGGTGGTGGTTGGAAATGGGCTCCCCTGGCTGGAATGGCTTGAAACCCTGGGTCCTGGACGTGCTTTTGGGGCTGGCTGGGTTTTGCCTTTAAATTTTGGGCTTGCACCTGGAGTGCCTGCTTACTTGTATGTTTGGTGGCCTGGGAGGGCGTTGTTTTGGCGCGCTTTTTGATTTTAATATGTTTAATTGTATTTATTATTTTATGGGTCTACCTGAGTGGGCCTTGGCACTGGAGTGGGGTTAATGGTTTGCGCTACCCTTGGGGTTCTTGGGAGTGGGGTGGTTGGATGGCTATGGTGTAGCTTATAACTAATATTAATATTAGTTATTGTGCTGGCGATCAGAGCCTTGCATATAGACTGGGAGATACGTTAGATCTTCCGGGCTAATATATATATAATGTCATGGTGTCGGTATGGTAGCTTATACTGTTAGGCGATAATACGTACGATAAATATGACATCTCTATTAACGTGGTCTAGAACGTTGTATTGCCTGCCGTATATGCTGTGTGACCTCTATATAGTGACTGCTAGATGTTGTAGCTTACCATGTAGCCTGTGCTGTCGATGGTGAACTGGAATTGGCTGGAGGGGCTTGAAAATCCCTCAAAAAAGGCGGAAAATAGGCCAAAATCCCAAACTTTTTTGGTCCTCCGGGTAGGGGCGTT</ns2:sequence><ns2:name>MT598406.1_Leishmania_infantum_isolate_ZK47-class33_minicircle_kinetoplast_sequence</ns2:name></ns2:Sequence><ns2:Sequence dsseqid="sq1292" id="sq1292"><ns2:sequence>TGGATTGGCCTGAAACCCTGGGTTTGGAGGCAGGATTTTGAGTTTTTTAGGCTGGAGTCGTTCTGATAGGCGTTTGTTGACTTTAAAGGGTGGTTTTTGAGGGCTGGTGCCTTGCTTTATGGCTTTAGGCGGTTTGGATTTTGTTCTATATTTTGGGGGTGGTCTTGCCTTTTTGGTGTTGGGGTGTTGGGTGATGGTGAGTGTGCCGGCATTGATGGTTTCGCGTGGATGGGGTTTGGGGGTTTGAGGTTGGTTTACAATTGGGCTTTAGATGGTGCTAATAACTAATATATATTATTAGTTATATGGCCTATGGGCTTAGGGTATGATGGCGTAATGCCATAGATATTATATTACATGTCTAGGCACTATGGTATTGGCTAGTACAATTAAATAGCTGCTAATAGGCTGCCATGTGTTCGTATAGTTGCATTTACCGTGGTCTTTGTATGCATGTTTGAATAGCTTTCTGATGGTGTCGTTAATAGTTCTGTAACGTGTACAGCTTACTTGTCTCCTGACGGTTGCCAGAGCGTTGCAATTGTGGAGTGCGGCTAAAATGTGTTCTGGATGGGCTGAAAAATCCCAAAAAGTCGGAAAAATAGGCCAAAAATCCAAACTTTTCTGGTCCTCCGG</ns2:sequence><ns2:name>MT598407.1_Leishmania_infantum_isolate_LIPA83-class34_minicircle_kinetoplast_sequence</ns2:name></ns2:Sequence><ns2:Sequence dsseqid="sq1294" id="sq1294"><ns2:sequence>TGGGCTGGATTGGCCTGAAACCCTGGGTTTGGAGGCAGGATTTTGAGTTTTTAGGCTGGAGTCGTTCTGATAGGCGTTTGTTGACTTTAAAGGGTGGTTTTTGAGGGCTGGTGCCTTGCTTTATGGCTTTAGGCGGTTTGGATTTTGTTCTATATTTTGGGGGTGGTCTTGCCTTTTCGGTGTTGGGGTGTTGGGCGATGGTGAGTGTGCCGACATTGATGGTTTCGCGTGGATGGGGTTTGGGGTTGAGGTTGGTTTACAATTGGGCTTTAGATGGTGCTAATAACTAATATATATTATTAGTTATATGGCCTATGGGCTTAGGGTATGATGGCGTAATGCCATAGATATTATATTACATGTCTAGGCACTATGGTATTGGCTAGTACAATTAAATAGCTGCTGATAGACTGCCATGTGTTCGTATAGTTGCATTTACCGTGGTCTTTGTATGCATGTTTGAATAGCTTTCTGATGGTGTCGTTAATAGTTCTGTAACATGTACAGCTTACTTGTCTCCTGACGGTTACCAGAGCGTTGCAATTGTGGAGTGCAGCTAAAATGTGTTCTGGATGGGCTGAAAAATCCCAAAAAGTCGGAAAAATAGGCCAAAAATCCAAACTTTTCTGGTCCTCCG</ns2:sequence><ns2:name>MT598408.1_Leishmania_infantum_isolate_ZK28-class34_minicircle_kinetoplast_sequence</ns2:name></ns2:Sequence><ns2:Sequence dsseqid="sq1296" id="sq1296"><ns2:sequence>TGGGCTGGATTGGCCTGAAACCCTGGGTCCTGGGCGTACTTTTGGGACTGGCTGGACTTTGGGCTGAATTTACCTGATTGAAAGCTTTCTTTTACGATTTTGGGTTGGTTTTGGTAGAGTGGTGGATTGGCTAGGATTTATTTTTGCTTTGCCTTGGCCTTGGCTTTTGTGTGGGTGTGGGTTACTATGTGGTTATTTGTTTTAAACGTTATTTGTGAGTTGGGCCGTAGGGCGGGCGGCTTTGGTACCCGTTGGCTATCGGATGAATAGGTCTTATATAACTAATATTAATATTAGTTATGATGGTCTTTGGCCGTTGTAGGCTATAGCTATCTAGTAATATTCATAGAATAGACTCTGTATAGGTATAGTAGATATAATATAGACTGATATGTGCACTATGATACTCTATTGTTTTGCTATATATTTACTCTCATTGTTTGGTTATATTATCTAGCTAATGACACGTAACTATGCTTTTACAGTACATTTACTTTACTTACTGGGCCTCTGGCGGTTAAACAGTGGGTTGATCCGGTATTGGAGTTGGAGTTCCTGAATTGCCCGAAAATTCCCAAAAATGGTCAAAAATAGCCCAAAATTCCAAACTTTTCTGGTCCTCCGGGTAG</ns2:sequence><ns2:name>MT598409.1_Leishmania_infantum_isolate_LIPA60-class35_minicircle_kinetoplast_sequence</ns2:name></ns2:Sequence><ns2:Sequence dsseqid="sq1298" id="sq1298"><ns2:sequence>TGGGCTGGATTGGCCTGAAACCCTGGGTCCTGGGCGTACTTTTGGGACTGGCTGGACTTTGGGCTGAATTTACCTGATTGAAAGCTTTCTTTTACGATTTTGGGTTGGTTTTGGTAGAGTGGTGGATTGGCTGGGATTTATTTTTGCTTTGCCTTGGCCTTGGCTTTTGTGTGGGTGTGGGTTACTATGTGGTTATTTGTTTTAAACGTTATTTGTGAGTTGGGCCGTAGGGCGGGCGGCTTTGGTACCCGTTGGCTATCGGATGAATAGGTCTTATATAACTAATATTAATATTAGTTATGATGGTCTTTGGCCGTTGTAGGCTATAGCTATCTAGTAATATTCATAGAATAGACTCTGTATAGGTATAGTAGATATAATATAGACTGATATGTGCACTATGATACTCTATTGTTTTGCTATATATTTACTCTCATTGTTTGGTTATATTATCTAGCTAATGACACGTAACTATGCTTTTACAGTACATTTACTTTACTTACTGGGCCTCTGGCGGTTAAACAGTGGGTTGATCCGGTATTGGAGTTGGAGTCCCTGAATTGCCCGAAAATTCCCAAAAATGGTCAAAAATAGCCCAAAATCCCAAACTTTTCTGGTCCTCCGGGTAGGG</ns2:sequence><ns2:name>MT598410.1_Leishmania_infantum_isolate_ZK43-class35_minicircle_kinetoplast_sequence</ns2:name></ns2:Sequence><ns2:Sequence dsseqid="sq1300" id="sq1300"><ns2:sequence>CTGGATTGGCCTGAAACCCTGGGTCCTGGGCGTACTTTTGGGACTGGCTGGACTTTGGGCTGAATTTACCTGATTGAAAGCTTTCTTTTACGATTTTGGGTTGGTTTTGGTAGAGTAGTGGATTGGCTGGGATTTATTTTTGCTTTGCCTTGGCCTTGGCTTTTGTGTGGGTGTGGGTTACTATGTGGTTATTTGTTTTAAACGTTATTTGTGAGTTGGGCCGTAGGGCGGGCGGCTTTGGTACCCGTTGGCTATCGGATGAATAGGTCTTATATAACTAATATTAATATTAGTTATGATGGTCTTTGGCCGTTGTAGGCTATAGCTATCTAGTAATATTCATAGAATAGACTCTGTATAGGTATAGTAGATATAATATAGACTAATATGTGCACTATGATACTCTATTGTTTTGCTATATATTTACTCTCATTGTTTGGTTATATTATCTAGCTAATGACACGTAACTATACTTTTACAGTACATTTACTTTACTTACTGGGCCTCTGGCGGTTAAACAGTGGGTTGATCCGGTATTGGAGTTGGAGTCCCTGAATTGCCCGAAAATTCCCAAAAATGGTCAAAAATAGCCCAAAATCCCAAACTTTTCTGGTCCTTCGGGTAGGGGCGTTCTGCG</ns2:sequence><ns2:name>MT598411.1_Leishmania_infantum_isolate_LIPA83-class35_minicircle_kinetoplast_sequence</ns2:name></ns2:Sequence><ns2:Sequence dsseqid="sq1302" id="sq1302"><ns2:sequence>GGGCTGGATTGGCCTGAAACCCTGGGTCCTGGGCGTACTTTTGGGACTGGCTGGACTTTGGGCTGAATTTACCTGATTGAAAGCTTTCTTTTACGATTTTGGGTTGGTTTTGGTAGAGTGGTGGATTGGCTAGGATTTATTTTTGCTTTGCCTTGGCCTTGGCTTTTGTGTGGGTGTGGGTTACTATGTGGTTATTTGTTTTAAACGTTATTTGTGAGTTGGGCCGTAGGGCGGGCGGCTTTGGTACCCGTTGGCTATCGGATGAATAGGTCTTATATAACTAATATTAATATTAGTTATGATGGTCTTTGGCCGTTGTAGGCTATAGCTATCTAGTAATATTCATAGAATAGACTCTGTATAGGTATAGTAGATATAATATAGACTGATATGTGTACTATGATACTCTATTGTTTTGCTATATATTTACTCTCATTGTTTGGTTATATTATCTAGCTAATGACACGTAACTATGCTTTTACAGTACATTTACTTTACTTACTGGGCCTCTGGCGGTTAAACAGTGGGTTGATCCGGTATTGGAGTTGGAGTTCCTGAATTGCCCGAAAATTCCCAAAAATGGTCAAAAATAGCCCAAAATCCCAAACTTTTCTGGTCCTCCGGGTAGGGGCG</ns2:sequence><ns2:name>MT598412.1_Leishmania_infantum_isolate_ZK25-class35_minicircle_kinetoplast_sequence</ns2:name></ns2:Sequence><ns2:Sequence dsseqid="sq1304" id="sq1304"><ns2:sequence>ATTGGCCTGAAACCCTGGGTCCTGGGCGTACTTTTGGGACTGGCTGGACTTTGGGCTGAATTTACCTGATTGAAGGCTTTCTTTTGCGATTTTGGGTTGGTTTTGGTAGAGTGGTGGATTGGCTGGGATTTATTTTTGCTTTGCCTTGGCCTTGGCTTTTGCGTGGGTGTGGGTTACTATGTGGTTATTTGTTTTAAACGTTATTTGTGAGTTGACCCATAGGGCGGGCGGCTTTGGTACCCGTTGGCTATCGGATGAATAGGCCTTATATAACTAATATTAATATTAGTTATGATGGTCTTTGGCCGTTGTAGGCCATAGCTATCTAGTAATATTCATAGAATAGACTCTATATAGGTATAGTAGATATAATATAGACTGATATGTGCACTATGATACTCTATTATTTTGCTATATATTTACTCTCATTGTTTGGTTATATTATCTAGCTGATGACACGTAACTATACCTTTACAGTACATTTACTTTACTTACTGGGCCTCTGGCGGTTAAACAGTGGGTTGATTTGGTATTGGAGTTGGAGTACCTGAATTGCCCGAAAATTCCCAAAAATGGTCAAAAATAGCCCAAAATCCCAAACTTTTCTGGTCCTCCGGGTAGGGG</ns2:sequence><ns2:name>MT598413.1_Leishmania_infantum_isolate_ZK28-class35_minicircle_kinetoplast_sequence</ns2:name></ns2:Sequence><ns2:Sequence dsseqid="sq1306" id="sq1306"><ns2:sequence>GGCTGGATTGGCCTGAAACCCTGGGTCCTGGGCGTACTTTTGGGACTGGCTGGACTTTGGGCTGAATTTACCTGATTGAAAGCTTTCTTTTACGATTTTGGGTTGGTTTTGGTAGAGTAGTGGATTGGCTGGGATTTATTTTTGCTTTGCCTTGGCCTTGGCTTTTGTGTGGGTGTGGGTTACTATGTGGTTATTTGTTTTAAACGTTATTTGTGAGTTGGGCCGTAGGGCGGGCGGCTTTGGTACCCGTTGGCTATCGGATGAATAGGTCTTATATAACTAATATTAATATTAGTTATGATGGTCTTTGGCCGTTGTAGGCTATAGCTATCTAGTAATATTCATAGAATAGACTCTGTATAGGTATAGTAGATATAATATAGACTAATATGTGCACTATGATACTCTATTGTTTTGCTATATATTTACTCTCATTGTTTGGTTATATTATCTAGCTAATGACACGTAACTATACTTTTACAGTACATTTACTTTACTTACTGGGCCTCTGGCGGTTAAACAGTGGGTTGATCCGGTATTGGAGTTGGAGTCCCTGAATTGCCCGAAAATTCCCAAAAATGGTCAAAAATAGCCCAAAATCCCAAACTTTTCTGGTCCTTCGGGTAGGGGCGTTCTG</ns2:sequence><ns2:name>MT598414.1_Leishmania_infantum_isolate_ZK5-class35_minicircle_kinetoplast_sequence</ns2:name></ns2:Sequence><ns2:Sequence dsseqid="sq1308" id="sq1308"><ns2:sequence>GGGAAACTGGGGGTTGGTGTAAAATAGGCGGGTGGTTCGGGAAATTCGGGGGAAATTGGCCTTCCTGGGCTGGGATGGGCTGAAACTGGCCCCTTCCCCAGGCGGGTTTTTGAGTTGGCTGGGTTTCATGGGTTTCGCTGCTTTGATTTGGTGTTTATATGGGTTTGGCGTGCTTGTAGTAGCTTTGGAGGCTTGATTCGGCCGTTATTGAGGGCTTGGGCTGGGTATTTGATTACTTGGACGCTGAGTTTTGGCTTTACACGCGTTGGGTTTTATGCTATTGGAGTTGGTGTTATTCGTTGTGGGTGGGTGTGGTTTGCTGGGCGTGGTTGCCTTGGTGGGTGTGTTTTGATATTAATTGATATTATATATTAATTAGTGCGTAGTGCTGGTAAACAGCTGGCCGATAACCGGGTGTAGGAGGTTAGCTGCTAATATATACATAGAGTGACTTAGTACGTATAGAGCGGCGGTAACGGTAAGCGTGGGGACTAAGAGAACTGGTATGTTCGACAGTCTATGTTCTAGATATACACTTAATGTCTCTAATTTTTGTACCGAGTTAATGTGTGGGTATAGTGTGATGTATGCTGCTAGATAAACTGACCGTACTACCTTACGCTCATAGCTGTAGCTGGGCAGCCTGAAGGCTCCTGGAAATGCCGAAAAACCCCTAAAATGGTCGGAAAATGGGGAATTTCCCAAACTTTTCTGGTCCTTCGGGTAGGGGCGTTCT</ns2:sequence><ns2:name>MT598415.1_Leishmania_infantum_isolate_LIPA60-class36_minicircle_kinetoplast_sequence</ns2:name></ns2:Sequence><ns2:Sequence dsseqid="sq1310" id="sq1310"><ns2:sequence>GCGGGAAACTGGGGGTTGGTGTAAAATAGGCGGGTGGTTCGGGAAATTCGGGGGAAATTGGCCTTCCTGGGCTGGGATGGGCTGAAACTGGCCCCTTCCCCAGGCGGGTTTTTGAGTTGGCTGGGTTTCATGGGTTTCGCTGCTTTGATTTGGTGTTTATATGGGTTTGGCGTGCTTGTAGTAGCTTTGGAGGCTTGATTCGGCCGTTATTGAGGGCTTGGGCTGGGTATTTGATTACTTGGACGCTGAGTTTTGGCTTTACACGCGTTGGGTTTTATGCTATTGGAGTTGGTGTTATTCGTTGTGGGTGGGTGTGGTTTGCTGGGCGTGGTTGCCTTGGTGGGTGTGTTTTGATATTAATTGATATTATATATTAATTAGTGCGTAGTGCTGGTAAACAGCTGGCCGATAACCGGGTGTAGGAGGTTAGCTGCTAATATATACATAGAGTGACTTAGTACGTATAGAGCGGCGGTAACGGTAAGCGTGAGGACTAAGAGAACTGGTATGTTCGACAGTCTATGTTCTAGATATACACTTAATGTCTCTAATTTTTGTACCGAGTTAATGTGTGGGTATAGTGTGATGTATGCTGCTAGATAAACTGACCGTACTACCTTACGCTCATAGCTGTAGCTGGGCAGCCTGAAGGCTCCTGGAAATGCCGAAAAACCCCTAAAATGGTCGGAAAATGGGGAATTTCCCAAACTTTTCTGGTCCTTCGGGTAGGGGCGTTCTG</ns2:sequence><ns2:name>MT598416.1_Leishmania_infantum_isolate_ZK25-class36_minicircle_kinetoplast_sequence</ns2:name></ns2:Sequence><ns2:Sequence dsseqid="sq1312" id="sq1312"><ns2:sequence>AACTGGGGGTTGGTGTAAAATAGGGCCGGGTGGTCGGGGGGAATTCGGGGAAATTGGCTTCCTGGGTTGGAATGGGCTGAAACTGGCCTCCCCCAGGCGGGTTTTTGGGCTGGCTGGGTTTCATGAGTTTCACTGCTTTGATTTGGCGTTTGTATGGGTTTTGCGTGCTTGTAGTGGCTTTTTGAGGGCTTGATTCGGCCATTATTGAGGGCTTGGGCTGGATATTTGGTTACTTGGATGCTGAGTTTCGGCTTTACACGCGTTGGGTTTGTGCTATTGGAGTTGATGTTATTCGTTGTGAGTGGGTGGGCTTGCTGGACGTGGTTGCCTTGATGGGTGTGTTTTGATATTAATTGATATTATATATTAATTAGTGCATAGTGCTGGTAAACAGCTGGCTGGTAACCGATTGTAGGAGGTTAGCTGCTAATATATACATAGAGTGACTTAGTACGTATAGAGCGACGGTAACGGTAAGCGTGGAGGACTAAGAGAACTGGTATGTTCGGCAGTCTATGTTCTAGATATACACTTAATGTCTCTAATTTTTGTACCGAGTTAATGTGTGATATAGTGTGACGTATGCTGCTAGATAAACTGACCGTACTACCTTACGCTCATAGCTGTAGCTGGATAGCCTGAAGGCTCCTGGAAATGCCGAAAAATCCCTAAAAATGGCCGAAAAATGGGGAATTTCCCAAACTTTTCTGGTCCTCCGGGTAGG</ns2:sequence><ns2:name>MT598417.1_Leishmania_infantum_isolate_LIPA83-class36_minicircle_kinetoplast_sequence</ns2:name></ns2:Sequence><ns2:Sequence dsseqid="sq1314" id="sq1314"><ns2:sequence>GAAACTGGGGGTTGGTGTAAAATAGGCCGGTGGTCGGGGGAAATTCGGGGGAAATTGGCTTCTTGGGGTTGGGATGGGCTGAAACTGGCCTCCCCCAGGCGGGTTTTTGAGCTGGCTGAGTTTCATGAGTTTCACTGCTTTGATTTGGCGTTTATATGGGTTTGGTATGCTTGTAGTGGCTTTTTGGGGCTTGATTCGGCCATTATTGAGGGTTTGGGCTGGGTATTTGATTACTTGGATACTGAGTTTCGGCTTTAAACGCGTTGGGTTTATGCTATTGGAGTTGGTGTTATTCGTTGTGAGTGGGTGGGGTTTGCTGGACGTGGTTGCCTTGATGGGTGTGTTTTGATATTAATTGATATTATATATTAATTAGTTCATAGTGCTGGTAAACAGCTGGCTGGTAACCGATTGTAGGAGGTTAGCTGCTAATATATACATAGAGTGGCTTAGTACGTATAGAGCGGCGGTAACGGTAAGCGTGGAGGACTAAGAGAACTGGTATGTTCGGCAGTCTATGTTCTAGATATACACTTAATGTCTCTAATTTTTGTACCGAGTTAATGTGTGGTATAGTGTGACGTATGCTGCTAGATAAACTGACCGTACTACCTTACGCTCATAGCTGTAGCTGGGTAGCCTGAAGACTCCTGGGAATGCCGAAAAATCCCTAAAAATGGCCGAAAAATGGGGAATTTCCCAAACTTTTCTGGTCCTCCGGGTAGG</ns2:sequence><ns2:name>MT598418.1_Leishmania_infantum_isolate_ZK28-class36_minicircle_kinetoplast_sequence</ns2:name></ns2:Sequence><ns2:Sequence dsseqid="sq1316" id="sq1316"><ns2:sequence>TCCGAGGCGGGGAAACTGGGGGTTGGTGTAAAATAGGCGGGTGGTTCGGGAAATTCGGGGGAAATTGGCCTTCCTGGGCTGGGATGGGCTGAAACTGGCCCCTTCCCCAGGCGGGTTTTTGAGTTGGCTGGGTTTCATGGGTTTCGCTGCTTTGATTTGGTGTTTATATGGGTTTGGCGTGCTTGTAGTAGCTTTGGAGGCTTGATTCGGCCGTTATTGAGGGCTTGGGCTGGGTATTTGATTACTTGGACGCTGAGTTTTGGCTTTACACGCGTTGGGTTTTATGCTATTGGAGTTGGTGTTATTCGTTGTGGGTGGGTGTGGTTTGCTGGGCGTGGTTGCCTTGGTGGGTGTGTTTTGATATTAATTGATATTATATATTAATTAGTGCGTAGTGCTGGTAAACAGCTGGCCGATAACCGGGTGTAGGAGGTTAGCTGCTAATATATACATAGAGTGACTTAGTACGTATAGAGCGGCGGTAACGGTAAGCGTGAGGACTAAGAGAACTGGTATGTTCGACAGTCTATGTTCTAGATATACACTTAATGTCTCTAATTTTTGTACCGAGTTAATGTGTGGGTATAGTGTGATGTATGCTGCTAGATAAACTGGCCGTACTACCTTACGCTCATAGCTGTAGCTGGGCAGCCTGAAGGCTCCTGGAAATGCCGAAAAACCCCTAAAATGGTCGGAAAATGGGGAATTTCCCAAACTTTTCTGGTCCTCCGGGTAGGGG</ns2:sequence><ns2:name>MT598419.1_Leishmania_infantum_isolate_ZK43-class36_minicircle_kinetoplast_sequence</ns2:name></ns2:Sequence><ns2:Sequence dsseqid="sq1318" id="sq1318"><ns2:sequence>AAATGCCAAAAATCGGGTCCGAGGCGGGAAACTGGGGGTTGGTGTAAAATAGGCGGGTGGTTCGGGAAATTCGGGGGAAATTGGCCTTCCTGGGCTGGGATGGGCTGAAACTGGCCCCTTCCCCAGGCGGGTTTTTGAGTTGGCTGGGTTTCATGGGTTTCGCTGCTTTGATTTGGTGTTTATATGGGTTTGGCGTGCTTGTAGTAGCTTTGGAGGCTTGATTCGGCCGTTATTGAGGGCTTGGGCTGGGTATTTGATTACTTGGACGCTGAGTTTTGGCTTTACACGCGTTGGGTTTATGCTATTGGAGTTGGTGTTATTCGTTGTGGGTGGGTGTGGTTTGCTGGGCGTGGTTGCCTTGGTGGGTGTGTTTTGATATTAATTGATATTATATATTAATTAGTGCGTAGTGCTGGTAAACAGCTGGCCGATAACCGGGTGTAGGAGGTTAGCTGCTAATATATACATAGAGTGACTTAGTACGTATAGAGCGGCGGTAACGGTAAGCGTGAGGACTAAGAGAACTGGTATGTTCGACAGTCTATGTTCTAGATATACACTTAATGTCTCTAATTTTTGTACCGAGTTAATGTGTGGGTATAGTGTGATGTATGCTGCTAGATAAACTGACCGTACTACCTTACGCTCATAGCTGTAGCTGGGCAGCCTGAAGGCTCCTGGAAATGCCGAAAAACCCCTAAAATGGTCGGAAAATGGGGAATTTCCCAAACTTTTCTGGTCCTTCGGGTAGGGGCGTTCTGC</ns2:sequence><ns2:name>MT598420.1_Leishmania_infantum_isolate_ZK5-class36_minicircle_kinetoplast_sequence</ns2:name></ns2:Sequence><ns2:Sequence dsseqid="sq1320" id="sq1320"><ns2:sequence>AAAATGCCAAAAATCGGGTCCGAGGCGGGAAACTGGGGGTTGGTGTAAAATAGGCGGGTGGTTCGGGAAATTCGGGGGAAATTGGCCTTCCTGGGCTGGGATGGGCTGAAACTGGCCCCTTCCCCAGGCGGGTTTTTGAGTTGGCTGGGTTTCATGGGTTTCGCTGCTTTGATTTGGTGTTTATATGGGTTTGGCGTGCTTGTAGTAGCTTTGGAGGCTTGATTCGGCCGTTATTGAGGGCTTGGGCTGGGTATTTGATTACTTGGACGCTGAGTTTTGGCTTTACACGCGTTGGGTTTTATGCTATTGGAGTTGGTGTTATTCGTTGTGGGTGGGTGTGGTTTGCTGGGCGTGGTTGCCTTGGTGGGTGTGTTTTGATATTAATTGATATTATATATTAATTAGTGCGTAGTGCTGGTAAACAGCTGGCCGATAACCGGGTGTAGGAGGTTAGCTGCTAATATATACATAGAGTGACTTAGTACGTATAGAGCGGCGGTAACGGTAAGCGTGAGGACTAAGAGAACTGGTATGTTCGACAGTCTATGTTCTAGATATACACTTAATGTCTCTAATTTTTGTACCGAGTTAATGTGTGGGTATAGTGTGATGTATGCTGCTAGATAAACTGACCGTACTACCTTACGCTCATAGCTGTAGCTGGGCAGCCTGAAGGCTCCTGGAAATGCCGAAAAACCCCTAAAATGGTCGGAAAATGGGGAATTTCCCAAACTTTTCTGGTCCTTCGGGTAGGGGCGTTCTGC</ns2:sequence><ns2:name>MT598421.1_Leishmania_infantum_isolate_ZK47-class36_minicircle_kinetoplast_sequence</ns2:name></ns2:Sequence><ns2:Sequence dsseqid="sq1322" id="sq1322"><ns2:sequence>CCCGGAGGACCAGAAAAGTTTGGATTTTTAGGCCATTTTTTGGGATTTTCAGCGTTTCCAGCCAATCCAGACGCATTCAGCCCAAATTCCAATCGAACAGCCACAGCCCAGCAGCCTTCAGGCAAAGTAGTACTCTAGTCCCGTCTAGTCTAGTACCACATCATAAACCTAGCATACAAATAAAACGATGTGCAAGTATAGGTGACATTTAGCTATCATTGACGTTCTACAGACCTTGCTTACGTTATACCTAACTTCAGAGATCTTCGAACATTATAATACCATGGAACTATAGCATCCCATGTCTATGCCTAATAGGCAGTATACCCCTGTAATTAATATTAAATATTAATTATAAGGTGTAACAAGCCCATTACCATAACGAAACACCGTATGTGTCTAACTCCAAAACTAAAAGTCTAAAGCTCGTTAGGGCCACGAAGCTCACACACAGCCAACCACCCCGGTCAAAGCCAACCCCCATTAATAGCCGACCACAAATCCCCACATACACCCAAAACAAATGCACCCACGGCCCCAAACCCAGCAAATCCAACATTTAAAGCCCCAAAATTAAAGACAAACTCCAGCTAGCACAAACAAGCCTCCCGACCCAGGGCTCCAAGCCGATCCAGCCAAAACACCCAAATCCCCCGGACCACCCGACCCTATTTTACACCAACCCCCAGT</ns2:sequence><ns2:name>MT598422.1_Leishmania_infantum_isolate_LIPA60-class37_minicircle_kinetoplast_sequence</ns2:name></ns2:Sequence><ns2:Sequence dsseqid="sq1324" id="sq1324"><ns2:sequence>CCCGGAGGACCAGAAAAGTTTGGATTTTTAGGCCATTTTTTGGGATTTTCAGCGTTTTCCAGCCAATCCAGACGCATTCAGCCCAAATTCCAATCGAACAGCCACAGCCCAGCAGCCTTCAGGCAAAGTAGTACTCTAGTCCCGTCTAGTCTAGTACCACATCATAAACCTAGCATACAAATAAAACGATGTGCAAGTATAGGTGACATTTAGCTATCATTGACGTTCTACAGACCTTGCTTACGTTATACCCAACTTCAGAGATCTTCGAACATTATAATACCATGGAACTATAGCATCCCATGTCTATGCCTAATAGGCAGTATACCCCTGTAATTAATATTAAATATTAATTATAAGGTGTAACAAGCCCATTATCATAACGAAACACCGTATGTGTCTAACTCCAAAACTAAAAGTCTAAAGCTCGTTAGGGCCACGAAGCTCACACACAGCCAACCACCCCGGTCAAAGCCAACCCCCATTAATAGCCGACCACAAATCCCCACATACACCCAAAACAAATGCACCCACGGCCCCAAACCCAGCAAATCCAACATTTAAAGCCCCAAAATTAAAGACAAACTCCAGCTAGCACAAAACAAGCCTCCCGACCCAGGGCTCCAAGCCGATCCAGCCAAAACACCCAAATCCCCCGGACCACCCGGCCCTATTTTACACCAACCCC</ns2:sequence><ns2:name>MT598423.1_Leishmania_infantum_isolate_LIPA83-class37_minicircle_kinetoplast_sequence</ns2:name></ns2:Sequence><ns2:Sequence dsseqid="sq1326" id="sq1326"><ns2:sequence>CCCGGAGGACCAGAAAAGTTTGGATTTTTAGGCCATTTTTTGGGATTTTCAGCGTTTTCCAGCCAATCCAGACGCATTCAGCCCAAATTCCAATCGAACAGCCACAGCCCAGCAGCCTTCAGGCAAAGTAGTACTCTAGTCCCGTCTAGTCTAGTACCACATCATAAACCTAGCATACAAATAAAACGATGTGCAAGTATAGGTGACATTTAGCTATCATTGACGTTCTACAGACCTTGCTTACGTTATACCCAACTTCAGAGATCTTCGAACATTATAATACCATGGAACTATAGCATCCCATGTCTATGCCTAATAGGCAGTATACCCCTGTAATTAATATTAAATATTAATTATAAGGTGTAACAAGCCCATTATCATAACGAAACACCGTATGTGTCTAACTCCAAAACTAAAAGTCTAAAGCTCGTTAGGGCCACGAAGCTCACACACAGCCAACCACCTCGGTCAAAGCCAACCCCCATTAATAGCCGACCACAAATCCCCACATACACCCAAAACAAATGCACCCACGGCCCCAAACCCAGCAAATCCAACATTTAAAGCCCCAAAATTAAAGACAAACTCCAGCTAGCACAAAACAAGCCTCCCGACCCAGGGCTCCAAGCCGATCCAGCCAAAACACCCAAATCCCCCGGACCACCCGGCCCTATTTTACACCAACCC</ns2:sequence><ns2:name>MT598424.1_Leishmania_infantum_isolate_ZK5-class37_minicircle_kinetoplast_sequence</ns2:name></ns2:Sequence><ns2:Sequence dsseqid="sq1328" id="sq1328"><ns2:sequence>CCCCGGAGGACCAGAAAAGTTTGGATTTTTAGGCCATTTTTTGGGATTTTCAGCGTTTTCCAGCCAATCCAGACGCATTCAGCCCAAATTCCAATCGAACAGCCACAGCCCAGCAGCCTTCAGGCAAAGTAGTACTCTAGTCCCGTCTAGTCTAGTACCACATCATAAACCTAGCATACAAATAAAACGATGTGCAAGTATAGGTGACATTTAGCTATCATTGACGTTCTACAGACCTTGCTTACGTTATACCTAACTTCAGAGATCTTCGAACATTATAATACCATGGAACTATAGCATCCCATGTCTATGCCTAATAGGCAGTATACCCCTGTAATTAATATTAAATATTAATTATAAGGTGTAACAAGCCCATTATCATAACGAAACACCGTATGTGTCTAACTCCAAAACTAAAAGTCTAAAGCTCGTTAGGGCCACGAAGCTCACACACAGCCAACCACCCCGGTCAAAGCCAACCCCCATTAATAGCCGACCACAAATCCCCACATACACCCAAAACAAATGCACCCACGGCCCCAAACCCAGCAAATCCAACATTTAAAGCCCCAAAATTAAAGACAAACTCCAGCTAGCACAAAACAAGCCTCCCGACCCAGGGCTCCAAGCCGATCCAGCCAAAACACCCAAATCCCCCGGACCACCCGGCCCTATTTTACACCAAC</ns2:sequence><ns2:name>MT598425.1_Leishmania_infantum_isolate_ZK25-class37_minicircle_kinetoplast_sequence</ns2:name></ns2:Sequence><ns2:Sequence dsseqid="sq1330" id="sq1330"><ns2:sequence>CCGGAGGACCAGAAAAGTTTGGATTTTTAGGCCATTTTTTGGGATTTTCAGCATTTTCCAGCCAATTCAGGCGCATCCAGCCCAAATTCCAACCGAACAGTCGCAGTCCAACAGCCTTCAGGCAAAGTAGTACTCTAGCCCCGTCTAGTCTAGTCCCATACCATAAATCTAGCATACAAATAAAACGATGTGCAAGTATAGGTGACATTTAGCTATCATTGACGTTCTACAGACCTTGCTTACGTTATACCTAACTTCAGAGACCTTCGAACATTATAATACCATGGAACTATAGCGTCCCATGTCTATGCCTAATAGGCAGTATACCCCTGTAATTAATATTAAATATTAATTATAAGGTGTAACAAGCCCATTATCATAACGAAACACCGCATGCGTTTAACCCCAAAACTAAAAGTCTAAAACTCGTTAGGGTTACGGAACCCACACACAGCCAACCACCCCGGCCAAAGCCAACTCCCATTAATAGTCGACCGCAAACCCCTCACATGCATCCAAAACAAATGTGCCACGCCTCCAAACCCACCAAATCCAACATTTAAAGCCCCAAAATTAAAGACAAACTCCAGCTAGCGCAAAACCAAGCCTCCAGACCCAGGGTTCCAGGCCGATCCAGCCAAAATACCCGAATTTCCCGGACCACCCGGCCCTATTTTACACCAACCCCC</ns2:sequence><ns2:name>MT598426.1_Leishmania_infantum_isolate_ZK28-class37_minicircle_kinetoplast_sequence</ns2:name></ns2:Sequence><ns2:Sequence dsseqid="sq1332" id="sq1332"><ns2:sequence>CCGGAGGACCAGAAAAGTTTGGATTTTTAGGCCATTTTTTGGGATTTTCAGCGTTTTCCAGCCAATCCAGACGCATTCAGCCCAAATTCCAATCGAACAGCCACAGCCCAGCAGCCTTCAGGCAAAGTAGTACTCTAGTCCCGTCTAGTCTAGTACCACATCATAAACCTAGCATACAAATAAAACGATGTGCAAGTATAGGTGACATTTAGCTATCATTGACGTTCTACAGACCTTGCCTACGTTATACCTAACTTCAGAGATCTTCGAACATTATAATACCATGGAACTATAGCATCCCATGTCTATGCCTAATAGGCAGTATACCCCTGTAATTAATATTAAATATTAATTATAAGGTGTAACAAGCCCATTATCATAACGAAACACCGTATGCGTCTAACTCCAAAACTAAAAGTCTAAAGCTCGTTAGGGCCACGAAGCTCACACACAGCCAACCACCCCGGTCAAAGCCAACCCCATTAATAGCCGACCACAAATCCCCACATACACCCAAAACAAATGCACCCACGGCCCCAAACCCAGCAAATCCAACATTTAAAGCCCAAAATTAAAGACAAACTCCAGCTAGCACAAAACAAGCCTCCCGACCCAGGGCTCCAAGCCGATCCAGCCAAAACACCAAAATCCCCCGGACCACCCGGCCCTATTTTACACCAACCCCC</ns2:sequence><ns2:name>MT598427.1_Leishmania_infantum_isolate_ZK43-class37_minicircle_kinetoplast_sequence</ns2:name></ns2:Sequence><ns2:Sequence dsseqid="sq1334" id="sq1334"><ns2:sequence>CCGGAGGACCAGAAAAGTTTGGATTTTTAGGCCATTTTTTGGGATTTTCAGCGTTTTCCAGCCAATCCAGACGCATTCAGCCCAAATTCCAATCGAACAGCCACAGCCCAGCAGCCTTCAGGCAAAGTAGTACTCTAGTCCCGTCTAGTCTAGTACCACATCATAAACCTAGCATACAAATAAAACGATGTGCAAGTATAGGTGACATTTAGCTATCATTGACGTTCTACAGACCTTGCTTACGTTATACCTAACTTCAGAGATCTTCGAACATTATAATACCATGGAACTATAGCATCCCATGTCTATGCCTAATAGGCAGTATACCCCTGTAATTAATATTAAATATTAATTATAAGGTGTAACAAGCCCATTATCATAACGAAACACCGTATGTGTCTAACTCCAAAACTAAAAGTCTAAAGCTCGTTAGGGCCACGAAGCTCACACACAGCCAACCACCCCGGTCAAAGCCAACCCCCATTAATAGCCGACCACAAATCCCCACATACACCCAAAACAAATGCACCCACGGCCCCAAACCCAGCAAATCCAACATTTAAAGCCCCAAAATTAAAGACAAACTCCAGCTAGCACAAAACAAGCCTCCCGACCCAGGGCTCCAAGCCGATCCAGCCAAAACACCCAAATCCCCCGGACCACCCGGCCCTATTTTACACCAAC</ns2:sequence><ns2:name>MT598428.1_Leishmania_infantum_isolate_ZK47-class37_minicircle_kinetoplast_sequence</ns2:name></ns2:Sequence><ns2:Sequence dsseqid="sq1336" id="sq1336"><ns2:sequence>GGTTGGTGTAAAATAGGGCCGGGTGGAGGGGGAATTTCGCTGGGTTGACTGGAATAGGCCTCCTAGCCCGTATAATTCGGGGGTTGTAGCTTTTTGGATGATTTAAACTTTATTTTTCTTTACTTGTGGGTTGACCATGGGTCTTTGGTACTATATTGGCTTTGGCGTTGTCGGTTTTGGCTTTCATGCATTTGATTTGTGCTTATTTATTTATAAATGTTGGTGTACACGTAGTTGGACACTTGGATGTTATGTGCCTCCGGCGAAGGTCTTTCGATGGCCGGGGAGATAACTATAGGTCCTTAGGCTATAGGTAGCGTATAGGTCATAGGAATAAAGGCCTTTTATATTGATATATATGCAGTAGGGCAATCGGTGAGACTTCAGCGATGTCTAATAAACTGGTAAGATAATTAGGCCCGTAAGTTAATATACGTCTGTCTATATACTCTGCACTACTACTTTGATTTTGCCGTGTGAGTTATACATTGTTAGTATTTGTGGTTGGATGTACTCGTTAGATAGACTACCTCGGGTATATACTTATGCCTTCAGCTAGAGCTCCTACGGAGGTGCAACAATGGATTTTGACGCTACGAGGTCTGGAAACTACTGGGGTGGGTTGTATTTTGGTGAAAAAGTCCGAAAAATAGCCGAAAATGGCCCGAAAACCCAAACTTTTCTGGTCCTTCGGGTAGGGGCGTTCTG</ns2:sequence><ns2:name>MT598429.1_Leishmania_infantum_isolate_LIPA60-class38_minicircle_kinetoplast_sequence</ns2:name></ns2:Sequence><ns2:Sequence dsseqid="sq1338" id="sq1338"><ns2:sequence>GGGGTTGGTGTAAAATAGGGCCGGGTGGAGGGGGAATTTCGCTGGGTTGACTGGAAATAGGCCTCCTAGCCCGTATAATTCGGGGGTTGTAGCTTTTTGGGTGATTTAAACTTTATTTTTCTTTACTTGGTGATTGACTATGGGTCTTTGGCACTATATTGGCTTTGGCGTTGTCGGTTTTGGCTTTCATGCATTTGATTTGTGCTTATTTATTTATAAATGTTGGTGTACACGTAGTTGGACACTTGGATGTTATGTGCCTCCGGCGAAGGTCTTTCGATGACCGGGGAGATAACTATAGGTCCTTAGGCTGTAGGTAGCGTATAGGTCATAGGAATAAAGGCCTTTTATATTGATATATAGGCAGTAGGGCAATCGGTGAGACTTCAGCGATGTCTAATAAACTGGTAAGATGATTAGGCCCGTAAGTTAATATACGTCTGTCTATATACTCTGCACTACTACTTTGATTTTGCCATGTGAGTTATACATTGTTAGTATTTGTGGTTGGATGTACTCGTTAGATAGACTACCTCGGGTATATACTTATGCCTTCAGCTAGAGCTCCTACGGAGGTGCAACAATGAATTTTGACGCTACGAGGTCTGGAAACTACTTGGGTGGGTTGTATTTTGGTGAAAAAGTCCGAAAAATAGCCGAAAATGGCCCGAAAATCCAAACTTTTCTGGTCCTCCGGGTAGG</ns2:sequence><ns2:name>MT598430.1_Leishmania_infantum_isolate_LIPA83-class38_minicircle_kinetoplast_sequence</ns2:name></ns2:Sequence><ns2:Sequence dsseqid="sq1340" id="sq1340"><ns2:sequence>GGGGGTTGGTGTAAAATAGGGCCGGGTGGAGGGGGAATTTCGCTGGGTTGACTGGAATAGGCCTCCTAGCCCGTATAATTCGGGGGTTGTAGCTTTTTGGATGATTTAAACTTTATTTTTCTTTACTTGTGGGTTGGCCATGGGTCTTTGGTACTATATTGGCTTTGGCGTTGTCGGTTTTGGCTTTCATGCATTTGATTTGTGCTTATTTATTTATAAATGTTGGTGTACACGTAGTTGGACACTTGGATGTTATGTGCCTCCGGCGAAGGTCTTTCGATGGCCGGGGAGATAACTATAGGTCCTTAGGCTATAGGTAGCGTATAGGTCATAGGAATAAAGGCCTTTTATATTGATATATATGCAGTAGGGCAATCGGTGAGACTTCAGCGATGTCTAATAAACTGGTAAGATAATTAGGCCCGTAAGTTAATATACGTCTGTCTATATACTCTGCACTACTACTTTGATTTTGCCGTGTGAGTTATACATTGTTAGTATTTGTGGTTGGATGTACTCGTTAGATAGACTACCTCGGGTATATACTTATGCCTTCAGCTAGAGCTCCTACGGAGGTGCAACAATGGATTTTGACGCTACGAGGTCTGGAAACTACTGGGGTGGGTTGTATTTTGGTGAAAAAGTCCGAAAAATAGCCGAAAATGGCCCGAAAACCCAAACTTTTCTGGTCCTTCGGGTAGGGGC</ns2:sequence><ns2:name>MT598431.1_Leishmania_infantum_isolate_ZK25-class38_minicircle_kinetoplast_sequence</ns2:name></ns2:Sequence><ns2:Sequence dsseqid="sq1342" id="sq1342"><ns2:sequence>ACTGGGGGTTGGTGTAAAATAGGGCTGGGTGGAGGGGGAATTTCGCTGGGTTGACTGGAATAGGCCTCCTAGCCCGTATAATTCGGGGTTGTAGCTTTTTGGATGATTTAAACTTTATTTTTCTTTACTTGTGGGTTGGCCATGGGTCTTTGGTACTATATTGGCTTTGGCGTTGTCGGTTTTGGCTTTCATGCATTTGATTTGTGCTTATTTATTTATAAATGTTGGTGTACACGTAGTTGGACACTTGGATGTTATGTGCCTCCGGCGAAGGTCTTTCGATGGCCGGGGAGATAACTATAGGTCCTTAGGCTATAGGTAGCGTATAGGTCATAGGAATAAAGGCCTTTTATATTGATATATATGCAGTAGGGCAATCGGTGAGACTTCAGCGATGTCTAATAAACTGGTAAGATAATTAGGCCCGTAAGTTAATATACGTCTGTCTATATACTCTGCACTACTACTTTGATTTTGCCGTGTGAGTTATACATTGTTAGTATTTGTGGTTGGATGTACTCGTTAGATAGACTACCTCGGGTATATACTTATGCCTTCAGCTAGAGCTCCTACGGAGGTGCAACAATGGATTTTGACGCTACGAGGTCTGGAAACTACTGGGGTGGGTTGTATTTTGGTGAAAAAGTCCGAAAAATAGCCGAAAATGGCCCGAAAACCCAAACTTTTCTGGTCCTCCGGGTAGGG</ns2:sequence><ns2:name>MT598432.1_Leishmania_infantum_isolate_ZK43-class38_minicircle_kinetoplast_sequence</ns2:name></ns2:Sequence><ns2:Sequence dsseqid="sq1344" id="sq1344"><ns2:sequence>CTGGGGTTGGTGTAAAATAGGGCCGGGTGGAGGGGGAATTTCGCTGGGTTGACTGGAAATAGGCCTCCTAGCCCGTATAATTCGGGGGTTGTAGCTTTTTGGGTGATTTAAACTTTATTTTTCTTTACTTGGTGATTGACTATGGGTCTTTGGCACTATATTGGCTTTGGCGTTGTCGGTTTTGGCTTTCATGCATTTGATTTGTGCTTATTTATTTATAAATGTTGGTGTACACGTAGTTGGACACTTGGATGTTATGTGCCTCCGGCGAAGGTCTTTCGATGACCGGGGAGATAACTATAGGTCCTTAGGCTATAGGTAGCGTATAGGTCATAGGAATAAAGGCCTTTTATATTGATATATAGGCAGTAGGGCAATCGGTGAGACTTCAGCGATGTCTAATAAACTGGTAAGATGATTAGGCCCGCGAGTTAATATACGTCTGTCTATATACTCTACACTACTACTTTGATTTTGCCATGTGAGTTATACATTGTTAGTATTTGTGGTTGGATGACTCGTTAGATAGACTACCTCGGGTATATACTTATGCCTTCAGCTAGAGCTCCTACGGAGGTGCAACAATGAATTTTGACGCTACGAGGTCTGGAAACTAACTGGGGTGGGTTGTATTTTGGTGAAAAAGTCCGAAAAATAGCCGAAAATGGCCCGAAAATCCAAACTTTTCTGGTCCTCCGGGT</ns2:sequence><ns2:name>MT598433.1_Leishmania_infantum_isolate_ZK28-class38_minicircle_kinetoplast_sequence</ns2:name></ns2:Sequence><ns2:Sequence dsseqid="sq1346" id="sq1346"><ns2:sequence>GGGTTGGTGTAAAATAGGGCCGGGTGGAGGGGGAATTTCGCTGGGTTGACTGGAATAGGCCTCCTAGCCCGTATAATTCGGGGGTTGTAGCTTTTTGGATGATTTAAACTTTATTTTTCTTTACTTGTGGGTTGGCCATGGGTCTTTGGTACTATATTGGCTTTGGCGTTGTTGGTTTTGGCTTTCATGCATTTGATTTGTGCTTATTTATTTATAAATGTTGGTGTACACGTAGTTGGACACTTGGATGTTATGTGCCTCCGGCGAAGGTCTTTCGATGGCCGGGGAGATAACTATAGGTCCTTAGGCTATAGGTAGCGTATAGGTCATAGGAATAAAGGCCTTTTATATTGATATATATGCAGTAGGGCAATCGGTGAGACTTCAGCGATGTCTAATAAACTGGTAAGATAATTAGGCCCGTAAGNNNNNNNNNNNNNNNNGGTATATACTTATGCCTTCAGCTAGAGCTCCTACGGAGGTGCAACAATGGATTTTGACGCTACGAGGTCTGGAAACTACTGGGGTGGGTTGTATTTTGGTGAAAAAGTCCGAAAAATAGCCGAAAATGGCCCGAAAACTCAAACTTTTCTGGTCCTCCGGGTAGGTTCCGACCATTTTAG</ns2:sequence><ns2:name>MT598434.1_Leishmania_infantum_isolate_ZK5-class38_minicircle_kinetoplast_sequence</ns2:name></ns2:Sequence><ns2:Sequence dsseqid="sq1348" id="sq1348"><ns2:sequence>TGGGGGTTGGTGTAAAATAGGGCCGGGTGGAGGGGGAATTTCGCTGGGTTGACTGGAATAGGCCTCCTAGCCCGTATAATTCGGGGGTTGTAGCTTTTTGGATGATTTAAACTTTATTTTTCTTTACTTGTGGGTTGGCCATGGGTCTTTGGTACTATATTGGCTTTGGCGTTGTTGGTTTTGGCTTTCATGCATTTGATTTGTGCTTATTTATTTATAAATGTTGGTGTACACGTAGTTGGACACTTGGATGTTATGTGCCTCCGGCGAAGGTCTTTCGATGGCCGGGGAGATAACTATAGGTCCTTAGGCTATAGGTAGCGTATAGGTCATAGGAATAAAGGCCTTTTATATTGATATATATGCAGTAGGGCAATCGGTGAGACTTCAGCGATGTCTAATAAACTGGTAAGATAATTAGGCCCGTAAGTTAATATACGTCTGTCTATATACTCTGCACTACTACTTTGATTTTGCCATGTGAGTTATACATTGTTAGTATTTGTGGTTGGATGTACTCGTTAGATAGACTACCTTGGTATATACTTATGCCTTCAGCTAGAGCTCCTACGGAGGTGCGACAATGGATTTTGACGCTACGAGGTCTGGAAACTACTGGGGTGGGTTGTATTTTGGTGAAAAAGTCCGAAAAATAGCCGAAAATGGCCCGAAAACTCAAACTTTTCTGGTCCTCCGGGTAGGGGCGTTCT</ns2:sequence><ns2:name>MT598435.1_Leishmania_infantum_isolate_ZK47-class38_minicircle_kinetoplast_sequence</ns2:name></ns2:Sequence><ns2:Sequence dsseqid="sq1350" id="sq1350"><ns2:sequence>GGGGTTGGTGTAAAATAGGGCCGGGTGGAGGGGGGAATTTCGGTTCCTCCCCGGAAATGTACGGGTGGGGAGGCCTTGTTTTGATCTGGTTGGTTATTTTGGTGGTTTGGAGGCTTGTTGTTGGGACTTGGAGGCTTTTTTGGGGCTTGCTTAGTTTGGAGCTTGGGGTGGGTGTTTAGGCTTGATTTGATGCTGGTGGGTGTTGGATGTGGATGTTTTGAGCTTGAATTTGGTGGATTAACTTTATTAACTTGGGGTGTGGCTCTAGGATTTTGGATGAGTTTGCGGGATATCAATGCTCTTGGCTGGGGCTTTGGGGGATTGGTTTTAACTCCCTTCCTTTGATATTAATATTAGTTATGCTAAGTGACGAAGGCCTCAGGGGTGGTAACCATAGTGGACGACGAATATAGTTATCTAGGTCTATAGAGCTTAATTACGGGTATACTGGGAAAGGTTACGTGGGGCTCGGTGATGAGTAGCTATAGTAGACATAGTATTTGATATCGTCTATAATTGAGAGTGATAGTTTTATTGATTTGCCAGTGTATTTGTGTTCTATGTAGATGCTGTGTTATGTTGAGGGTAAATATACCTGTACAGACTAGGCTGAAGCTTCTTGATGGTACTGGAGATGGGCAAAAATCGCCAAAAATAGCCAAAAATGGGCCAAAATTCCAAACTTTTCTGGTCCTCCGGG</ns2:sequence><ns2:name>MT598436.1_Leishmania_infantum_isolate_LIPA60-class39_minicircle_kinetoplast_sequence</ns2:name></ns2:Sequence><ns2:Sequence dsseqid="sq1352" id="sq1352"><ns2:sequence>GGGGTTGGTGTAAAATAGGGCCGGGTGGAGGGGGGGAATTTCGGTTCCTCCCTGGAAATGTACGGGTGGGGAGGCCTTGTTTTGATCTGGTTGGTTATTTTGGTGGTTTGGAGGCTTGTTGTTGGGACTTGGAGGGCTTTTTTGGGGCTTGCTTAGTTTGGAGCTTGGGGTGGGTGTTTAGGCTTGATTTGATGCTGGTGGGTGTTGGATGTGGATGTTTTGAGCTTGAATTTGGTGGATTAACTTTATTAACTTGGGGTGTGGCTCTAGGATTTTGGATGAGTTTGCGGGATATCAATGCTCTTGGCTGGGGCTTTGGGGGATTGGTTTTAACTCCCTTCCTTTGATATTAATATTAGTTATGCTAAGTGACGAAGGTCTCAGGGGTGGTAACCATAGTGGACGACGAATATAGTTATCTAGGTCTATAGAGCTTAATTACGGGTATACTGGGAAAGGTTACGTGGGGCTCGGTGATGAGTAGCTATAGTAGACATAGTATTTGATATCGTCTATAATTGAGAGTGATAGTTTTATTGATTTGCCAGTGTATTTGTGTTCTATGTAGATGCTGTGTTATGTTGAGGGTAAATATACCTGTACAGACTAGGCTGAAGCTTCTTGATGGTACTGGAGATGGGCAAAAATCGCCAAAAATAGCCAAAAATGGGCCAAAATTCCAAACTTTTCTGGTCCTACGGGTAGGGGCG</ns2:sequence><ns2:name>MT598437.1_Leishmania_infantum_isolate_ZK25-class39_minicircle_kinetoplast_sequence</ns2:name></ns2:Sequence><ns2:Sequence dsseqid="sq1354" id="sq1354"><ns2:sequence>GGGGGTTGGTGTAAAATAGGGCCGGGTGGAGGGGGGAATTTCGGTTCCTCCCTGGAAATGTACGGGTGGGGAGGCCTTGTTTTGATCTGGTTGGTTATTTTGGTGGTTTGGAGGCTTGTTGTTGGGACTTGGAGGGCTTTTTTGGGGCTTGCTTAGTTTGGAGCTTGGGGTGGGTGTTTAGGCTTGATTTGATGCTGGTGGGTGTTGGATGTGGATGTTTTGAGCTTGAATTTGGTGGATTAACTTTATTAACTTGGGGTGTGGCTCTAGGATTTTGGATGAGTTTGCGGGATATCAATGCTCTTGGCTGGGGCTTTGGGGGATTGGTTTTAACTCCCTTCCTTTGATATTAATATTAGTTATGCTAAGTGACGAAGGTCTCAGGGGTGGTAACCATAGTGGACGACGAATATAGTTATCTAGGTCTATAGAGCTTAATTACGGGTATACTGGGAAAGGTTACGTGGGGCTCGGTGATGAGTAGCTATAGTAGACATAGTATTTGATATCGTCTATAATTGAGAGTGATAGTTTTATTGATTTGCCAGTGTATTTGTGTTCTATGTAGATGCTGTGTTATGTTGAGGGTAAATATACCTGTACAGACTAGGCTGAAGCTTCTTGATGGTACTGGAGATGGGCAAAAATCGCCAAAAATAGCCAAAAATGGGCCAAAATTCCAAACTTTTCTGGTCCTCCGGGT</ns2:sequence><ns2:name>MT598438.1_Leishmania_infantum_isolate_ZK5-class39_minicircle_kinetoplast_sequence</ns2:name></ns2:Sequence><ns2:Sequence dsseqid="sq1356" id="sq1356"><ns2:sequence>GGGTTGGTGTAAAATAGGGCCGGGTGGAGGGGGGAATTTCGGTTCCTCCCTGGAAATGTACGGGTGGGGAGGCCTTGTTTTGATCTGGTTGGTTATTTTGGTGGTTTGGAGGCTTGTTGTTGGGACTTGGAGGGCTTTTTTGGGCTTGCTTAGTTTGGAGCTTGGGGTGGGTGTTTAGGCTTGATTTGATGCTGGTGGGTGTTGGATGTGGATGTTTTGAGCTTGAATTTGGTGGATTAACTTTATTAACTTGGGGTGTGGCTCTAGGATTTTGGATGAGTTTGCGGGATATCAATGCTCTTGGCTGGGGCTTTGGGGGATTGGTTTTAACTCCCTTCCTTTGATATTAATATTAGTTATGCTAAGTGACGAAGGTCTCAGGGGTGGTGACCATAGTGGACGACGAATATAGTTATCTAGGTCTATAGAGCTTAATTACGGGTGTACTGGGAAAGGTTACGTGGGGCTCGGTGATGAGTAGCTATAGTAGACATAGTATTTGATATCGTCTATAATTGAGAGTGATAGTTTTATTGATTTGCCAGTGTATTTGTGTTCTATGTAGATGCTGTGTTATGTTGAGGGTAAATATACCTGTACAGACTAGGCTGAAGCTTCTTGATGGTACTGGAGATGGGCAAAAATCGCCAAAAATAGCCAAAAATGGGCCAAAATTCCAAACTTTTCTGGTCCTCCGGGTA</ns2:sequence><ns2:name>MT598439.1_Leishmania_infantum_isolate_LIPA83-class39_minicircle_kinetoplast_sequence</ns2:name></ns2:Sequence><ns2:Sequence dsseqid="sq1358" id="sq1358"><ns2:sequence>GGTTGGTGTAAAATAGGGCCGGGTGGAGGGGGAATTTCGGTTCCTCCCTGGAAATATACGGGTGGGGACGCCTTGTTTCGGTCTGGTTGGCTATTTTGATGGTTTGGAGGCTTGTTGTTGGGGCTTGGAGGGCTTTTTGAGGACTTGCTTAGTTTGAGGCTTGGGGGTGGGTGTTCAGGCTTGGTTTGGTACTGGTGGGTATTGGATGTGGATGTTTCGAGCTTGAATTTGGTGGATTAACTTTTATTAACTTGGGGGTGCGGCTCTAGGATTTTGGATGGGTGTGTGGGATATCGATGCTCTTGGCTGGGCTTTGGGGGATTGGTTTTAACTCCCTTCCTTTGATATTAATATTAGTTATGCTAAGTGACGAAGGTCTCAGGGGAGGTAACCATAGTGGACGATGAATATAGTTATCTAGGTCTATAGAGCTTAATTACGAGTATACTGGGAAAGGCTACGTGGGGCCCGGTAATGAGTAGCTATAGTAGACATAGTATTTGATATCGTCTATAATTGAGGATGATAGTTTTATTGATTTGCCAGTGTATTTGTGTTCTATGTAGATGCTGTATTATGTTGAGGGTAAATATACCTGTACAGACTAGCCTGAAGCTTCTTGATGGCACTGGAGATGGGCAAAAATCCCCAAAAATAGCCAAAAATAGGCCGAAAATCCAAACTTTTCTGGTCCTCCGGG</ns2:sequence><ns2:name>MT598440.1_Leishmania_infantum_isolate_ZK28-class39_minicircle_kinetoplast_sequence</ns2:name></ns2:Sequence><ns2:Sequence dsseqid="sq1360" id="sq1360"><ns2:sequence>GGGGTTGGTGTAAAATAGGGCCGGGTGGAGGGGGGAATTTCGGTTCCTCCCTGGAAATGTACGGGTGGGGAGGCCTTGTTTTGATCTGGTTGGTTATTTTGGTGGTTTGGAGGCTTGTTGTTGGGACTTGGAGGGCTTTTTTGGGGCTTGCTTAGTTTGGAGCTTGGGGTGGGTGTTTAGGCTTGATTTGATGCTGGTGGGTGTTGGATGTGGATGTTTTGAGCTTGAATTTGGTGGATTAACTTTATTAACTTGGGTGTGGCTCTAGGATTTTGGATGAGTTTGCGGGATATCAATGCTCTTGGCTGGGGCTTTGGGGGATTGGTTTTAACTCCCTTCCTTTGATATTAATATTAGTTATGCTAAGTGACGAAGGTCTCAGGGGTGGTAACCATAGTGGACGACGAATATAGTTATCTAGGTCTATAGAGCTTAATTACGGGTATACTGGGAAAGGTTACGTGGGGCTCGGTGATGAGTAGCTATAGTAGACATAGTATTTGATATCGTCTATAATTGAGAGTGATAGTTTTATTGATTTGCCAGTGTATTTGTGTTCTATGTAGATGCTGTGTTATGTTGAGGGTAAATATACCTGTACAGACTAGGCTGAAGCTTCTTGATGGTACTGGAGATGGGCAAAAATCGCCAAAAATAGCCAAAAATGGGCCAAAATTCCAAACTTTTCTGGTCCTCCGGGT</ns2:sequence><ns2:name>MT598441.1_Leishmania_infantum_isolate_ZK43-class39_minicircle_kinetoplast_sequence</ns2:name></ns2:Sequence><ns2:Sequence dsseqid="sq1362" id="sq1362"><ns2:sequence>GGGGTTGGTGTAAAATAGGGCCGGGTGGAGGGGGGAATTTCGGTTCCTCCCTGGAAATGTACGGGTGGGGAGGCCTTGTTTTGATCTGGTTGGTTATTTTGGTGGTTTGGAGGCTTGTTGTTGGGACTTGGAGGGCTTTTTTGGGGCTTGCTTAGTTTGGAGCTTGGGGTGGGTGTTTAGGCTTGATTTGATGCTGGTGGGTGTTGGATGTGGATGTTTTGAGCTTGAATTTGGTGGATTAACTTTATTAACTTGGGGTGTGGCTCTAGGATTTTGGATGAGTTTGCGGGATATCAATGCTCTTGGCTGGGGCTTTGGGGGATTGGTTTTAACTCCCTTCCTTTGATATTAATATTAGTTATGCTAAGTGACGAAGGTCTCAGGGGTGGTAACCATAGTGGACGACGAATATAGTTATCTAGGTCTATAGAGCTTAATTACGGGTATACTGGGAAAGGTTACGTGGGGCTCGGTGATGAGTAGCTATAGTAGACATAGTATTTGATATCGTCTATAATTGAGAGTGATAGTTTTATTGATTTGCCAGTGTATTTGTGTTCTATGTAGATGCTGTGTTATGTTGAGGGTAAATATACCTGTACAGACTAGGCTGAAGCTTCTTGATGGTACTGGAGATGGGCAAAAATCGCCAAAAATAGCCAAAAATGGGCCAAAATTCCAAACTTTTCTGGTCCTCCGGGTAAAGTTTGGGAA</ns2:sequence><ns2:name>MT598442.1_Leishmania_infantum_isolate_ZK47-class39_minicircle_kinetoplast_sequence</ns2:name></ns2:Sequence><ns2:Sequence dsseqid="sq1364" id="sq1364"><ns2:sequence>TGGGGGTTGGTGTAAAATAGGGCCGGGTGGTCCGGGGAATTCGTGGATTTTGGGCCTGGATCGGGGAATAGACGGGCCTGACCCTTGGTTTTGGAGGTGGCTGGCTTTTTACCTCTGGGGTGGCTTTATTTTGGGTTTAGATATTGAGTTTTCTTTTTATGGTTGGCTACTTGGCTCGAATTGAGGGTTGGGCTTGGATACATTGGATTGGATGCGTCGTGGGGCTTGATTTTCCCTCGGTCGGAAATTTTGTTTTTATTTACTATAGTTTGGGGTGGTGGATGTCTTGGCGTACACTTGGACTCCAATGTGCCTACAGCTCTATAACCCTAATAGAATAAAGGGAATATCTAGAATAGAGGTGACCTTTGTGATAGATAGGGTTAGAATAGTTTATAGCCGACATCGAAGCCTTTGGTGATAAGGCGGGCGGTAGGGATGGAGAATAGAATGTGCTATCTATATGACACGGTACTAGCTTTCTCTTATGTAGATTGTATCCATTGTTTGGTCTAATTTAGGCTATAGATTGTGCTAGAGGACTGTCGTGGTATACTGTTTACCTAAAGGTGCAATGCCTACGTCATTATGGGGTGGTTTTTGGGTGGGGTATGCTGGATTTTCTGAAAAAAGTGGCGAAAAATGGCGGGAAAATGGGAATTTCCCAAACTTTTCTGGTCCTCCGGGTAGGG</ns2:sequence><ns2:name>MT598443.1_Leishmania_infantum_isolate_LIPA60-class4_minicircle_kinetoplast_sequence</ns2:name></ns2:Sequence><ns2:Sequence dsseqid="sq1366" id="sq1366"><ns2:sequence>GGGGTTGGTGTAAAATAGGGCCGGGTGGTCCGGGGAATTCGTGGATTTTGGGCCTGGATCGGGGAATAGACGGGTCTGACCCTTGGTTTTGGAGGTGGCTGGCTTTTTACCTCTGGGGTGGCTTTATTTTGGGTTTAGATATTGAGTTTTCTTTTTATGGTTGGCTACTTGGCTCGAATTGAGGGTTGGGCTTGGATACATTGGATTGGATGCGTCGTGGGGCTTGATTTTCCCTCGGTCGGAAATTTTGTTTTTATTTACTATAGTTTGGGGTGGTGGATGTCTTGGCGTACACTTGGACTCCAATGTGCCTACAGCTCTATAACCCTAATAGAATAAAGGGAATATCTAGAATAGAGGTGACCTTTGTGATAGATAGGGTTAGAATAGTTTATAGCCGACATCGAAGCCTTTGGTGATAAGGCGGGCGGTAGGGGTGGAGAATAGAATGTGCTATCTATATGACACGGTACTAGCTTTCTCTTATGTAGATTGTATCCATTGTTTGGTCTAATTTAGACTATAGATTGTGCTAGAGGACTGTCGTGGTATACTGTTTACCTAAAGGTGCAATGCCTACGTCATTATGGGGTGGTTTTTGGGTGGGGTATGCTGGATTTTCTGAAAAAAGTGGCGAAAAATGGCGGGAAAATGGGGAATTTCCCAAACTTTTCTGGTCCTCCGGGTAGGGG</ns2:sequence><ns2:name>MT598444.1_Leishmania_infantum_isolate_LIPA83-class4_minicircle_kinetoplast_sequence</ns2:name></ns2:Sequence><ns2:Sequence dsseqid="sq1368" id="sq1368"><ns2:sequence>GGGGTTGGTGTAAAATAGGGCCGGGTGGTTCGGGGAATTCGTGGATTTTGGGCCTGGATCGGGGAATAGACGGGCCTGACCCTTGGTTTTGGAGGTGGCTGGCTTTTTACCTCTGGGGTGGCTTTATTTTGGGTTTAGATATTGAGTTTTCTTTTTATGGTTGGCTACTTGGCTCGAATTGAGGGTTGGGCTTGGATACATTGGATTGGATGCGTCGTGGGGCTTGATTTTCCCTCGGTCGGAAATTTTGTTTTTATTTACTATAGTTTGGGGTGGTGGATGTCTTGGCGTACACTTGGACTCCAATGTGCCTACAGCTCTATAACCCTAATAGAATAAAGGGAATATCTAGAATAGAGGTGACCTTTGTGATAGATAGGGTTAGAATAGTTTATAGCCGACATCGAAGCCTTTGGTGATAAGGCGGGCGGTAGGGATGGAGAATAGAATGTGCTATCTATATGACACGGTACTAGCTTTCTCTTATGTAGATTGTATCCATTGTTTGGTCTAATTTAGGCTATAGATTGTGCTAGAGGACTGTCGTGGTATACTGTTTACCTAAAGGTGCAATGCCTACGTCATTATGGGGTGGTTTTTGGGTGGGGTATGCTGGATTTTCTGAAAAAAGTGGCGAAAAATGGCGGGAAAATGGGAATTTCCCAAACTTTTCTGGTCCTCCGGGTAGGGG</ns2:sequence><ns2:name>MT598445.1_Leishmania_infantum_isolate_ZK25-class4_minicircle_kinetoplast_sequence</ns2:name></ns2:Sequence><ns2:Sequence dsseqid="sq1370" id="sq1370"><ns2:sequence>TGGGGGTTGGTGTAAAATAGGGCCGGGTGGTCCGGGGAATTCGTGGATTTTGGGCCTGGATCGGGGAATAGACGGGTCTGACCCTTGGTTTTGGAGGTGGCTGGCTTTTTACCTCTGGGGTGGCTTTATTTTGGGTTTAGATATTGAGTTTTCTTTTTATGGTTGGCTACTTGGCTCGAATTGAGGGTTGGGCTTGGATACATTGGATTGGATGCGTCGTGGGGCTTGATTTTCCCTCGGTCGGAAATTTTGTTTTTATTTACTATAGTTTGGGGTGGTGGATGTCTTGGCGTACACTTGGACTCCAATGTGCCTACAGCTCTATAACCCTAATAGAATAAAGGGAATATCTAGAATAGAGGTGACCTTTGTGATAGATAGGGTTAGAATAGTTTATAGCCGACATCGAAGCCTTTGGTGATAAGGCGGGCGGTAGGGATGGAGAATAGAATGTGCTATCTATATGACACGGTACTAGCTTTCTCTTATGTAGATTGTATCCATTGTTTGGTCTAATTTAGGCTATAGATTGTGCTAGAGGACTGTCGTGGTATACTGTTTACCTAAAGGTGCAATGCCTACGTCATTATGGGGTGGTTTTTTGGGTGGGGTATGCTGGATTTTCTGAAAAAAGTGGCGAAAAATGGCGGGAAAATGGGGAATTTCCCAAACTTTTCTGGTCCTCCGGGTAGGGG</ns2:sequence><ns2:name>MT598446.1_Leishmania_infantum_isolate_ZK43-class4_minicircle_kinetoplast_sequence</ns2:name></ns2:Sequence><ns2:Sequence dsseqid="sq1372" id="sq1372"><ns2:sequence>GGGTGGTTCGGGGAATTCGTGGATTTTGGGCCTGGATCGGGGAATAGACGGGCCTGACCCTTGGTTTTGGAGGTGGCTGGCTTTTTACCTCTGGGGTGGCTTTATTTTGGGTTTAGATATTGAGTTTTCTTTTTATGGTTGGCTACTTGGCTCGAATTGAGGGTTGGGCTTGGATACATTGGATTGGATGCGTCGTGGGGCTTGATTTTCCCTCGGTCGGAAATTTTGTTTTTATTTACTATAGTTTGGGGTGGTGGATGTCTTGGCGTACACTTGGACTCCAATGTGCCTACAGCTCTATAACCCTAATAGAATAAAGGGAATATCTAGAATAGAGGTGACCTTTGTGATAGATAGGGTTAGAATAGTTTATAGCCGACATCGAAGCCTTTGGTGATAAGGCGGGCGGTAGGGATGGAGAATAGAATGTGCTATCTATATGACACGGTACTAGCTTTCTCTTATGTAGATTGTATCCATTGTTTGGTCTAATTTAGGCTATAGATTGTGCTAGAGGACTGTCGTGGTATACTGTTTACCTAAAGGTGCAATGCCTACGTCATTATGGGGTGGTTTTTGGGTGGGGTATGCTGGATTTTCTGAAAAAAGTGGCGAAAAATGGCGGGAAAATGGGAATTTCCCAAACTTTTCTGGTCCTCCGGGTAGGGG</ns2:sequence><ns2:name>MT598447.1_Leishmania_infantum_isolate_ZK47-class4_minicircle_kinetoplast_sequence</ns2:name></ns2:Sequence><ns2:Sequence dsseqid="sq1374" id="sq1374"><ns2:sequence>GGTTGGTGTAAAATAGGGCCGGGTGGGGAGGGGATTTCGCTAGGTCGAGCTGGGACCATGGGTCTGGAGGCTTGTTTTTTGGGGTGGCTGGAATTCCTCTTTAATTTTGGACTTTAATTGCTGTGCTTTTGCTGGTGTGTTGTTTGTGGGCTGCAGTTTGGATGGGTTGCTGGTGCGGTTGGCGCGATTGGGTGTTGGTGACATGTTTTGTGTTTTTTGTTGTGGTGTGGGTATGGGTGACGTTTGATATTTATGGTTTTGGGTGTTGAAGGTGGTGGTGGTTGTTGGTAGAATGTTGTTTGGATAACGTTGGTTGGGTATGTGATTGGATACGATTGGGGCTGCTTTCTTTAATATTTATATATATTGGACTTATTTTGCTAATGTTTTAACATATTATAGACACGGGGTGACTGGTAGGAGTATGGGTAGCCAGTGTAAAGCCTCGTGTAGATATTTTAGGTGTCCGGCTAGGGTATAGCTAGATAACCTATAAGCTGGTCATTACACCGATAGTATATGCTTTTTCGTTCATTTTATTTTACTTTTGTGTTAAGTGATATAGTGCGTGGATGTACTTTATAACTAAAGTGTACTGCATATGCCTGCTGCTGGACCTAGGGTAGGTGTAGTTGCGGAAATTGTGGCTAAAATGGTCAGAAAATCCGGAAAATTCCTAAAAATGGGGCAAAATCCCAAACTTTTCTGGTCCTCCGGGTAGG</ns2:sequence><ns2:name>MT598448.1_Leishmania_infantum_isolate_LIPA60-class40_minicircle_kinetoplast_sequence</ns2:name></ns2:Sequence><ns2:Sequence dsseqid="sq1376" id="sq1376"><ns2:sequence>GGTTGGTGTAAAATAGGGCCGGGTGGGGAGGGGATTTCGCTAGGTCGAGCTGGAACCATGGGTCTGGAGGCTTGTTTTTTGGGGTGGCTGGAATTCCTCTTTAATTTTGGACTTTAATTGCTGTGCTTTTGCTGGTGTGTTGTTTGTGGGCTGCAGTTTGGATGGGGTTGCTGGTGCGGTTGACGCGATTGGGTGTTGGTGACATGTTTTGTGTTTTTGTTGTGGTGTGGGTATGGGTGACGTTTGATATTTATGGTTTTGGGTGTTGAAGGTGGTGGTGGTTGTTGGTAGAATGTTGTTTGGATAACGTTGGTTGGGTATGTGATTGGATACGATTGGGGCTGCTTTCTTTAATATTTATATATATTGGACTTATTTTGCTAATGTTTTAACATATTATAGACACGGGGTGACTGGTAGGAGTATGGGTAGCCAGTGTAAAGCCTCGTGTAGATATTTTAGGTGTCCGGCTAGGGTATAGCTAGATAACCTATAAGCTGGTCATTACACCGATAGTATATGCTTTTTCGTTCATTTTATTTTACTTTTGTGTTAAGTGATATAGTGCGTGGATGTACTTTATAACTAAAGTGTACTGCATATGCCTGCTGCTGGACCTAGGGTAGGTGTAGTTGCGGAAATTGTGGCTAAAATGGTCAGAAAATCCGGAAAATTCCTAAAAATGGGGCAAAATCCCAAACTTTTCTGGTCCTCCGGGTAGGGG</ns2:sequence><ns2:name>MT598449.1_Leishmania_infantum_isolate_LIPA83-class40_minicircle_kinetoplast_sequence</ns2:name></ns2:Sequence><ns2:Sequence dsseqid="sq1378" id="sq1378"><ns2:sequence>GGTTGGTGTAAAATAGGGCCGTGTGGGGAGGGGATTTCGCTAGGTCGAGCTGGAACCATGGGTCTGGAGGCTTGTTTTTTGGGGTGGCTGGAATTCCTCTTTAATTTTGGACTTTAATTGCTGTGCTTTTGCTGGTGTGTTGTTTGTGGGCTGCAGTTTGGATGGGTTGCTGGTGCGGTTGGCGCGATTGGGTGTTGGTGACATGTTTTGTGTTTTTTGTTGTGGTGTGGGTATGGGTGACGTTTGATATTTATGGTTTTGGGTGTTGAAGGTGGTGGTGGTTGTTGGTAGAATGTTGTTTGGATAACGTTGGTTGGGTATGTGATTGGATACGATTGGGGCTGCTTTCTTTAATATTTATATATATTGGACTTATTTTGCTAATGTTTTAACATATTATAGACACGGGGTGACTGGTAGGAGTATGGGTAGCCAGTGTAAAGCCTCGTGTAGATATTTTAGGTGTCCGGCTAGGGTATAGCTAGATAACCTATAAGCTGGTCATTACACCGATAGTATATGCTTTTTCGTTCATTTTATTTTACTTTTGTGTTAAGTGATATAGTGCGTGGATGTACTTTATAACTAAAGTGTACTGCATATGCCTGCTGCTGGACCTAGGGTAGGTGTAGTTGCGGAAATTGTGGCTAAAATGGTCAGAAAATCCGGAAAATTCCTAAAAATGGGGCAAAATCCCAAACTTTTCTGGTCCTCCGGGTAGGGG</ns2:sequence><ns2:name>MT598450.1_Leishmania_infantum_isolate_ZK25-class40_minicircle_kinetoplast_sequence</ns2:name></ns2:Sequence><ns2:Sequence dsseqid="sq1380" id="sq1380"><ns2:sequence>CGGCTCCGAGGCGGGAAGCTGGGGGTTGGTGTAAATAGGGCCGGGTGGGGAGGGGATTTCGCTAGGTCGAGCTGAAACCATGGGTCTGGAGGCTTGTTTTTGGGGTGGCTGGAATTTCTCTTTAATTTTGGACTTTAATTGCTGTGTTTTTGCTGGTGTTTTGTTTGTGGGCTGCAGTTTGGGTGGGGTTGCTGGTATGGTTGGCGTGATTGGATGTTGGTGATATGTTTTGTGTTTTTGTTGTGGTGTGAGCATGGGTGACGTTTGATATTTATGGTTTTGGATGTTGAAGGTGGTGGTGGTTGTTGGTAGAATGTTGTTTGGATGACGTTGGTTGGGTGTGTGATTGGGATGTGATTGGGGCTGCTTTCTTTAATATTTATATATATTGGGCTTATTTTGCTAATGTTTTAACATATTATAGACACGGGGTAACTGGTAGGAGTATGGGTGGCCAGTGTAAAGCCTCGTGTAGATATTTTAGGTGTCCGGCTAGGGTATAGCTAGATAACCTATAAGCTGGTCATTACACCGATAGTATATGCTTTTTCGTTCATTTTATTTTACTTTTGTGTTAAGTGATATAGTGCGTGGATGTACTTTATAACTAAAGTGTACTACATATGCCTGCTGCTGGACCTAGGGTAGGTGTAGTTGTGGAAATTATGGCTAAAATGGTCAGAAAATCCGGAAAATTCCTAAAAATGGGGCAAAATCCCAAACTTTTCTGGTCCTCCGGGTAGGG</ns2:sequence><ns2:name>MT598451.1_Leishmania_infantum_isolate_ZK28-class40_minicircle_kinetoplast_sequence</ns2:name></ns2:Sequence><ns2:Sequence dsseqid="sq1382" id="sq1382"><ns2:sequence>GGTTGGTGTAAAATAGGGCCGGGTGGGGAGGGGATTTCGCTAGGTCGAGCTGGAACCATGGTCTGGAGGCTTGTTTTTTGGGGTGGCTGGAATTCCTCTTTAATTTTGGACTTTAATTGCTGTGCTTTTGCTGGTGTGTTGTTTGTGGGCTGCAGTTTGGATGGGGTTGCTGGTGCGGTTGGCGCGATTGGGTGTTGGTGACATGTTTTGTGTTTTTGTTGTGGTGTGGGTATGGGTGACGTTTGATATTTATGGTTTTGGGTGTTGAAGGTGGTGGTGGTTGTTGGTAGAATGTTGTTTGGATAACGTTGGTTGGGTATGTGATTGGATACGATTGGGGCTGCTTTCTTTAATATTTATATATATTGGACTTATTTTGCTAATGTTTTAACATATTATAGACACGGGGTGACTGGTAGGAGTATGGGTAGCCAGTGTAAAGCCTCGTGTAGATATTTTAGGTGTCCGGCTAGGGTATAGCTAGATAACCTATAAGCTGGTCATTACACCGATAGTATATGCTTTTTCGTTCATTTTATTTTACTTTTGTGTTAAGTGATATAGTGCGTGGATGTACTTTATAACTAAAGTGTACTGCATATGCCTGCTGCTGGACCTAGGGTAGGTGTAGTTGCGGAAATTGTGGCTAAAATGGTCAGAAAATCCGGAAAATTCCTAAAAATGGGGCAAAATTCCAAACTTTTCTGGTCCTCCGGGTAGG</ns2:sequence><ns2:name>MT598452.1_Leishmania_infantum_isolate_ZK43-class40_minicircle_kinetoplast_sequence</ns2:name></ns2:Sequence><ns2:Sequence dsseqid="sq1384" id="sq1384"><ns2:sequence>CTGGGGGTTGGTGTAAAATAGGGCCGGGTGGGGAGGGGATTTCGCTAGGTCGAGCTGGAACCATGGGTCTGGAGGCTTGTTTTTTGGGGTGGCTGGAATTCCTCTTTAATTTTGGACTTTAATTGCTGTGCTTTTGCTGGTGTGTTGTTTGTGGGCTGCAGTTTGGGTGGGGTTGCTGGTGCGGTTGGCGCGATTGGTGTTGGTGACATGTTTTGTGTTTTTGTTGTGGTGTGGGTATGGGTGACGTTTGATATTTATGGTTTTGGGTGTTGAAGGTGGTGGTGGTTGTTGGTAGAATGTTGTTTGGATAACGTTGGTTGGGTATGTGATTGGGTACGATTGGGGCTGCTTTCTTTAATATTTATATATATTGGACTTATTTTGCTAATGTTTTAACATATTATAGACACGGGGTGACTGGTAGGAGTATGGGTAGCCAGTGTAAAGCCTCGTGTAGATATTTTAGGTGTCCGGCTAGGGTATAGCTAGATAACCTATAAGCTGGTCATTACACCGATAGTATATGCTTTTTCGTTCATTTTATTTTACTTTTGTGTTAAGTGATATAGTGCGTGGATGTACTTTATAACTAAAGTGTACTGCATATGCCTGCTGCTGGACCTAGGGTAGGTGTAGTTGCGGAAATTGTGGCTAAAATGGTCAGAAAATCCGGAAAATTCCTAAAAATGGGGCAAAATCCCAAACTTTTCTGGTCCTCCGGGTAGGG</ns2:sequence><ns2:name>MT598453.1_Leishmania_infantum_isolate_ZK5-class40_minicircle_kinetoplast_sequence</ns2:name></ns2:Sequence><ns2:Sequence dsseqid="sq1386" id="sq1386"><ns2:sequence>ACTGGGGGTTGGTGTAAAATAGGGCCGTGTGGGGAGGGGATTTCGCTAGGTCGAGCTGGAACCATGGGTCTGGAGGCTTGTTTTTTGGGGTGGCTGGAATTCCTCTTTAATTTTGGACTTTAATTGCTGTGCTTTTGCTGGTGTGTTGTTTGTGGGCTGCAGTTTGGATGGGTTGCTGGTGCGGTTGGCGCGATTGGGTGTTGGTGACATGTTTTGTGTTTTTGTTGTGGTGTGGGTATGGGTGACGTTTGATATTTATGGTTTTGGGTGTTGAAGGTGGTGGTGGTTGTTGGTAGAATGTTGTTTGGATAACGTTGGTTGGGTATGTGATTGGATACGATTGGGGCTGCTTTCTTTAATATTTATATATATTGGACTTATTTTGCTAATGTTTTAACATATTATAGACACGGGGTGACTGGTAGGAGTATGGGTAGCCAGTGTAAAGCCTCGTGTAGATATTTTAGGTGTCCGGCTAGGGTATAGCTAGATAACCTATAAGCTGGTCATTACACCGATAGTATATGCTTTTTCGTTCATTTTATTTTACTTTTGTGTTAAGTGATATAGTGCGTGGATGTACTTTATAACTAAAGTGTACTGCATATGCCTGCTGCTGGACCTAGGGTAGGTGTAGTTGCGGAAATTGTGGCTAAAATGGTCAGAAAATCCGGAAAATTCCTAAAAATGGGGCAAAATCCCAAACTTTTCTGGTCCTCCGGGTAGGG</ns2:sequence><ns2:name>MT598454.1_Leishmania_infantum_isolate_ZK47-class40_minicircle_kinetoplast_sequence</ns2:name></ns2:Sequence><ns2:Sequence dsseqid="sq1388" id="sq1388"><ns2:sequence>GGGGTTGGTGTAAAATAGGGCCGGGTGGTGGCTGGAATTGGGCTTCCCTGGGCTGGAGTGGGCTGAAACCTGGGTCCGGGGGCTTGAATTCTGGCTGGCGTTTGTGGGTGGATTTTAGTGGGTTTCTGAAGTTGTTGTAGGTGTTTTGGGACTGGCGTTTTGGTGTTGGGTAGTGGGCTTGGGGAATTTGTTTGGTTCTTGCCTGGGCATTGGCTTGTTCAGGCGTTCCGCATTGGTGGTGGTAGCTGCTTCGGTGGTGGCGTTAGGCGTGGTGACGTTAGGGCTTGGGATTGGCCCTCTCGAGTTGGGTTTTAATCGTTAAAGATTTTGTTATTTAATATATATATTAAAACAATTGTAATCCGATAGAGGGGTGACGCTAAGTCTCATAGTGGTATAGTTAGTTTATAGGGCATTACCTTTAGGTAGGTAGGTATAGAGTCGTAAGAGTCTAGATACACCGTTAATGTCATCTATAATATATCGTACGCTTCTATATGTGTTCTCTATGTTGTGCTACTATGGTCTATGTGATCGTATTTTGATATTAGTCTGTGTTGTACGTACTGCTAGCTTACTAAATTGCTGTAGACGCTAAAATGGGCCTAACGGTTGCTGAGCACGGCGGAATTCCTGAAATTTGGCCAAAAATGAGCGGAAATGTGGCAAAAATCCCAAACTTTTCTGGTCCTCCGGGTAGGG</ns2:sequence><ns2:name>MT598455.1_Leishmania_infantum_isolate_LIPA60-class41_minicircle_kinetoplast_sequence</ns2:name></ns2:Sequence><ns2:Sequence dsseqid="sq1390" id="sq1390"><ns2:sequence>TTGGTGTAAAATAGGGCCGGGTGGTGGCTGGAATTGGGCTTCCCTGGGCTGGAGTGGGCTGAAACCTGGGTCCGGGGGCTTGAATTCTGGCTGGCGTTTGTGGGTGGATTTTAGTGGGTTTCTGAAGTTGTTGTAGGTGTTTTGGGACTGGCGTTTTGGTGTTGGGTAGTGGGCTTGGGGAATTTGTTTGGTTCTTGCCTGGGCATTGGCTTGTTCAGGCGTTCCGCATTGGTGGTGGTAGCTGCTTCGGTGGTGGCGTTAGGCGTGGTGACGTTAGGGCTTGGGGTTGGCCCTCTCGAGTTGGGTTTTAATCGTTAAAGATTTTGTTATTTAATATATATATTAAAGCAATTGTAATCCGATAGAGGGGTGACGCTAAGTCTCATAGTGGTATAGTTAGTTTATAGGGCATTACCTTTAGGTAGGTAGGTATAGAGTCGTAAGAGTCTAGATACACCGTTAATGTCATCTATAATATATCGTACGCTTCTATATGTGTTCTCTATGTTGTGCTACTATGGTCTATGTGATCGTATTTTGATATTAGTCTGTGTTGTACGTACTGCTAGCTTACTAAATTGCTGTAGACGCTAAAATGGGCCTAACGGTTGCTGGGCACGGCGGAATTCCTGAAATTTGGCCAAAAATGAGCGAAAATGTGGCAAAAATCCCAAACTTTTCTGGTCCTCCGGGTAGG</ns2:sequence><ns2:name>MT598456.1_Leishmania_infantum_isolate_ZK43-class41_minicircle_kinetoplast_sequence</ns2:name></ns2:Sequence><ns2:Sequence dsseqid="sq1392" id="sq1392"><ns2:sequence>GGGTTGGTGTAAAATAGGGCCGGGTGGTGGCTGGAATTGGGCTTCCCTGGGCTGGAGTGGGCTGAAACCTGGGTCCGGGGGCTTGAATTCTGGCTGGCGTTTGTGGGTGGATTTTAGTGGGTTTCTGAAGTTGTTGTAGGTGTTTTGGGACTGGCGTTTTGGTGTTGGGTAGTGGGCTTGGGGAATTTGTTTGGTTCTTGCCTGGGCATTGGCTTGTTCAGGCGTTCCGCATTGGTGGTGGTAGCTGCTTCGGTGGTGGCGTTAGGCGTGGTGACGTTAGGGCTTGGGGTTGGCCCTCTCGAGTTGGGTTTTAATCGTTAAAGATTTTGTTATTTAATATATATATTAAAGCAATTGTAATCCGATAGAGGGGTGACGCTAAGTCTCATAGTGGTATAGTTAGTTTATAGGGCATTACCTTTAGGTAGGTAGGTATAGAGTCGTAAGAGTCTAGATACACCGTTAATGTCATCTATAATATATCGTACGCTTCTATATGTGTTCTCTATGTTGTGCTACTATGGTCTATGTGATCGTATTTTGATATTAGTCTGTGTTGTACGTACTGCTAGCTTACTAAATTGCTGTAGACGCTAAAATGGACCTAACGGTTGCTGGGCACGGCGGAATTCCTGAAATTTGGCCAAAAAATGAGCGGAAATGTGGCAAAAATCCCAAACTTTTCTGGTCCTCCGGGTAGGGG</ns2:sequence><ns2:name>MT598457.1_Leishmania_infantum_isolate_ZK47-class41_minicircle_kinetoplast_sequence</ns2:name></ns2:Sequence><ns2:Sequence dsseqid="sq1394" id="sq1394"><ns2:sequence>GGGTTGGTGTAAAATAGGGCCGGGTGGTGGCTGGAATTGGGCTCTCCCTGGGCTGGAGTGGGCTGAAACACTGGGTCCGGGGGCTTGAATTCTGGCTGGGCGTTTGTGGGTGGATTTTAGTGGGTTTCTGAAGTTGTTGTAGGTGTTTTGGGACTGGCGTTTTGGTGTTGGGTAGTGGGCTTGGGGAATTTGTTTGGTTCTTGCCTGGGTATTGGCTTGTTCAGGCGTTCTGCATTGGTGGTGTAGCTGCTTCGGTGGTGGCGTTAGGCGTGGTGACGTTAGGGCTTGGGGTTGGCCCTCTCGAGTTGGGTTTTAATCGTTAAAGATTTTGTTATTTAATATATATATTAAAGCAATTGTAATCCGATAGAGGGGTGACGCTAAGTCTCATAGTGGTATAGTTAGTTTATAGGGCATTACCTTTAGGTAGGTAGATATAGAGTCGTAAGAGTCTAGATACACCGTTAATGTCATCTATAATATATCGTACGCTTCTATATGTGTTCTCTATGTTGTGCTACTATGGTCTATGTGGTCGTATTTTGATATTAGTCTGTGTTGTACGTACTGTTAGCTTACTAAATACTGTAGACGCTAAAATGGGCCTGACGGTTGTTGGATGTGGTGGAATTCCTGAAATTTGGCTGAAAATGAGCAAAAATGGGTCAAAAATCCCAAACTTTTCTG</ns2:sequence><ns2:name>MT598458.1_Leishmania_infantum_isolate_LIPA83-class41_minicircle_kinetoplast_sequence</ns2:name></ns2:Sequence><ns2:Sequence dsseqid="sq1396" id="sq1396"><ns2:sequence>GTGTAAAATAGGGCCGGGTGGTGGCTGGAATTGGGCTTCCCTGGGCTGGAGTGGGCTGAAACCTGGGTCCGGGGGCTTGAATTCTGGCTGGCGTTTGTGGGTGGATTTTAGTGGGTTTCTGAAGTTGTTGTAGGTGTTTTGGGACTGGCGTTTTGGTGTTGGGTAGTGGGCTTGGGGAATTTGTTTGGTTCTTGCCTGGGCATTGGCTTGTTCAGGCGTTCCGCATTGGTGGTGGTAGCTGCTTCGGTGGTGGCGTTAGGCGTGGTGACGTTAGGGCTTGGGGTTGGCCCTCTCGAGTTGGGTTTTAATCGTTAAAGATTTTGTTATTTAATATATATATTAAAGCAATTGTAATCCGATAGAGGGGTGACGCTAAGTCTCATAGTGGTATAGTTAGTTTATAGGGCATTACCTTTAGGTAGGTAGGTATAGAGTCGTAAGAGTCTAGATACACCGTTAATGTCATCTATAATATATCGTACGCTTCTATATGTGTTCTCTATGTTGTGCTACTATGGTCTATGTGATCGTATTTTGATATTAGTCTGTGTTGTACGTACTGCTAGCTTACTAAATTGCTGTAGACGCTAAAATGGACCTAACGGTTGCTGGGCACGGCGGAATTCCTGAAATTTGGCCAAAAAATGAGCGGAAATGTGGCAAAAATCCCAAACTTTTCTGGTCCTCCGGGTAGGGG</ns2:sequence><ns2:name>MT598459.1_Leishmania_infantum_isolate_ZK25-class41_minicircle_kinetoplast_sequence</ns2:name></ns2:Sequence><ns2:Sequence dsseqid="sq1398" id="sq1398"><ns2:sequence>CTGGTTGGTGTAAAATAGGGCCGGGTGGTGGCTGGAATTGGGCTTCCCTGGGCTGGAGTGGGCTGAAACACTGGGTCCGGAGGCTTGAATTCTGGCTGGGCGTTCGTGGGTGGATTTTAGTGGGTTTCTGGAGTTGTTGTAGGTGTTTTGGGACTGGCGTTTTGGTGTTGGGTAGTGGGCTTGGGGAATTTGTTTGGTTCTTGCCTGGGGTATTGGCTTGTTCAGGCGTTCCGCATTGGCGGTGGTGGCTGCTCCGGTGGTGGCGTTGGGCGTGATGACGTTAGGGCTTGGGGTTAGCCCTCTCGAGTTGGGTTTTAATCGTTAAAGATTTGTTATTTAATATATATATTAAAGCAATTGTAACCCGATAGAGGGGTGGCGCTAAGTCTCATAGTGGTATAGTTAGTTTATAGGGTGTTACCTTTAGGTAGGTAGATATAGAGTCGTAAGAGTCTAGATACACCGTTAATGTCATCTATAATATATCGTACGCTTCTATATGTGTTCTCTATGTTGTGCTACTATGGTCTATGTGGCCGTATTTTGATATTAGTCTGTGTTGTACGTACCTGTTAGCTTACTAAATACTGTAGACACTAAAATGGGCCTAACGGTTGCTGGATATGGTGGAATTCCTGAAATTTGGCTGAAAATGAGCAAAAATGGGTCAAAAATCCAAACTTTT</ns2:sequence><ns2:name>MT598460.1_Leishmania_infantum_isolate_ZK28-class41_minicircle_kinetoplast_sequence</ns2:name></ns2:Sequence><ns2:Sequence dsseqid="sq1400" id="sq1400"><ns2:sequence>GGTTGGTGTAAAATAGGGCCGGGTGGTGGCTGGAATTGGGCTTCCCTGGGCTGAAGTGGGCTGAAACCTGGGTCCGGGGGCTTGAATTCTGGCTGGCGTTTGTGGGTGGATTTTAGTGGGTTTCTGAAGTTGTTGTAGGTGTTTTGGGACTGGCGTTTTGGTGTTGGGTAGTGGGCTTGGGGAATTTGTTTGGTTCTTGCCTGGGCATTGGCTTGTTCAGGCGTTCCGCATTGGTGGTGGTAGCTGCTTCGGTGGTGGCGTTAGGCGTGGTGACGTTAGGGCTTGGGATTGGCCCTCTCGAGTTGGGTTTTAATCGTTAAAGATTTTGTTATTTAATATATATATTAAAGCAATTGTAATCCGATAGAGGGGTGACGCTAAGTCTCATAGTGGTATAGTTAGTTTATAGGGCATTACCTTTAGGTAGGTAGGTATAGAGTCGTAAGAGTCTAGATACACCGTTAATGTCATCTATAATATATCGTACGCTTCTATATGTGTTCTCTATGTTGTGCTACTATGGTCTATGTGATCGTATTTTGATATTAGTCTGTGTTGTACGTACTGCTAGCTTACTAAATTGCTGTAGACGCTAAAATGGGCCTAACGGTTGCTGGGCACGGCGGAATTCCTGAAATTTGGCCAAAAATGAGCGGAAATGTGGCAAAAATCCCAAACTTTTCTGGTCCTCCGGGTAGGGG</ns2:sequence><ns2:name>MT598461.1_Leishmania_infantum_isolate_ZK5-class41_minicircle_kinetoplast_sequence</ns2:name></ns2:Sequence><ns2:Sequence dsseqid="sq1402" id="sq1402"><ns2:sequence>TACCCGGAGGACCAGAAAAGTTTGGAAAATTCCCCATTTTTCGCCATTTTCCGGCACTTTTTTCAGAAAATCCAACATACCCCACCAAAAATTCACCCCCATAATGGCGTAGGCATTGCGCCTTTAGGTAAACAGTATACCACGACAGTCCTCTAGCACAATCTATAGCCTAAATTAGACCAAACAATGGATACAATCTACATAAGAGAAAGCTAGTATTGTGTCATATAGATAGCACATTCTATTCTCCATCCCTTACCGCCCGCCTTATTACCAAAGGCTTCGATGTCGGCTATAAACTATTCTAACCCTATCTATCATAAAGGTCACCTCTATTCTAGATATTCCCTTTATTCTATTAGGGCTATAGAGCTGTAGGCACATTGGAGTCCAAGTGTATGCCAAGACATCCACCACTCCAAACTATAGTAAATAAAAACAAAATTTCCAATCGAGGGAAAACCAAGCCCCACGGCGCATCCAATCCAATGTATCCAAGTCTCAACCCCAATCCAAGCCAAGCAGCCAACCATAAAAAGAAAACTCAATATTCAAACCCAAAATAAAGCCACCCCAAAGGCAAAAAGCTAGCCACCTCCAAAACCAAGGGCCAGACCCGTCTATTTCCCCAACCCAGACCCAAAATCCACGAATTCCCCGGACCACCCGGCCCTATTTTACACCAACCCCCAGTTTTCCACCCCGGACCCGATTTTTGGCATTTTTGGCCGATTTTTGA</ns2:sequence><ns2:name>MT598462.1_Leishmania_infantum_isolate_ZK28-class42_minicircle_kinetoplast_sequence</ns2:name></ns2:Sequence><ns2:Sequence dsseqid="sq1404" id="sq1404"><ns2:sequence>CCCTACCCGGAGGACCAGAAAAGTTTGGGAAATTCCCCATTTTTCGCCATTTTCCGGCACTTTTTTCAGAAAATCCAGCATACCCCACCAAAAATTCACCCCCATAATGGCGTAGGCATTGCGCCTTTAGGTAAACAGTATACCACGACAGTCCTCTAGCACAATCTATAGCCTAAATTAGACCAAACAATGGATACAATCTACATAAGAGAAAGCTAGTATCGTGTCATATAGATAGCACATTCTATTCTCCATCCCTTACCGCCCGCCTTATTACCAAAGGCTTCGATGTCGGCTATAAACTATTCTAACCCTATCTATCATAAAGGTCACCTCTATTCTAGATATTCCCTTTATTCTATTAGGGCTATAGAGCTGTAGGCACATTGGAGTCCAAGTGTATGCCAAGACATCCACCACTCCAAACTATAGTAAATAAAAACAAAATTTCCAATCGAGGGAAAACCAAGCCCCACGGCGCATCCAATCCAATGTATCCAAGTCTCAACCCCAATCCAAGCCAAGCAGCCAACCATAAAAAGAAAACTCAATATTCAAACCCAAAATAAAGCCACCCCAAAGGCAAAAAGCTAGCCACCTCCAAAACCAAGGGCCAGACCCGTCTATTTCCCCAACCCAGACCCAAAATCCACGAATTCCCCGGACCACCCGGCCCTATTTTACACCAACCCCC</ns2:sequence><ns2:name>MT598463.1_Leishmania_infantum_isolate_LIPA83-class42_minicircle_kinetoplast_sequence</ns2:name></ns2:Sequence><ns2:Sequence dsseqid="sq1406" id="sq1406"><ns2:sequence>AAACTGGGGGTTGGTGTAAAATAGGGCTGGGTGGTCCGGGGGATTCGGGGGGATTGGTCTTTCCTGGCTGGATTGTCCTGAAACCCTGGGTCCTGGGCGTACTTTTGGAGTTGGCTGAAGTTTTTGGGTTGTTTTGAGGCTGTAGTGGGTTGTTTATGATGATATCAGTGATTTGGGGCCTGGTTTTGGCGGTCTTTGACGTGACTTGTTGACTTCTTCCCTTGACTGTTGGTTGATGGGCTTTGGGGCTGGCTTTAATGTTTGGTTTTGGTGGTGATGCCTCGGTTTGGGGTTTGAGTTACGAATGGATTCGATTGGGAGGCGTGTTGAGGCTTTCTAACTTTTTGTACAGATGCTTTGTGCTTAATATTAATATTAAGCTACCTGAGGGGACGAGGGTGCCATGGCATAGGAGAGCCGTTAGTTATTCGGTGGGAAGCTCGACTGAATGTTTTCGGGGCAGTAATGGTCTGGCCGGTACACGATAGTTATAGGCTAGAACACTCTGTTTAATACTGTCTCGGTCACTTACACGCTATAGTCTATTTTACTTGTATTGCACTGTGTATAGAGTTAATCTTATCTATGGGCTACGATAAGACGTACTTCTTACCTCTGGTGGCTTGCGCCTGAAGATTACAAATTAGGATTTGTGGTGGGGTGCACTGAAAATTCACAAAAATCCCGAAAAATGGTCGAAAATTGCCAAAAATTCCAAACTTTTCTGGT</ns2:sequence><ns2:name>MT598464.1_Leishmania_infantum_isolate_LIPA60-class43_minicircle_kinetoplast_sequence</ns2:name></ns2:Sequence><ns2:Sequence dsseqid="sq1408" id="sq1408"><ns2:sequence>CTGGTCCTCCGGGAAACTGGGGGTTGGTGTAAAATAGGGCTGGGTGGTCCGGGGGATTCGGGGGGATTGGTCTTTCCTGGCTGGATTGTCCTGAAACCCTGGGTCCTGGGCGTACTTTTGGAGTTGGCTGAAGTTTTTGGGTTGTTTTGAGGCTGTAGTGGGTTGTTTATGATGATATCAGTGATTTGGGGCCTGGTTTTGGCGGTCTTTGACGTGACTTGTTGACTTCTTCCCTTGACTGTTGGTTGATGGGCTTTGGGGCTGGCTTTAATGTTTGGTTTTGGTGGTGATGCCTCGGTTTGGGGTTTGGGTTACGAATGGATTCGATTGGGAGGCGTGTTGAGGCTTTCTAACTTTTTGTACAGATGCTTTGTGCTTAATATTAATATTAAGCTACCTGAGGGGACGAGGGTGCCATGGCATAGGAGAGCCGTTAGTTATTCGGTGGGAAGCTCGACTGAATGTTTTCGGGGCAGTAATGGTCTGGCCGGTACACGATAGTTATAGGCTAGAACACTCTGTTTAATACTGTCTCGGTCACTTACACGCTATAGTCTATTTTACTTGTATTGCACTGTGTATAGAGTTAATCTTATCTATGAGCTACGATAAGACGTACTTCTTACCTCTGGTGGCTTGCGCCTGAAGATTACAAATTAGGATTTGTGGTGGGTGCACTGAAAATTCACAAAAATCCCGAAAAATGGTCGAAAATTGCCAAAAATTCCAAACTTTTCTGGTCCTCCGG</ns2:sequence><ns2:name>MT598465.1_Leishmania_infantum_isolate_LIPA83-class43_minicircle_kinetoplast_sequence</ns2:name></ns2:Sequence><ns2:Sequence dsseqid="sq1410" id="sq1410"><ns2:sequence>GTGTAAAATAGGGCCGGGTGGTCCGGGGGATTTGGGGGGATTGGTCTTCCCTGGACTGGATTGTCCTGAAACCCTGGGTCCTGGGCGTACTTTTGGAGTTGGCTGGAGTTTTTGGGTTGTTTTGGGATGGCAGTGGGTTGTTTATGATGATATTAGTGATTTGGGGCCTGGTTTTGGCGGTCTTTGGTGCGACTTGTTGGCTTCTTCCCTTGGCTGTTGGTGGATGGGCTTTGGGGCTGGCTTTAATGTTTGGTTTTGGTAGTGATGCCTCGGTTTGGGGTTTGGGTTACGAATGGATGCGTTTGGGAGGCGGTGTTGAGGCTTTCTAACTTTTTGTACAGATGCTTTGTGCTTAATATTAATATTAAGCTACCTGAGGGGACGAGGGTGCCATGGCATAGGAGAGCCGTTAGTTATTCGGTGGGAAGCTCGACTGAATGTTTTCGGGACAGTAATGGTCTGGCCGGTGCACGATAGTTATAGGCTAGAACACTCTGTTTAATACTGTCTCGGTCACTTACACGCTATAGTCTATTTTATTTGTATTGCATTGTGTATAGAGTTAATCTTATCTATGAGCTACGATAAGACGTACTTCTTACCTCTGGTGGCTTGCGCCTAAAGATTGCAAATTAGGATTTGTGGGTGGGCGCGTTGAAATTCACAAAAATCCCGAAAAATGGCCGAAAATTGCCAAAAATCTCAAACTTTTCTGGTCCTCCGGGTAG</ns2:sequence><ns2:name>MT598466.1_Leishmania_infantum_isolate_ZK28-class43_minicircle_kinetoplast_sequence</ns2:name></ns2:Sequence><ns2:Sequence dsseqid="sq1412" id="sq1412"><ns2:sequence>AACTGGGGGTTGGTGTAAAATAGGGCTGGGTGGTCCGGGGGATTCGGGGGGATTGGTCTTTCCTGGCTGGATTGTCCTGAAACCCTGGGTCCTGGGCGTACTTTTGGAGTTGGCTGAAGTTTTTGGGTTGTTTTGAGGCTGTAGTGGGTTGTTTATGATGATATCAGTGATTTGGGGCCTGGTTTTGGCGGTCTTTGACGTGACTTGTTGACTTCTTCCCTTGACTGTTGGTTGATGGGCTTTGGGGCTGGCTTTAATGTTTGGTTTTGGTGGTGATGCCTCGGTTTGGGGTTTGGGTTACGAATGGATTCGATTGGGAGGCGTGTTGAGGCTTTCTAACTTTTTGTACAGATGCTTTGTGCTTAATATTAATATTAAGCTACCTGAGGGGACGAGGGTGCCATGGCATAGGAGAGCCGTTAGTTATTCGGTGGGAAGCTCGACTGAATGTTTTCGGGGCAGTAATGGTCTGGCCGGTACACGATAGTTATAGGCTAGAACACTCTGTTTAATACTGTCTCGGTCACTTACACGCTATAGTCTATTTTACTTGTATTGCACTGTGTATAGAGTTAATCTTATCTATGAGCTACGATAAGACGTACTTCTTACCTCTGGTGGCTTGCGCCTGAAGATTACAAATTAGGATTTGTGGTGGGTGCACTGAAAATTCACAAAAATCCCGAAAAATGGTCGAAAATTGCCAAAAATTCCAAACTTTTCTGGTCCTCCGG</ns2:sequence><ns2:name>MT598467.1_Leishmania_infantum_isolate_ZK25-class43_minicircle_kinetoplast_sequence</ns2:name></ns2:Sequence><ns2:Sequence dsseqid="sq1414" id="sq1414"><ns2:sequence>AAACTGGGGGTTGGTGTAAAATAGGGCTGGGTGGTCCGGGGGATTCGGGGGGGATTGGTCTTTCCTGGCTGGATTGTCCTGAAACCCTGGGTCCTGGGCGTACTTTTGGAGTTGGCTGAAGTTTTTGGGTTGTTTTGAGGCTGTAGTGGGTTGTTTATGATGATATCAGTGATTTGGGGCCTGGTTTTGGCGGTCTTTGACGTGACTTGTTGACTTCTTCCCTTGACTGTTGGTTGATGGGCTTTGGGGCTGGCTTTAATGTTTGGTTTTGGTGGTGATGCCTCGGTTTGGGGTTTGGGTTACGAATGGATTCGATTGGGAGGCGTGTTGAGGCTTTCTAACTTTTTGTACAGATGCTTTGTGCTTAATATTAATATTAAGCTACCTGAGGGGACGAGGGTGCCATGGCATAGGAGAGCCGTTAGTTATTCGGTGGGAAGCTCGACTGAATGTTTTCGGGGCAGTAATGGTCTGGCCGGTACACGATAGTTATAGGCTAGAACACTCTGTTTAATACTGTCTCGGTCACTTACACGCTATAGTCTATTTTACTTGTATTGCACTGTGTATAGAGTTAATCTTATCTATGAGCTACGATAAGACGTACTTCTTACCGCTGGTGGCTTGCGCCTGAAGATTACAAATTAGGATTTGTGGTGGGGTGCACTGAAAATTCACAAAAATCCCGAAAAATGGTCGAAAATTGCCAAAAATTCCAAACTTTTCTGGTCCTCCGG</ns2:sequence><ns2:name>MT598468.1_Leishmania_infantum_isolate_ZK43-class43_minicircle_kinetoplast_sequence</ns2:name></ns2:Sequence><ns2:Sequence dsseqid="sq1416" id="sq1416"><ns2:sequence>AACTGGGGGTTGGTGTAAAATAGGGCTGGGTGGTCCGGGGGATTCGGGGGGATTGGTCTTTCCTGGCTGGATTGTCCTGAAACCCTGGGTCCTGGGCGTACTTTTGGAGTTGGCTGAAGTTTTTGGGTTGTTTTGAGGCTGTAGTGGGTTGTTTATGATGATATCAGTGATTTGGGGCCTGGTTTTGGCGGTCTTTGACGTGACTTGTTGACTTCTTCCCTTGACTGTTGGTTGATGGGCTTTGGGGCTGGCTTTAATGTTTGGTTTTGGTGGTGATGCCTCGGTTTGGGGTTTGGGTTACGAATGGATTCGATTGGGAGGCGTGTTGAGGCTTTCTAACTTTTTGTACAGATGCTTTGTGCTTAATATTAATATTAAGCTACCTGAGGGGACGAGGGTGCCATGGCATAGGAGAGCCGTTAGTTATTCGGTGGGAAGCTCGACTGAATGTTTTCGGGGCAGTAATGGTCTGGCCGGTACACGATAGTTATAGGCTAGAACACTCTGTTTAATACTGTCTCGGTCACTTACACGCTATAGTCTATTTTACTTGTATTGCACTGTGTATAGAGTTAATCTTATCTATGAGCTACGATAAGACGTACTTCTTACCTCTGGTGGCTTGCGCCTGAAGATTACAAATTAGGATTTGTGGTGGGTGCACTGAAAATTCACAAAAATCCCGAAAAATGGTCGAAAATTGCCAAAAATTCCAAACTTTTCTGGTCCTCCGG</ns2:sequence><ns2:name>MT598469.1_Leishmania_infantum_isolate_ZK5-class43_minicircle_kinetoplast_sequence</ns2:name></ns2:Sequence><ns2:Sequence dsseqid="sq1418" id="sq1418"><ns2:sequence>AATCCCGTTCAAAAATCGGCCAAAAATGCCAAAAATCGGGTCCGGGGCGGGAAACTGGGGGTTGGTGTAAATAGGGCTGGGTGGTCCGGGGGATTCGGGGGGATTGGTCTTTCCTGGCTGGATTGTCCTGAAACCCTGGGTCCTGGGCGTACTTTTGGAGTTGGCTGAAGTTTTTGGGTTGTTTTGAGGCTGTAGTGGGTTGTTTATGATGATATCAGTGATTTGGGGCCTGGTTTTGGCGGTCTTTGACGTGACTTGTTGACTTCTTCCCTTGACTGTTGGTTGATGGGCTTTGGGGCTGGCTTTAATGTTTGGTTTTGGTGGTGATGCCTCGGTTTGGGGTTTGGGTTACGAATGGATTCGATTGGGAGGCGTGTTGAGGCTTTCTAACTTTTTGTACAGATGCTTTGTGCTTAATATTAATATTAAGCTACCTGAGGGGACGAGGGTGCCATGGCATAGGAGAGCCGTTAGTTATTCGGTGGGAAGCTCGACTGAATGTTTTCGGGGCAGTAATGGTCTGGCCGGTACACGATAGTTATAGGCTAGAACACTCTGTTTAATACTGTCTCGGTCACTTACACGCTATAGTCTATTTTACTTGTATTGCACTGTGTATAGAGTTAATCTTATCTATGAGCTACGATAAGACGTACTTCTTACCTCTGGTGGCTTGCGCCTGAAGATTACAAATTAGGATTTGTGGTGGGGTGCACTGAAAATTCACAAAAATCCCGAAAAATGGTCGAAAATTGCCAAAAATTCCAAACTTTTCTGGTCCTCCGG</ns2:sequence><ns2:name>MT598470.1_Leishmania_infantum_isolate_ZK47-class43_minicircle_kinetoplast_sequence</ns2:name></ns2:Sequence><ns2:Sequence dsseqid="sq1420" id="sq1420"><ns2:sequence>GTAAAATAGGACCGGGTGGTGGCCGGAAATGGCTCCCCTGGGCTGGATTGGGTTTTCCTGGGCTGGATTGGGCTGAAACCCTGGGGTTGGGGGCTTGGTTTTGGGTGGGCTAGCGTTTTTGGTGTTTTAATGGTTCGGGTGCCTTTGATGTGGGTGTTGGTTGTGTGGCTTTAGTGGGTTGGAGCCTGGTGGAGGCTTGTGCCTTGGTGGGATTAGTCTGGTGGGATGCTTCGGGGTTACTCTACGGGTGTCTTTGATGATGCTGGGTGGGTTGACTTTAATGTTGGGGTTAGCCGATGGTGGTCTTGGGTTGACCTTAGGTGGTGATTCTCTTTAATATTGATATTAAAGGTAAGTGCTTGGACATATGATATAGCCATAGCGCTTTAGAATAGTTCGACTCCGAAGACCCGGTCTGAGGTAGTGTTAAGTATACATTAATCTAGTATATAATTTAGCATATAATAACTGACATTACTCGTACACTATAAGTATTATGTTTAATATATTGCTGTAGTATGTATTTGTGTGCTGTGTGTAGTAGTAATATCTATACCGATATATTTATAGGTTGGCGCATACTGCAGTGAATTGAAAATTAATGAATTGGGGTCGGGCTGTGGGAAGGTGTCGTAAATTCTGGAAAATGATGGAAAATGGCCGAAAATGGGGGGAAATTCCAAACTTTTCTGGTCCTCCGGGTAGG</ns2:sequence><ns2:name>MT598471.1_Leishmania_infantum_isolate_LIPA60-class44_minicircle_kinetoplast_sequence</ns2:name></ns2:Sequence><ns2:Sequence dsseqid="sq1422" id="sq1422"><ns2:sequence>TGGTGGCCGGAAATGGCTCCCCTGGGCTGGATTGGGTTTTCCTGGGCTGGATTGGGCTGAAACCCTGGGGTTGGGAGGCTTGGTTTTGGGTGGGCTAGCGTTTTTGGTGTTTTAATGGTTCGGGTGCCTTTGATGTGGGTGTTGGTTGTGTGGCTTTAGTGGGTTGGAGCCTGGTGGAGGCTTGTGCCTTGGTGGGATTAGTCTGGTGGGATGCTTCGGGGTTACTCTACGGGTGTCTTTGATGACGCTGGGGTGGGTTGACTTTAATGTTGGGGTTAGCCGATGGTGGTCTTGGGTTGACCTTAGGTGGTGATTCTCTTTAATATTGATATTAAAGGTAAGTGCTTGGACATATGATATAGCCATAGCGCTTTAGAATAGTTCGACTCCGAAGACCCAGTCTGAGGTAGTGTTAAGTATACATTAATCTAGTATATAATTTAGCATATAATAACTGACATTACTCGTACACTATAAGTATTATGTTTAATATATTGCTGTAGTATGTATTTGCGTGCTGTGTGTAGTAGTAATATCTATACCGATATATTTATAGGTTGGCGCATACTGCAGTGAATTGAAAATTAATGAATTGGGGTCGGGTTTGGGGGTGTCTTAAATCCTGGAAATTGGGCAAAAATGGCCAAAAATGGGGGGAAATTCCAAACTTTTCTGGTCCTCCGGG</ns2:sequence><ns2:name>MT598472.1_Leishmania_infantum_isolate_LIPA83-class44_minicircle_kinetoplast_sequence</ns2:name></ns2:Sequence><ns2:Sequence dsseqid="sq1424" id="sq1424"><ns2:sequence>GCCGGAAATGGCTCCCCTGGGCTGGATTGGGTTTTCCTGGGCTGGATTGGGCTGAAACCCTGGGGTTGGGAGGCTTAGTTTTGGGTGGGCTAGCGTTTTTGGTGTTTTAATGGTTCGGGTGCCTTTGATGTGGGTGTTGGTTGTGTGGCTTTAGTGGGTTGGAGCCTGGTGGAGGCTTGTGCCTTGGTGGGATTAGTCTGGTGGGATGCTTCGGGGTTACTCTACGGGTGTCTTTGATGATGCTGGGGTGGGTTGACTTTAATGTTGGGGTTAGCCGATGGTGGTCTTGGGTTGACCTTAGGTGGTGATTCTCTTTAATATTGATATTAAAGGTAAGTGCTTGGACATATGATATAGCCATAGCGCTTTAGAATAGTTCGACTCCGAAGACCCAGTCTGAGGTAGTGTTAAGTATACATTAATCTAGTATATAATTTAGCATATAATAACTGACATTACTCGTACACTATAAGTATTATGTTTAATATATTGCTGTAGTATGTATTTGCGTGCTGTGTGTAGTAGTAATATCTATACCGATATATTTATAGGTTGGCGCATACTGCAGTGAATTGAAAATTAATGAATTGGGGTCGGGCTGTGGGAAGGTGTCGTAAATTCTGGAAAATGATGGAAAATGGCCAAAAATGGGGGGAAATTCCAAACTTTTCTGGTCCTTCGGGTAGGGG</ns2:sequence><ns2:name>MT598473.1_Leishmania_infantum_isolate_ZK25-class44_minicircle_kinetoplast_sequence</ns2:name></ns2:Sequence><ns2:Sequence dsseqid="sq1426" id="sq1426"><ns2:sequence>TGGTGTAAAATAGGGCCGGGTGGTGGCCGGAAATGGCTCCCCTGGGCTGGATTGGGTTTTCCTGGGCTGGATTGGGCTGAAACCCTGGGGTTGGGGGCTTGGTTTTGGGTGGGCTAGCGTTTTTGGTGTTTTAATGGTTCGGGTGCCTTTGATGTGGGTGTTGGTTGTGTGGCTTTAGTGGGTTGGAGCCTGGTGGAGGCTTGTGCCTTGGTGGGATTAGTCTGGTGGGATGCTTCGGGGTTACTCTACGGGTGTCTTTGATGACGCTGGGTGGGTTGACTTTAATGTTGGGGTTAGCCGATGGTGGTCTTGGGTTGACCTTAGGTGGTGATTCTCTTTAATATTGATATTAAAGGTAAGTGCTTGGACATATGATATAGCCATAGCGCTTTAGAATAGTTCGACTCCGAAGACCCGGTCTGAGGTAGTGTTAAGTATACATTAATCTAGTATATAATTTAGCATATAATAACTGACATTACTCGTACACTATAAGTATTATGTTTAATATATTGCTGTAGTATGTATTTGTGTGCTGTGTGTAGTAGTAATATCTATACCGATATATTTATAGGTTGGCGCATACTGCAGTGAATTGAAAATTAATGAATTGGGGTCGGGCTGTGGGAAGGTGTCGTAAATTCTGGAAAATGATGGAAAATGGCCAAAAATGGGGGGAAATTCCAAACTTTTCTGGTCCTTCGGGTAGGGG</ns2:sequence><ns2:name>MT598474.1_Leishmania_infantum_isolate_ZK43-class44_minicircle_kinetoplast_sequence</ns2:name></ns2:Sequence><ns2:Sequence dsseqid="sq1428" id="sq1428"><ns2:sequence>TACCCGGAGGACCAGAAAAGTTTGGGAGTTTCGCCATTTTTTGGCCATTTTTGGGGATTTTCAAGAACCTTCCAAGCCCCAGTCTAAAAAGTTCCCGGCAGGAAGCACACAGTAACAGGTACCAGTAGAATAGCAAACTAAGTCTAAATTGTGAGCTCATGTCATACAAACTACACGAAAATTGTAATTACATCCTAGACTACGAACTATTAATCTCGTATCACCGTTAACGCTAGACTAACATCTACCGACGCCACTCGATAAACTATATGGCCTCCTATCGTTACTATAGTCACTATATTCCTATCGTAACTCCAGTCTAAGGCCCCGCCTATGGCATAAACTAACGCAACTAAATATATATATTAGTTACGAAGAAAATCACCACCCCAATGAAAGTCGTAAACCAACAATATCAATACCCCAACCAACTCCCAATTCACATCCATCCAACACCCATCGGAACCCATCCCACATAAACACCCTCAAAACCCCAGAACCAAACCCTTTATCAAACCCACCCACATACCAAAAGGCCACACAATTCAAAAAGAATGAGCATAAAGGCCACTAAAACCCAAAACACAACCAAATCAAGCGAGTATTCAAACCCCAAACTAGACTCGGCAAAACTAAGCCCCAGACCCAGGGTTTCGAGCCATTCTAGCCCAGGGGGAGCCAATTCCCGGCCACCACCCGGCCCTATTTTACACCAACC</ns2:sequence><ns2:name>MT598475.1_Leishmania_infantum_isolate_LIPA60-class45_minicircle_kinetoplast_sequence</ns2:name></ns2:Sequence><ns2:Sequence dsseqid="sq1430" id="sq1430"><ns2:sequence>CTACCCGGAGGACCAGAAAAGTTTGGGATTTTTGGCATTTTTTGGGCATTTTTGGGATTTTCAAGAACCTCCCAAGCCCTCCAGCCTAAAAAGCTCCCGGCAGGAAGTATACAGTAACAGGTACCAGTAGAATAGCAAACTAAGTCTAAATTGTGAGCTCATGTCATACAAACTACACGAAAATTGTAATTATATCATAGACTACGAACTATTAATCTCGTATTACCGTTAACGCTAGACTAACATCTACCGACGCCACTCGATAAACTATATGGCCTCCTATCGCTACTATAGTCACTATATTCCTATTGTAACTCCAGTCTAAGGCCTCGCCTATGGCATAAACTAACGCAACTAAATATATATATTAGTTACGAAGAGAATCACCACCCCAATGAAAGTCGTAAACCAACAATATCAATACCCAACCAACTCCCAATTCACATCCACCCAACACCCATCGGAACCCATCCCACATAAACACCCTCAAAACTCCAGAACCAACCCCCCTTTATCAAACCCATCCACATACCAAAAGGCCACACAATTCAAAAAGAATGGGCATCAAGGCCACTAAAACCCAAAAACACAACCAAATCAAGCGAATATCCAAGCCCCAAACTAAACTCGGCAAAACTAAGCCCCAGACCCAGGGTTTCGAGCCATTCTAGCCCAGGGGAGCCAATTCCCGGCCACCACCCGGCCCTATTTTACACCAAC</ns2:sequence><ns2:name>MT598476.1_Leishmania_infantum_isolate_ZK28-class45_minicircle_kinetoplast_sequence</ns2:name></ns2:Sequence><ns2:Sequence dsseqid="sq1432" id="sq1432"><ns2:sequence>TACCCGGAGGACCAGAAAAGTTTGGGAGTTTCGCCATTTTTTGGCCATTTTTGGGGATTTTCAAGAACCTTCCAAGCCCCAGTCTAAAAAGTTCCCGGCAGGAAGCGCACAGTAACAGGTACCAGTAGAATAGCAAACTAAGTCTAAATTGTGAGCTCATGTCATACAAACTACACGAAAATTGTAATTACATCCTAGACTACGAACTATTAATCTCGTATCACCGTTAACGCTAGACTAACATCTACCGACGCCACTCGATAAACTATATGGCCTCCTATCGTTACTATAGTCACTATATTCCTACCGTAACTCCAGTCTAAGGCCTCGCCTATGGCATAAACTAACGCAACTAAATATATATATTAGTTACGAAGAAAATCACCACCCCAATGAAAGTCGTAAACCAACAATATCAATACCCCAACCAACTCCCAATTCACATCCACCCAACACCCATCGGAACCCATCCCACATAAACACCCTCAAAACCCCAGAACCAAACCCTTTATCAAACCCACCCACATACCAAAAGGCCACACAATTCAAAAAGAATGAGCATAAAGGCCACTAAAACCCAAAACACAACCAAATCAAGCGAGTATTCAAACCCCAAACTAGACTCGGCAAAACTAAGCCCCAGACCCAGGGTTTCGAGCCATTCTAGCCCAGGGGAGCCCATTTCCAGCCACCACCCGGCCTATTTTACACCAACC</ns2:sequence><ns2:name>MT598477.1_Leishmania_infantum_isolate_ZK5-class45_minicircle_kinetoplast_sequence</ns2:name></ns2:Sequence><ns2:Sequence dsseqid="sq1434" id="sq1434"><ns2:sequence>ACGCCCCTACCCGGAGGACCAGAAAAGTTTGGGAGTTTCGCCATTTTTTGGCCATTTTTGGGGATTTTCAAGAACCTTCCAAGCCCCAGTCTAAAAAGTTCCCGGCAGGAAGCACACAGTAACAGGTACCAGTAGAATAGCAAACTAAGTCTAAATTGTGAGCTCATGTCATACAAACTACACGAAAATTGTAATTACATCCTAGACTACGAACTATTAATCTCGTATCACCGTTAACGCTAGACTAACATCTACCGACGCCACTCGATAAACTATATGGCCTCCTATCGTTACTATAGTCACTATATTCCTATCGTAACTCCAGTCTAAGGCCCCGCCTATGGCATAAACTAACGCAACTAAATATATATATTAGTTACGAAGAAAATCACCACCCCAATGAAAGTCGTAAACCAACAATATCAATACCCCAACCAACTCCCAATTCACATCCATCCAACACCCATCGGAACCCATCCCACATAAACACCCTCAAAACCCCAGAACCAAACCCTTTATCAAACCCACCCACATACCAAAAGGCCACACAATTCAAAAAGAATGAGCATAAAGGCCACTAAAACCCAAAACACAACCAAATCAAGCGAGTATTCAAACCCCAAACTAGACTCGGCAAAACTAAGCCCCAGACCCAGGGTTTCGAGCCATTCTAGCCCAGGGGGAGCCAATTCCCGGCCACCACCCGGCCCTATTTTACACCAACCCC</ns2:sequence><ns2:name>MT598478.1_Leishmania_infantum_isolate_ZK25-class45_minicircle_kinetoplast_sequence</ns2:name></ns2:Sequence><ns2:Sequence dsseqid="sq1436" id="sq1436"><ns2:sequence>CCTACCCGGAGGACCAGAAAAGTTTGGGAGTTTCGCCATTTTTTGGCCATTTTTGGGGATTTTCAAGAACCTTCCAAGCCCCAGTCTAAAAAGTTCCCGGCAGGAAGCACACAGTAACAGGTACCAGTAGAATAGCAAACTAAGTCTAAATTGTGAGCTCATGTCATACAAACTACACGAAAATTGTAATTACATCCTAGACTACGAACTATTAATCTCGTATCACCGTTAACGCTAGACTAACATCTACCGACGCCACTCGATAAACTATATGGCCTCCTATCGTTACTATAGTCACTATATTCCTATCGTAACTCCAGTCTAAGGCCCCGCCTATGGCATAAACTAACGCAACTAAATATATATATTAGTTACGAAGAAAATCACCACCCCAATGAAAGTCGTAAACCAACAATATCAATACCCCAACCAACTCCCAATTCACATCCATCCAACACCCATCGGAACCCATCCCACATAAACACCCTCAAAACCCCAGAACCAAACCCTTTATCAAACCCACCCACATACCAAAAGGCCACACAATTCAAAAAGAATGAGCATAAAGGCCACTAAAACCCAAAACACAACCAAATCAAGCGAGTATTCAAACCCCAAACTAGACTCGGCAAAACTAAGCCCCAGACCCAGGGTTTCGAGCCATTCTAGCCCAGGGGGAGCCAATTCCCGGCCACCACCCGGCCCTATTTTACACCAACCC</ns2:sequence><ns2:name>MT598479.1_Leishmania_infantum_isolate_ZK43-class45_minicircle_kinetoplast_sequence</ns2:name></ns2:Sequence><ns2:Sequence dsseqid="sq1438" id="sq1438"><ns2:sequence>CCCGGAGGACCAGAAAAGTTTGGGAGTTTCGCCATTTTTTGGCCATTTTTGGGGATTTTCAAGAACCTTCCAAGCCCCAGTCTAAAAAGTTCCCGGCAGGAAGCGCACAGTAACAGGTACCAGTAGAATAGCAAACTAAGTCTAAATTGTGAGCTCATGTCATACAAACTACACGAAAATTGTAATTACATCCTAGACTACGAACTATTAATCTCGTATCACCGTTAACGCTAGACTAACATCTACCGACGCCACTCGATAAACTATATGGCCTCCTATCGTTACTATAGTCACTATATTCCTACCGTAACTCCAGTCTAAGGCCTCGCCTATGGCATAAACTAACGCAACTAAATATATATATTAGTTACGAAGAAAATCACCACCCCAATGAAAGTCGTAAACCAACAATATCAATACCCCAACCAACTCCCAATTCACATCCACCCAACACCCATCGGAACCCATCCCACATAAACACCCTCAAAACCCCAGAACCAAACCCTTTATCAAACCCACCCACATACCAAAAGGCCACACAATTCAAAAAGAATGAGCATAAAGGCCACTAAAACCCAAAACACAACCAAATCAAGCGAGTATTCAAACCCCAAACTAGACTCGGCAAAACTAAGCCCCAGACCCAGGGTTTCGAGCCATTCTAGCCCAGGGGAGCCCATTTCCAGCCACCACCCGGCCCTATTTTACACCAA</ns2:sequence><ns2:name>MT598480.1_Leishmania_infantum_isolate_ZK47-class45_minicircle_kinetoplast_sequence</ns2:name></ns2:Sequence><ns2:Sequence dsseqid="sq1440" id="sq1440"><ns2:sequence>TGGTGTAAAATAGGGCCGGGTGGTGGGCGGGAAATTGGCTCCCCTGGGTAGAATGGCTCGAAACCCTGGGTCTGGAGGCTTGATTTTCTGTGGGCTGGGTTTGGTGAACATTGGGTTGGATTCTGGGCTTAATTGGGTGGTGGGTTGGTTTTTGGAGGATGTGTTGGGTTGACTTGGTTTGGCGGTTGATAGTTTTGGGGTTGAATTTTCCTTTTTAAAGTTGTGGGGTTGGTGGGTGAGTTTGCTTTTTGGGTTTGTGGTTGGTGGATGGTGGATGGATTGAAGTTTGGGTTTGGGTTGACACTGGCCTGGGTTAGGGGTGTCTTGGGTACACACGTTCGGTGCTTAATATATATATTAAGTACAGTGGGGAACCAATGTGCCTACAGCGGGTCTTTGGTAGAGGTAGACTATGTAAGAGGCTATCGGATACCATAGGCTATATAAGTTAAACGTAGGCCGAATACCGGTAGGTATGAGTTCACTTTAGCTCTATGTTTATATATACACTATACTCGAGTTATCTTTGCTAAATTTTTGTATGTTAGTAGACTATATTGTGCGGGTAGATGGTGACTGACGTAGTACTGCCTACTCCTTCGGTTTGCTAGAGCATACTTGGTGTGGTGTGGATTGTGGCCAAAATGCCTTGGAGTGCTGGGAAATCCTCAAAAATGGGCAAAAATGGGCAAAAATCCCAAACTTTTCTGGT</ns2:sequence><ns2:name>MT598481.1_Leishmania_infantum_isolate_ZK28-class46_minicircle_kinetoplast_sequence</ns2:name></ns2:Sequence><ns2:Sequence dsseqid="sq1442" id="sq1442"><ns2:sequence>GAAACTGGGGGTTGGTGTGAAATAGGGCCGGGTGGTGGCCGGGAATTGGCTTCCCTGGGCTGGGATGGCTCGAAACCCTGGGTCAGGAGGCTTAGTTTTCTGTGGGCTGGGTTTGGTAGGCATTGAAGTTGAATTCTGGGCTTAATTGGGTGGTGGATTGGTTTTTGGAAGCGTGTTGGGTTGACTTGGTTTGGTGGTTGGTAGCTTCGGGTTGAATTTTTCTTTTTAAAGTTGCGGGGTTGGTGGGTAGATTTGCTTTTTGGGTTTGAGGGTTGATGGTAGATGGATGGATTGAGGTTTGGGTTTGGGTTAACACTGACCTGGGTTAGGGGTGTCTTGGGTACACACGTTCGGTGCTTAATATATATATTAAGTACAGTGGGGGACCAATGTGCCTACAGCGGTCTTTGGTAGAGGTAGACTATGTAAGAGGCTATCGGATACCATAAGCTATATAAGTTGGGCGTAGGGCCGAATACCGGTAGGTAAGAGTTCACTTTAGCTCTATGTTTATATACACTATATTCGAGTTATCTTTGCTAAATTTTTGTATGTTAGTAGAATATATTGTACGTGGTGTAGATGGTGACTTACGTGGTACTGCCTACTCCTTCGGGTTGCTAGAGCATACTTGGTGTGGCGGAAATTGTGCCTAAAATGGCTCGGGGTGTTGGGGAATCCTCGGAAATGGTGAAAATGGGCAAAAATCCCAAACTTTTCTGGTCCTTCGGGTAGGGGCGTTC</ns2:sequence><ns2:name>MT598482.1_Leishmania_infantum_isolate_ZK47-class46_minicircle_kinetoplast_sequence</ns2:name></ns2:Sequence><ns2:Sequence dsseqid="sq1444" id="sq1444"><ns2:sequence>GAAACTGGGGGTTGGTGTGAAATAGGGCCGGGTGGTGGCCGGGAATTGGCTTCCCTGGGCTGGGATGGCTCGGAAACCCTGGGTCTGGAGGCTTAGTTTTCTGTGGGCTGGGTTTGGTAGGCATTGAAGTTGAATTCTGGGCTTAATTGGGTGGTGGATTGGTTTTTGGAAGCGTGTTGGGTTGACTTGGTTTGGTGGTTGGTAGCTTCGGGTTGAATTTTTCTTTTTAAAGTTGCGGGGTTGGTGGGTAGATTTGCTTTTTGGGTTTGAGGGTTGATGGTAGATGGATGGATTGGGGTTTGGGTTTGGGTTAACACTGACCTGGGTTAGGGGTGTCTTGGGTACACACGTTCGGTGCTTAATATATATATTAAGTACAGTGGGGAACCAATGTGCCTACAGCGGTCTTTGGTAGAGGTAGACTATGTAAGAGGCTATCGGATACCATAAGCTATATAAGTTGGACGTAGGGCCGAATACCGGTAGGTAAGAGTTCACTTTAGCTCTATGTTTATATACACTATATTCGAGTTATCTTTGCTAAATTTTTGTATGTTAGTAGAATATATTGTACGTGGTGTAGATGGTGACTTACGTGGTACTGCCTACTCCTTCGGGTTGCTAGAGCATACTTGGTGTGGCGGAAATTGTGCCTAAAATGGCTCGGGGTGTTGGGGAATCCTCGGAAATGGTGAAAATGGGCAAAAATCCCAAACTTTTCTGGTCCTTCGGGTAGGGGCGTTCTG</ns2:sequence><ns2:name>MT598483.1_Leishmania_infantum_isolate_LIPA60-class46_minicircle_kinetoplast_sequence</ns2:name></ns2:Sequence><ns2:Sequence dsseqid="sq1446" id="sq1446"><ns2:sequence>AATAGGGCCGGGTGGTGGTTGGAAATAGGCTTCCCTGGGCTGGGATGGCTCGAAACCCTGGGTCTGGAGGCTTAGTTTTCTGTGGGCTGGGTTTGGTAGGCATTGAAGTTGAATTCTGGGCTTAATTGGGTGGTGGATTGGTTTTGGGAGCGTGTTGGGTTGACTTGGTTTGGTGGTTGATAGCTTCGGGTTGAATTTTTCTTTTTAAAGTTGCGGGGTTGGTGGGTAGATTTGCTTTTTGGGTTTGAGGGTTGATGGTAGATGGATGGATTGGGGTTTGGGTTTGGGTTAACACTGACCTGGGTTAGGGGTGTCTTGGGTACACACGTTCGGTGCTTAATATATATATTAAGTACAGTGGGGAACCAATGTGCCTACAGCGGTCTTTGGTAGAGGTAGACTATGTAAGAGGCTATCGGATACCATAAGCTATATAAGTTGAACGTAGGGCCGAATACCGGTAGGTAAGAGTTCACTTTAGCTCTATGTTTATATACACTATATTCGAGTTATCTTTGCTAAATTTTTGTATGTTAGTAGAATATATTGTACGTGGTGTAGATGGTGACTTACGTGGTACTGCCTACTCCTTCGGGTTGCTAGAGCATACTTGGTGTGGCGAAAATAGTGCCTAAAATGGCTCGGGGTGTTGGGGAATCCTCGGAAATGGGTGAAAATGGCCAAAAATCCCAAACTTTTCTGGTCCTCCGGGTAGGGG</ns2:sequence><ns2:name>MT598484.1_Leishmania_infantum_isolate_LIPA83-class46_minicircle_kinetoplast_sequence</ns2:name></ns2:Sequence><ns2:Sequence dsseqid="sq1448" id="sq1448"><ns2:sequence>TTGGTGTGAAATAGGGCCGGGTGGTGGCCGGGAATAGGCTTCCCTGGGCTGGGATGGCTCGAAACCCTGGGTCTGGAGGCTTAGTTTTCTGTGGGCTGGGTTTGGTAGGCATTGAAGTTGAATTCTGGGCTTAATTGGGTGGTGGATTGGTTTTGGGAGCGTGTTGGGTTGACTTGGTTTGGTGGTTGATAGCTTCGGGTTGAATTTTTCTTTTTAAAGTTGCGGGGTTGGTGGGTAGATTTGCTTTTTGGGTTTGAGGGTTGATGGTAGATGGATGGATTGGGGTTTGGGTTTGGGTTAACACTGACCTGGGTTAGGGGTGTCTTGGGTACACACGTTCGGTGCTTAATATATATATTAAGTACAGTGGGGAACCAATGTGCCTACAGCGGTCTTTGGTAGAGGTAGACTATGTAAGAGGCTATCGGATACCATAAGCTATATAAGTTGAACGTAGGGCCGAATACCGGTAGGTAAGAGTTCACTTTAGCTCTATGTTTATATACACTATATTCGAGTTATCTTTGCTAAATTTTTGTATGTTAGTAGAATATATTGTACGTGGTGTAGATGGTGACTTACGTGGTACTGCCTACTCCTTCGGGTTGCTAGAGCATACTTGGTGTGGCGAAAATAGTGCCTAAAATGGCTCGGGGTGTTGGGGAATCCTCGGAAATGGGTGAAAATGGCCAAAAATCCCAAACTTTTCTGGTCCTCCGGGTAGGGGC</ns2:sequence><ns2:name>MT598485.1_Leishmania_infantum_isolate_ZK25-class46_minicircle_kinetoplast_sequence</ns2:name></ns2:Sequence><ns2:Sequence dsseqid="sq1450" id="sq1450"><ns2:sequence>AAACTGGGGGTTGGTGTGAAATAGGGCCGGGTGGTGGCCGGGAATTGGCTTCCCTGGGCTGGGATGGCTCGAAACCCTGGGTCTGGAGGCTTAGTTTTCTGTGGGCTGGGTTTGGTAGGCATTGAAGTTGAATTCTGGGCTTAATTGGGTGGTGGATTGGTTTTTGGAAGCGTGTTGGGTTGACTTGGTTTGGTGGTTGGTAGCTTCGGGTTGAATTTTTCTTTTTAAAGTTGCGGGGTTGGTGGGTAGATTTGCTTTTTGGGTTTGAGGGTTGATGGTAGATGGATGGATTGGGGTTTGGGTTTGGGTTAACACTGACCTGGGTTAGGGGTGTCTTGGGTACACACGTTCGGTGCTTAATATATATATTAAGTACAGTGGGGAACCAATGTGCCTACAGCGGTCTTTGGTAGAGGTAGACTATGTAAGAGGCTATCGGATACCATAAGCTATATAAGTTGGACGTAGGGCCGAATACCGGTAGGTAAGAGTTCACTTTAGCTCTATGTTTATATACACTATATTCGAGTTATCTTTGCTGAATTTTTGTATGTTAGTAGAATATATTGTACGTGGCGTAGATGGTGACTTACGTGGTACTGCCTACTCCTTCGGGTTGCTAGAGCATACTTGGTGTGGCGGAAATTGTGCCTAAAATGGCTCGGGGTGTTGGGGAATCCTCGGAAATGGGTGAAAATGGGCAAAAATCCCAAACTTTTCTGGTCCTTCGGGTAGGGGCGTT</ns2:sequence><ns2:name>MT598486.1_Leishmania_infantum_isolate_ZK43-class46_minicircle_kinetoplast_sequence</ns2:name></ns2:Sequence><ns2:Sequence dsseqid="sq1452" id="sq1452"><ns2:sequence>AATAGGGCCGGGTGGTGGTTGGAAATAGGCTTCCCTGGGCTGGGATGGCTCGAAACCCTGGGTCTGGAGGCTTAGTTTTCTGTGGGCTGGGTTTGGTAGGCATTGAAGTTGAATTCTGGGCTTAATTGGGTGGTGGATTGGTTTTGGGAGCGTGTTGGGTTGACTTGGTTTGGTGGTTGATAGCTTCGGGTTGAATTTTTCTTTTTAAAGTTGCGGGGTTGGTGGGTAGATTTGCTTTTTGGGTTTGAGGGTTGATGGTAGATGGATGGATTGGGGTTTGGGTTTGGGTTAACACTGACCTGGGTTAGGGGTGTCTTGGGTACACACGTTCGGTGCTTAATATATATATTAAGTACAGTGGGGAACCAATGTGCCTACAGCGGTCTTTGGTAGAGGTAGACTATGTAAGAGGCTATCGGATACCATAAGCTATATAAGTTGAACGTAGGGCCGAATACCGGTAGGTAAGAGTTCACTTTAGCTCTATGTTTATATACACTATATTCGAGTTATCTTTGCTAAATTTTTGTATGTTAGTAGAATATATTGTACGTGGTGTAGATGGTGACTTACGTGGTACTGCCTACTCCTTCGGGTTGCTAGAGCATACTTGGTGTGGCGAAAATAGTGCCTAAAATGGCTCGGGGTGTTGGGAAATCCTCGGAAATGGGTGAAAATGGGCAAAAATCCCAAACTTTTCTGGTCCTCCGGGTAGGGGT</ns2:sequence><ns2:name>MT598487.1_Leishmania_infantum_isolate_ZK5-class46_minicircle_kinetoplast_sequence</ns2:name></ns2:Sequence><ns2:Sequence dsseqid="sq1454" id="sq1454"><ns2:sequence>GGGCGGAAAACTGGGGGTTGGTGTAAAATAGGGCGGGGGGTCGGGGGATTTTGGGTATTTTGGCCAGGTCGACCTGGAACCCTGGGTCTGGAGGCTTGTTTTTGCTTCGTTCAGAATTCTTCTTTAATTTTTATCTTTTAAATTGGGGATTTGGCGGGTTTGGGACTTGGTCGTGGCTTGTTTGGGGTTGGGTGCCCTATAGCGCTGGGTGTTTTGGGATTTATTGTTTTCTTGGCGGGCTTTAATGTTTTTAATTTGTAATACCATGGTGGGTTGGGCCTTGGTTTGAGACTTTGGATTTAGAGTTTGGCTTCTCATAGGCGGGTGGTTTAGTTTGCGCCGCAGGTCAGACTGATATTAAAGGTAACTAATATTAGCTTTACATAGAGGTCTATAGGTACATGGTATGACGTTCGTAACAGCTGGGCGTCTATTAGATATAACGGGCATGTTGTAGACAGGCGTAGAGTTATATTATAGGTTACGATGAGACTTCAAGTTATAGCCTACATACACGCTATTTATGTCAAGTTTCTGTTTGTTGGTTTTAAGTATTGGTGTTATTTACAGTTTGAGTTATATAGCATACAGTTCCACAGTATACATGTTGCTACTGCTGACCGGGCACTAAAGCGTTCTGTTGATGGGAGTTGGTGTCAAAATCGTCAAAAAACGCCAAAAATCGTCAAAAAATGGGCCAAAATCCCAAACTTTTCTGGTCCTTTGGGTAGGGGCGTTCTGCG</ns2:sequence><ns2:name>MT598488.1_Leishmania_infantum_isolate_LIPA60-class47_minicircle_kinetoplast_sequence</ns2:name></ns2:Sequence><ns2:Sequence dsseqid="sq1456" id="sq1456"><ns2:sequence>GGAAAACTGGGGGTTGGTGTAAAATAGGGCGGGGGTCGGGGGGATTTTGGGTATTTTGGCCAGGTCGACCTGGAACCCTGGGTCTGGAGGCTTGTTTTTGCTTCGTTCAGAATTCTTCTTTAATTTTTATCTTTTAAATTGGGGATTTGGCGGGTTTGGGACTTGGTCGTGGCTTGTTTGGGGTTGGGTGCCCTATAGCGCTGGGTGTTTTGGGATTTATTGTTTTCTTGGCGGACTTTAATGTTTTTAATTTGTAATACCATGGTGGGTTGGGCCTTGGTTTGAGACTTTGGATTTAGAGTTTGGCTTCTCATAGGCGGGTGGTTTAGTTTGCGCCGCAGGTCAGACTGATATTAAAGGTAACTAATATTAGCTTTACATAGAGGTCTATAGGTACATGGTATGACGTTCGTAACAGCTGGGCGTCTATTAGATATAACGGGCATGTTGTAGACAGGCGTAGAGTTATATTATAGGTTACGATGAGACTTCAAGTTATAGCCTACATACACGCTATTTATGTCAAGTTTCTGTTTGTTGGTTTTAAGTATTGGTGTTATTTACAGTTTGAGTTATATAGCATACAGTTCCACAGTATACATGTTGCTACTGCTGACCGGGCACTAAAGCGTTCTGTTGATGGGAGTTGGTGTCAAAATCGTCAAAAAAAGCCAAAAATCGTCAAAAAATGGGCCAAAATCCCAAACTTTTCTGGTCCTTTGGGTAGGGGCGTTCTGCG</ns2:sequence><ns2:name>MT598489.1_Leishmania_infantum_isolate_ZK47-class47_minicircle_kinetoplast_sequence</ns2:name></ns2:Sequence><ns2:Sequence dsseqid="sq1458" id="sq1458"><ns2:sequence>GAAACTGGGGGTTGGTGTAAAATAGGACGGGGGTCGGGGGGGTTTTGGGTATTTTGGCCAGGTCGGCCTGGAACCCTGGGTCTGGAGGCTTGTTTTTGCTTCGTTCAGAATTCTTCTTTAATTTTTATCTTTTAAATTGGGGATTTGGCGGGTTTGGGACTTGGTCGTGGCTTGTTTGGGGTTGGGTGCCCTATAGCGCTGGGTGTTTTGGGGTTTATTGTTTTCTTGGCGGACTTTAATGTTTTTAATTTGTAATACCATGGTGGGTTGGGCCTTGGTTTGAGACTTTGGATTTAGAGTTTGGCTTCTCATAGGCGGGTGGTTTAGTTTGCGCCGCAGGTCAGACTGATATTAAAGGTAACTAATATTAGCTTTACATAGAGGTCTATAGGTACATGGTATGACGTTCGTAACAGCTGGGCTCTATTAGATATAACGGGCATGTTGTAGACAGGCGTAGAGTTATATTATAGGTTACGATGAGACTTCAAGTTATAGCCTACATACACGCTATTTATGTCAAGTTTCTGTTTGTTGGTTTTAAGTATTGGTGTTATTTGCAGTTTGAGTTATATAGCATACAGTTCCACAGTGTACATGTTGCTACTGCTGACCGGGCACTAAAGCGTTCTGTTGGTGGGAGTTGGTGTCAAAATCGTCAAAAAACGCCAAAAATCGTCAAGAAATGGGTCAAAATCCCAAACTTTTCTGGTCCTTCGGGTAGGGGCG</ns2:sequence><ns2:name>MT598490.1_Leishmania_infantum_isolate_LIPA83-class47_minicircle_kinetoplast_sequence</ns2:name></ns2:Sequence><ns2:Sequence dsseqid="sq1460" id="sq1460"><ns2:sequence>AACTGGGGGTTGGTGTAAAATAGGGCGGGGGTCGGGGGGATTTTGGGTATTTTGGCCAGGTCGACCTGGAACCCTGGGTCTGGAGGCTTGTTTTTGCTTCGTTCAGAATTCTTCTTTAATTTTTATCTTTTAAATTGGGGATTTGGCGGGTTTGGGACTTGGTCGTGGCTTGTTTGGGGTTGGGTGCCCTATAGCGCTGGGTGTTTTGGGATTTATTGTTTTCTTGGCGGACTTTAATGTTTTTAATTTGTAATACCATGGTGGGTTGGGCCTTGGTTTGAGACTTTGGATTTAGAGTTTGGCTTCTCATAGGCGGGTGGTTTAGTTTGCGCCGCAGGTCAGACTGATATTAAAGGTAACTAATATTAGCTTTACATAGAGGTCTATAGGTACATGGTATGACGTTCGTAACAGCTGGGCGTCTATTAGATATAACGGGCATGTTGTAGACAGGCGTAGAGTTATATTATAGGTTACGATGAGACTTCAAGTTATAGCCTACATACACGCTATTTATGTCAAGTTTCTGTTTGTTGGTTTTAAGTATTGGTGTTATTTACAGTTTGAGTTATATAGCATACAGTTCCACAGTATACATGTTGCTACTGCTGACCGGGCACTAAAGCGTTCTGTTGATGGGAGTTGGTGTCAAAATCGTCAAAAAACGCCAAAAATCGTCAAAAAATGGGCCAAAATCCCAAACTTTTCTGGTCCTTTGGGTAGGGGCGTTCTGCGA</ns2:sequence><ns2:name>MT598491.1_Leishmania_infantum_isolate_ZK25-class47_minicircle_kinetoplast_sequence</ns2:name></ns2:Sequence><ns2:Sequence dsseqid="sq1462" id="sq1462"><ns2:sequence>TTGGTGTAAAATAGGGCCGGGTGGTGGCTGGAAATGGGCTTCCCTGGGCTGAGGTGGTTGTAACCCTGGGTCTGGAGGCTTGTTTTTGCTTCGGCTGGAATTTCTCTTTAATTTTTGCCTTTTAAGTTGGGGATTTGCTGGGTTTGGAGCTTGGGTGTTGGCTGTTGGGGTGGGCTGGTCTATAGTGGTGAATGTTTTGGGATTTATTGTTTATTTGTTAAACTTTAATGTCTTTTAATTTTGATGACATGGTGGGTTCGGGGGACTTAGTTTATGGTTTTAGGTTTTGGAGTTTGCGCCTTATGGTTGGTTGGTTTAGTTTGCGCCGCAGGTCAGGCTGATATTAAAGGTAACTAATATTAGCTTTATATAGAGGCCTATAGGTATATGGTGTGACGTTCGTAACAGCTGGGCGTCTATTAGATATAACGGGCATGTTATAAACAGGCATAGAGTTATATTATAGGTTACGATGAGACTTCAAGTTAGACCCACATACACACTATTTATGTCAAGTTTCTGTTTGTTGGTTTTAAGTATTGGTGTTATTTACAGTCTGGGTTATATAGCATACAGTTCCACAGTATATTATATTGCTACTGCTGGCCGAGGGTTGCTAAAGCTGGGGTTGGTGGGGAAGTGATGTCAAAATCGTCAAAAATCGTCAAAAATCGTCAAAAAATGCCGAAAATCCCAAACTTTTCTGGTCCTCCGGGTAGG</ns2:sequence><ns2:name>MT598492.1_Leishmania_infantum_isolate_ZK28-class47_minicircle_kinetoplast_sequence</ns2:name></ns2:Sequence><ns2:Sequence dsseqid="sq1464" id="sq1464"><ns2:sequence>GAAAACTGGGGGTTGGTGTAAAATAGGGCGGGGGTCGGGGGGATTTTGGGTATTTTGGCCAGGTCGGCCTGGAACCCTGGGTCTGGAGGCTTGTTTTTGCTTCGTTCAGAATTCTTCTTTAATTTTTATCTTTTAAATTGGGGATTTGGCGGGTTTGGGACTTGGTCGTGGCTTGTTTGGGGTTGGGTGCCCTATAGCGCTGGGTGTTTTGGGATTTATTGTTTTCTTGGCGGACTTTAATGTTTTTAATTTGTAATACCATGGTGGGTTGGGCCTTGGTTTGAGACTTTGGATTTAGAGTTTGGCTTCTCATAGGCGGGTGGTTTAGTTTGCGCCGCAGGTCAGACTGATATTAAAGGTAACTAATATTAGCTTTACATAGAGGTCTATAGGTACATGGTATGACGTTCGTAACAGCTGGGCGTCTATTAGATATAACGGGCATGTTGTAGACAGGCGTAGAGTTATATTATAGGTTACGATGAGACTTCAAGTTATAGCCTGCATACACGCTATTTATGTCAAGTTTCTGTTTGTTGGTTTTAAGTATTGGTGTTATTTACAGTTTGAGTTATATAGCATACAGTTCCACAGTATACATGTTGCTACTGCTGACCGGGCACTAAAGCGTTCTGTTGATGGGAGTTGGTGTCAAAATCGTCAAAAAACGCCAAAAATCGTCAAAAAATGGGCCAAAATCCCAAACTTTTCTGGTCCTTTGGGTAGGGGCGTTCTGCGA</ns2:sequence><ns2:name>MT598493.1_Leishmania_infantum_isolate_ZK43-class47_minicircle_kinetoplast_sequence</ns2:name></ns2:Sequence><ns2:Sequence dsseqid="sq1466" id="sq1466"><ns2:sequence>GGAAACTGGGGGTTGGTGTAAAATAGGACGGGGGTCGGGGGGTTTTGGGTATTTTGGCCAGGTCGGCCTGGAACCCTGGGTCTGGAGGCTTGTTTTTGCTTCGTTCAGAATTCTTCTTTAATTTTTATCTTTTAAATTGGGGATTTGGCGGGTTTGGGACTTGGTCGTGGCTTGTTTGGGGTTGGGTGCCCTATAGCGCTGGGTGTTTTGGGGTTTATTGTTTTCTTGGCGGACTTTAATGTTTTTAATTTGTAATACCATGGTGGGTTGGGCCTTGGTTTGAGACTTTGGATTTAGAGTTTGGCTTCTCATAGGCGGGTGGTTTAGTTTGCGCCGCAGGTCAGACTGATATTAAAGGTAACTAATATTAGCTTTACATAGAGGTCTATAGGTACATGGTATGACGTTCGTAACAGCTGGGCTCTATTAGATATAACGGGCATGTTGTAGACAGGCGTAGAGTTATATTATAGGTTACGATGAGACTTCAAGTTATAGCCTACATACACGCTATTTATGTCAAGTTTCTGTTTGTTGGTTTTAAGTATTGGTGTTATTTGCAGTTTGAGTTATATAGCATACAGTTCCACAGTGTACATGTTGCTACTGCTGACCGGGCACTAAAGCGTTCTGTTGGTGGGAGTTGGTGTCAAAATCGTCAAAAAACGCCAAAAATCGTCAAGAAATGGGTCAAAATCCCAAACTTTTCTGGTCCTTCGGGTAGGGGCGTTCT</ns2:sequence><ns2:name>MT598494.1_Leishmania_infantum_isolate_ZK5-class47_minicircle_kinetoplast_sequence</ns2:name></ns2:Sequence><ns2:Sequence dsseqid="sq1468" id="sq1468"><ns2:sequence>GGTTGGTGTAAAATAGGGCCGGGTGGTGGCCGGAAATGGCTCTCCTGGGCTAGGATGGGTCGAAACCCTGGGTCTGGGTGTTACTTTTTGGGTTGGCTGGATTTTTCCTTTAAATTTCTGGCTTTAAAGTGGGTTGAATGTGGTTTGAGCGTTGTTGTATGGATGGTGTGGCTGGATCGGCTTGAATTGTTGGTATTGATGTTGACAGTGGCGTGTTTGGTCTTGGATAGGGGGGTTGTTTGGTGAGACTTTGGGCTGGTCGGGGCTTGAGCTGGGCCATACGGGTGTTCGGTTGGTGGTTCAACTCCTTGAGGCTGGGGTCCATAGCTTTGTGATTATAATATTAATATTAACTTATATTGTAGTTGCGATAAGCGCAGGGATACGGTGAGTGCGCGGGTTCTATAGTAGTTAGCGCCGAACTTAGGTTATTTGTAGTAGTCGGTAAGCTTACTAGTCTTATTGGCTACTTTTATATATACGTCATATAGTTCACAATTTGTCTATCATTTTATAGATTTATGTTTCGTGTGTATATAGCGTTATAGTGATAGACTGTGTTACAGGGTACTAACTTTGCCTGGGGTGCATGCTCCTATGGGGTGCGAAGATGAATTTATGTTGATTTGGGGCTGGGGTATGGGAAAGTCTTAAAAATCCTGGAAAATGACGAAAAATGGGACAAAATCTCAAACTTTTCTGGTCCTTTGGGTAGGGGCGTTCTGCAAAATTCGAAAAATGGGTGCAGAAAGCCCGTTCAAAAATCGGCCAAAAATGCCAAAAATCGGCTCCGAGGCGGGAAACTGGGG</ns2:sequence><ns2:name>MT598495.1_Leishmania_infantum_isolate_LIPA60-class48_minicircle_kinetoplast_sequence</ns2:name></ns2:Sequence><ns2:Sequence dsseqid="sq1470" id="sq1470"><ns2:sequence>GGGTTGGTGTAAAATAGGGCCGGGTGGTGGCCGGAAATGGGCTCTCCTGGGCTAGGATGGGTCGAAACCCTGGGTCTGGGTGTTACTTTTTGGGTTGGCTGGATTTTTCCTTTAAATTTCTGGCTTTAAAGTGGGTTGAATGTGGTTTGAGCGTTGTTGTATGGATGGTGTGGCTGGATCGGCTTGAATTGTTGGTATTGATGTTGACAGTGGCGTGTTTGGTCTTGGATAGGGGGTTGTTTGGTGAGACTTTGGGCTGGTCGGGGCTTGAGCTGAGCCATACGGGTGTTCGGTTGGTGGTTCAACTCCTTGAGGCTGGGGTCCATAGCTTTGTGATTATAATATTAATATTAACTTATATTGTAGTTGCGATAAGCGCAGGGATACGGTGAGTGCGCGGGTTCTATAGTAGTTAGCGCCGAACTTAGGTTGTTTGTAGTAGTCGGTAAGCTTACTAGTCTTATTGGCTACTTTTATATATACGTCATATAGTTCACAATTTGTCTATCATTTTATAGATTTATGTTTCGTGTGTATATAGCGTTATAGTGATAGACTGTGTTACAGAGTACTAACTTTGCCTGGGGTGCATGCTCCTATGGGGTGCGAAGATGAATTTATGTTGATTTGGGGCTGGGGTATGGGAAAGTCTTAAAAATCCTGGAAAATGACGAAAAATGGGACAAAATCTCAAACTTTTCTGGTCCTTTGGGTAGGGGCGTTCTGCG</ns2:sequence><ns2:name>MT598496.1_Leishmania_infantum_isolate_ZK43-class48_minicircle_kinetoplast_sequence</ns2:name></ns2:Sequence><ns2:Sequence dsseqid="sq1472" id="sq1472"><ns2:sequence>GGTTGGTGTAAAATAGGGCCGGGTGGTGGTCGGAAATGGGCTCTCCTGGGCCAGGATGGGTCGAAACCCTGGGTCTGGGTGTTACTTTTTGGGTTGGCTGGATTTTTCCTTTAAATTTCTGGCTTTAAAGTGGGTTGGATGTGGTTTGAGCGTTGTTGTATGGATGGTGTGGCTGGATCGGCTTGAATTGTTGGTATTGATGTTGACGGTGGCGTGGTTGGTCTTGGATAGGGCGTTGTTTGGTGAGACTTTGGGCTGGTCGGGGCTTGAGCTGGGCCATACGGGTGTTCGGTTGGTGGTTCAACTCCTTGAAGGCTGGGGTCCATAGCTTTGTGATTATAATATTAATATTAACTTATATTGTAGTTGCGATAAGCGCAGGGATACGGTGAGTGCGCGGGTTCTATAGTAGTTAGCGCCGAACTTAGGTTATTTGTAATAGTCGGTAAGCTTACTAGTCTTATTGGCTACTTTTATATATACGTCATATAGTTCACAATTTGTCTACCATTTTATAGATTTATGTTTCGTGTGTATATAGCGTTATAGTGATAGACTGTGTTACAGAGTACTAACTTTGCCTGGGATGCATGCTCCTATGGGATACGGAGATGAATTTATGTTGATTTGGGACTGGGAATATGGGGAAAGTCTTAAAAATTCTCAAAAATGGCGGAAAATGGGCAAAAATCCCAAACTTTTCTGGTCCTCCGGGTAGGGGC</ns2:sequence><ns2:name>MT598497.1_Leishmania_infantum_isolate_LIPA83-class48_minicircle_kinetoplast_sequence</ns2:name></ns2:Sequence><ns2:Sequence dsseqid="sq1474" id="sq1474"><ns2:sequence>CTGGGGGTTGGTGTAAATAGGGCCGGGTGGTGGCCGGAAATGGGCTCTCCTGGGCTAGGATGGGTCGAAACCCTGGGTCTGGGTGTTACTTTTTGGGTTGGCTGGATTTTTCCTTTAAATTTCTGGCTTTAAAGTGGGTTGAATGTGGTTTGAGCGTTGTTGTATGGATGGTGTGGCTGGATCGGCTTGAATTGTTGGTATTGATGTTGACAGTGGCGTGTTTGGTCTTGGATAGGGGGTTGTTTGGTGAGACTTTGGGCTGGTCGGGGCTTGAGCTGGGCCATACGGGTGTTCGGTTGGTGGTTCAACTCCTTGAGGCTGGGGTCCATAGCTTTGTGATTATAATATTAATATTAACTTATATTGTAGTTGCGATAAGCGCAGGGATACGGTGAGTGCGCGGGTTCTATAGTAGTTAGCGCCGAACTTAGGTTATTTGTAGTAGTCGGTAAGCTTACTAGTCTTATTGGCTACTTTTATATATACGTCATATAGTTCACAATTTGTCTATCATTTTATAGATTTATGTTTCGTGTGTATATAGCGTTATAGTGATAGACTGTGTTACAGAGTACTAACTTTGCCTGGGGTGCATGCTCCTATGGGGTGCGAAGATGAATTTATGTTGATTTGGGGCTGGGGTATGGGAAAGTCTTAAAAATCCTGGAAAATGACGAAAAATGGGACAAAATCTCAAACTTTTCTGGTCCTTTGGGTAGGGGCGTTCTGCAAAATTCGAAAAATGGGT</ns2:sequence><ns2:name>MT598498.1_Leishmania_infantum_isolate_ZK25-class48_minicircle_kinetoplast_sequence</ns2:name></ns2:Sequence><ns2:Sequence dsseqid="sq1476" id="sq1476"><ns2:sequence>GGTTGGTGTAAAATAGGGCCGGGTGGTGGCCGGAAATGGGCTCTCCTGGGCTAGGATGGGTCGAAACCCTGGGTCTGGGTGTTACTTTTTGGGTTGGCTGGATTTTTCCTTTAAATTTCTGGCTTTAAAGTGGGTTGGATGTGGTTTGAGCGTTGTTGTGTGGACGGTGTGGCTGGATCGGCTTGAATTGTTGGTATTGATGTTGACGGTGGCGTGGTTGGTCTTGGATAGGGCGTTGTTTGGTGAGACTTTGGGCTGGTCGGGGCTTGAGCTGGGCCATACGGGTGTTCGGTTGGTGGTTCGACTCCTTGAAGGCTGGGGTCCATAGCTTTGTGATTATAATATTAATATTAACTTATATTGTAGTTGCGATAAGCGCAGGGATACGGTGAGTGCGCGGGTTCTATAGTAGTTAGCGCCGAACTTAGGTTATTTGTAGTAGTCGGTAAGCTTACTAGTCTTATTGGCTACTTTTATATATACGTCATATAGTTCACAATTTGTCTACCATTTTATAGATTTATGTTTCGTGTGTATATAGCGTTATAGTGATAGACTGTGTTACAGAGTACTAACTTTGCCTGGGATGCATGCTCCTATGGGATACGGAGATGAATTTATGTTGATTTGGGGCTGGGAATATGGGGAAAGTCTTAAAAATTCTCAAAAATGGCGGAAAATGGGCAAAAATCCCAAACTTTTCTGGTCCTCCGGGTAGGG</ns2:sequence><ns2:name>MT598499.1_Leishmania_infantum_isolate_ZK28-class48_minicircle_kinetoplast_sequence</ns2:name></ns2:Sequence><ns2:Sequence dsseqid="sq1478" id="sq1478"><ns2:sequence>GTTGGTGTAAAATAGGGCCGGGTGGTGGCCGGAAATGGGCTCTCCTGGGCTAGGATGGGTCGAAACCCTGGGTCTGGGTGTTACTTTTTGGGTTGGCTGGATTTTTCCTTTAAATTTCTGGCTTTAAAGTGGGTTGAATGTGGTTTGAGCGTTGTTGTATGGATGGTGTGGCTGGATCGGCTTGAATTGTTGGTATTGATGTTGACAGTGGCGTGTTTGGTCTTGGATAGGGGGTTGTTTGGTGAGACTTTGGGCTGGTCGGGGCTTGAGCTGAGCCATACGGGTGTTCGGTTGGTGGTTCAACTCCTTGAGGCTGGGGTCCATAGCTTTGTGATTATAATATTAATATTAACTTATATTGTAGTTGCGATAAGCGCAGGGATACGGTGAGTGCGCGGGTTCTATAGTAGTTAGCGCCGAACTTAGGTTATTTGTAGTAGTCGGTAAGCTTACTAGTCTTATTGGCTACTTTTATATATACGTCATATAGTTCACAATTTGTCTATCATTTTATAGATTTATGTTTCGTGTGTATATAGCGTTATAGTGATAGACTGTGTTACAGAGTACTAACTTTGCCTGGGGTGCATGCTCCTATGGGGTGCGAAGATGAATTTATGTTGATTTGGGGCTGGGGTATGGGAAAGTCTTAAAAATCCTGGAAAATGACGAAAAATGGGACAAAATCTCAAACTTTTCTGGTCCTTTGGGTAGGGGCGTTCTGCAAAATTCGAAAAATGGGTGCAGATA</ns2:sequence><ns2:name>MT598500.1_Leishmania_infantum_isolate_ZK5-class48_minicircle_kinetoplast_sequence</ns2:name></ns2:Sequence><ns2:Sequence dsseqid="sq1480" id="sq1480"><ns2:sequence>AATGGCAAAAATCAGGTCCGGGGCGGGAAACTGGGGGTTGGTGTAAATAGGGCCGGGTGGTGGCCGGAAATGGGCTCTCCTGGGCTAGGATGGGTCGAAACCCTGGGTCTGGGTGTTACTTTTTGGGTTGGCTGGATTTTTCCTTTAAATTTCTGGCTTTAAAGTGGGTTGAATGTGGTTTGAGCGTTGTTGTATGGATGGTGTGGCTGGATCGGCTTGAATTGTTGGTATTGATGTTGACAGTGGCGTGTTTGGTCTTGGATAGGGGGTTGTTTGGTGAGACTTTGGGCTGGTCGGGGCTTGAGCTGAGCCATACGGGTGTTCGGTTGGTGGTTCAACTCCTTGAGGCTGGGGTCCATAGCTTTGTGATTATAATATTAATATTAACTTATATTGTAGTTGCGATAAGCGCAGGGATACGGTGAGTGCGCGGGTTCTATAGTAGTTAGCGCCGAACTTAGGTTATTTGTAGTAGTCGGTAAGCTTACTAGTCTTATTGGCTACTTTTATATATACGTCATATAGTTCACAATTTGTCTATCATTTTATAGATTTATGTTTCGTGTGTATATAGCGTTATAGTGATAGACTGTGTTACAGAGTACTAACTTTGCCTGGGGTGCATGCTCCTATGGGGTGCGAAGATGAATTTATGTTGATTTGGGGCTGGGGTATGGGAAAGTCTTAAAAATCCTGGAAAATGACGAAAAATGGGACAAAATCTCAAACTTTTCTGGTCCTTTGGGTAGGGGCGTTCTGCAAAATTCGAAAAATGGGTGCAGAA</ns2:sequence><ns2:name>MT598501.1_Leishmania_infantum_isolate_ZK47-class48_minicircle_kinetoplast_sequence</ns2:name></ns2:Sequence><ns2:Sequence dsseqid="sq1482" id="sq1482"><ns2:sequence>GGGGTTGGTGTAAAATAGGGCCGGGTGGTCCGGGGGTTTGGGGGGATTGAGCTTTCTGGGCCTGGCCTGGCTGGTGGGTGGCTTTTATATGGTTGGCCCTCGTTGCTTTTGAGGATTTCGTTGGATTTGGATTTATAAAGAGTTGAGAGGCGGTGTTTGGGTGTGGGCACTGAGGATTGTTGCCTCCTTTGCTGGCTGGACTTTATTTTTGCCTATTTATATATTTTAACTCCGACCTTTATGGTTGGTTACTTGAGTTTGCTCCGCAGGAGACTTCGTATGTCGGCTGAGAGACCCGCCGGGGCGGGTGTGACGGATGGGGTGGATAGTCGTGATAGCTGATATAACTAGAAGTTAATATTAAGGTGTCTCTAGGAACGTTGGGCTGGGTAAGCCACGAACAGATATAGATGACTGGATATTAAGAGGAGTTCTGTTGGATGACGATATAATACACTAGTTATACTGTTTATGTGAGGGCGAGAGTTAACGTTAGAGGCTACTATTATACGGTATATTTTACAATGTTTGATTCCGTTGTTATTATGCTTTTGTGTGCCACTTATAAGCTCTTTGATAGAACTTACCGTGTACTGTTACTGGTCCTGCTGGTTGTGGGAAGCGCTGCGTTTGAGATGAAAAGTGGCTGGAGTGGGCGAAATCTCCAAAAATGATCGAAAAATGGGGAATTTCCCAAACTTTTCTGGTCCTCCGGGTAGGGG</ns2:sequence><ns2:name>MT598502.1_Leishmania_infantum_isolate_LIPA60-class49_minicircle_kinetoplast_sequence</ns2:name></ns2:Sequence><ns2:Sequence dsseqid="sq1484" id="sq1484"><ns2:sequence>GGGGTTGGTGTAAAATAGGGCCGGGTGGTCCGGGGGTTTGGGGGAATTGAGCTTTCTGGGCCTGGCCTGGCTGGTGGGTGGCTTTTATATGGTTGGCCCTCGTTGCTTTTGAGGATTTCGTTGGATTTGGATTTATAAAGGGTTGGGAGGCGGTGTTTGGGTGCGGGCACTGAGGGTTGTTGCCTCCTTTGCTGGCTGGACTTTATTTTTGCCTATTTATATATTTTAACTCCGACCTTTATGGTTGGTTACTTGAGTTTGCTCCGCAGGAGACTTCGTATGTCGGCTGAGAGACCCGCCGGGGCGGGTGTGACGGATGGGGTGGATAGTCGTGATAGCTGATATAACTAGAAGTTAATATTAAAATGTCTCTAGGAACGTTGGGCTGGGTAAGCCACGAACAGATATAGATGACTGGGTATTAAGAGGAGTTCTGTTGGATGACGATATAATACACTAGTTATACTGTTTATGTGAGAGCGAGAGTTAACGTTAGAGGCTACTATTATACGGTATATTTTACAATGTTTGATTCCGTTGTTATTATGCTTTTGTGTGCCACTTATAAGCTCTTTGATAGAACTTACCGTGTACTGTTACTGGTCCTGCTGGTTATGGGAAGCGCTGCGTTTGAGATGAAAAGTGGCTGGAGTGGGCGAAATCTCCAAAAATGATCGAAAAATGGGGAATTTCCCAAACTTTTCTGGTCCTCCGGGTA</ns2:sequence><ns2:name>MT598503.1_Leishmania_infantum_isolate_LIPA83-class49_minicircle_kinetoplast_sequence</ns2:name></ns2:Sequence><ns2:Sequence dsseqid="sq1486" id="sq1486"><ns2:sequence>GTGTAAAATAGGGCCGGGTGGTCCGGGGGTTTGGGGGGATTGAGCTTTCTGGGCCTGGCCTGGCTGGTGGGTGGCTTTTATATGGTTGGCCCTTGTTGCTTTTGAGGATTTCGTTGGATTTGGATTTATAAAGAGTTGGGAGGCGGTGTTTGGGTGTGGGCACTGAGGATTGTTGCCTCCTTTGCTGGCTGGACTTTATTTTTGCCTATTTATATATTTTAACTCCGACCTTTATGGTTGGTTACTTGAGTTTGCTCCGCAGGAGACTTCGTATGTCGGCTGAGAGACCCGCCGGGGCGGGTGTGGCGGATGGGGTGGATAGTCGTGATAGCTGATATAACTAGAAGTTAATATTAAGGTGTCTCTAGGAACGTTGGGCTGGGTAAGCCACGAACAGATATAGATGACTGGGTATTAAGAGGAGTTCTGTTGGATGACGATATAATACACTAGTTATACTGTTTATGTGAGGGCGAGAGTTAACGTTAGAGGCTACTATTATACGGTATATTTTACAATGTTTGATTCCGTTGTTATTATGCTTTTGTGTGCCACTTATAAGCTCTTTGATAGAACTTACCGTGTACTGTTACTGGTCCTGCTGGTTATGGGAAGCGCTGCGTTTGAGATGAAAAGTGGCTGGAGTGGGCGAAATCTCCAAAAATGATCGAAAAATGGGGAATTTCCCAAACTTTTCTGGTCCTCCGGGTA</ns2:sequence><ns2:name>MT598504.1_Leishmania_infantum_isolate_ZK25-class49_minicircle_kinetoplast_sequence</ns2:name></ns2:Sequence><ns2:Sequence dsseqid="sq1488" id="sq1488"><ns2:sequence>GGGGTTGGTGTAAAATAGGGCCGGGTGGTTCGGGGAAATTCGGGAAATTGGCCTCCCTGGGCTTGACTTTACTGGTGGGTGGCTTTTATATGGCTGGGTCCCGTTACTTTTTGGGGGATTTGACTGGATTTGGGTTTATAAAGGGTTGGGCGATATGTGGATGCTGTGTTGGGAGGTGAGTTGGGTTTGCGCTGGCTGGGCATAATTTTTGTGCTTATTTATATATTTTAACTCTGACCGTTATGGGTGGTTACTTGAGTTTGCTCCGCAGGAGACTTCGTGTATCGGCTAGGAGACTCATCGGAGACGGGTGTAACGGTGGAGATGGATAGTCGGGGTAGCTGATATAACTAGAAGTTAATATTAAGTGTCTCTAGGAGCGTTGGGCTGGGTGAACCACGAGCAGATATAGATAACTGGGTATTAAGAGGAGTTCTGATGAATGACGATATAATACACTAGTTATACTGTTTATGTGAGAGCGAGAGTTGACGTTAGAGACTACTACTATACACTATATTTGCAATGTCTGATTTCGCTATTATTATGTTTGTATGTGACACTTATAAGATCTTTGATAGACCTTACCGTGTACTGTTACTGGTCCTGCTGGCTATGGGAGGCCTTGTGTTTGGTGTGAAATGTGGTTGGAGGGGCTGAAAATCCCAAAAAAATGGTCAAAAAATGGCGAAAAATCCAAACTTTTCTGGTCCTCCGGGTA</ns2:sequence><ns2:name>MT598505.1_Leishmania_infantum_isolate_ZK28-class49_minicircle_kinetoplast_sequence</ns2:name></ns2:Sequence><ns2:Sequence dsseqid="sq1490" id="sq1490"><ns2:sequence>GGGTTGGTGTAAAATAGGGCCGGGTGGTCCGGGGGTTTGGGGGGATTGAGCTTTCTGGGCCTGGCCTGGCTGGTGGGTGGCTTTTATATGGTTGGCCCTCGTTGCTTTTGAGGATTTCGTTGGATTTGGATTTATAAAGAGTTGGGAGGCGGTGTTTGGGTGTGGGCACTGAGGATTGTTGCCTCCTTTGCTGGCTGGACTTTATTTTTGCCTATTTATATATTTTAACTTCGACCTTTATGGTTGGTTACTTGAGTTTGCTCCGCAGGAGACTTCGTATGTCGGCTGAGAGACCCGCCGGGGCGGGTGTGACGGATGGTGTGGATAGTCGTGATAGCTGATATAACTAGAAGTTAATATTAAAGTGTCTCTAGGAACGTTGGGCTGGGTAAGCCACGAACAGATATAGATGACTGGGTATTAAGAGGAGTTCTGTTGGATGACGATATAATACACTAGTTATACTGTTTATGTGAGGGCGAGAGTTAACGTTAGAGGCTGCTATTATACGGTATATTTTACAATGTTTGATTCCGTTGTTATTATGCTTTTGTGTGCTACTTATAAGCTCTTTGATAGAACTTACCGTGTACTGTTACTGGTCCTGCTGGTTATGGGAAGCGCTGCGTTTGAGATGAAAAGTGGCTGGAGTGGGCGAAATCTCCAAAAATGATCGAAAAATGGGGAATTCCCCAAACTTTTCTGGTCCTCCGGGTAGGGG</ns2:sequence><ns2:name>MT598506.1_Leishmania_infantum_isolate_ZK43-class49_minicircle_kinetoplast_sequence</ns2:name></ns2:Sequence><ns2:Sequence dsseqid="sq1492" id="sq1492"><ns2:sequence>GGGTTGGTGTAAAATAGGGCCGGGTGGTCCGGGGGTTTGGGGGAATTGAGCTTTCTGGGCCTGGCCTGGCTGGTGGGTGGCTTTTATATGGTTGGCCCTCGTTGCTTTTGAGGATTTCGTTGGATTTGGATTTATAAAGGTTGGGAGGCGGTGTTTGGGTGCGGGCACTGAGGGTTGTTGCCTCCTTTGCTGGCTGGACTTTATTTTTGCCTATTTATATATTTTAACTCCGACCTTTATGGTTGGTTACTTGAGTTTGCTCCGCAGGAGACTTCGTATGTCGGCTGAGAGACCCGCCGGGGCGGGTGTGACGGATGGGTGGATAGTCGTGATAGCTGATATAACTAGAAGTTAATATTAAAATGTCTCTAGGAACGTTGGGCTGGGTAAGCCACGAACAGATATAGATGACTGGGTATTAAGAGGAGTTCTGTTGGATGACGATATAATACACTAGTTATACTGTTTATGTGAGAGCGAGAGTTAACGTTAGAGGCTACTATTATACGGTATATTTTACAATGTTTGATTCCGTTGTTATTATGCTTTTGTGTGCCACTTATAAGCTCTTTGATAGAACTTACCGTGTACTGTTACTGGTCCTGCTGGTTATGGGAGGCGCTGCGTTTGAGATGAAAAGTGGCTGGAGTGGGCGAAATCTCCAAAAATGATCGAAAAATGGGGAATTTCCCAAACTTTTCTGGTCCTCCGG</ns2:sequence><ns2:name>MT598507.1_Leishmania_infantum_isolate_ZK5-class49_minicircle_kinetoplast_sequence</ns2:name></ns2:Sequence><ns2:Sequence dsseqid="sq1494" id="sq1494"><ns2:sequence>GGGTTGGTGTAAAATAGGGCCGGGTGGTCCGGGGGTTTGGGGGAATTGAGCTTTCTGGGCCTGGCCTGGCTGGTGGGTGGCTTTTATATGGTTGGCCCTCGTTGCTTTTGAGGATTTCGTTGGATTTGGATTTATAAAGGGTTGGGAGGCGGTGTTTGGGTGCGGGCACTGAGGGTTGTTGCCTCCTTTGCTGGCTGGACTTTATTTTGCCTATTTATATATTTTAACTCCGACCTTTATGGTTGGTTACTTGAGTTTGCTCCGCAGGAGACTTCGTATGTCGGCTGAGAGACCCGCCGGGGCGGGTGTGACGGATGGGGTGGATAGTCGTGATAGCTGATATAACTAGAAGTTAATATTAAAATGTCTCTAGGAACGTTGGGCTGGGTAAGCCACGAACAGATATAGATGACTGGGTATTAAGAGGAGTTCTGTTGGATGACGATATAATACACTAGTTATACTGTTTATGTGAGAGCGAGAGTTAACGTTAGAGGCTACTATTATACGGTATATTTTACAATGTTTGATTCCGTTGTTATTATGCTTTTGTGTGCCACTTATAAGCTCTTTGATAGAACTTACCGTGTACTGTTACTGGTCCTGCTGGTTATGGGAAGCGCTGCGTTTGAGATGAAAAGTGGCTGGAGTGGGCGAAATCTCCAAAAATGATCGAAAAATGGGGAATTTCCCAAACTTTTCTGGTCCTCCGG</ns2:sequence><ns2:name>MT598508.1_Leishmania_infantum_isolate_ZK47-class49_minicircle_kinetoplast_sequence</ns2:name></ns2:Sequence><ns2:Sequence dsseqid="sq1496" id="sq1496"><ns2:sequence>GGTTGGTGTAAAATAGGGCCGGGTGGTGGCTGGAAATTGGGTTTTTTGGGTTGGATTTGAATTTTATACGGGTCTGGAGGCCTTGTTGGCGTGGACCTGGCCAAAGTGGCTGGTTGGAGCTTGATTTATGTGTTTGGGAGTGGGTTCCGGGGCTTAATTGACGGGTTTCTGGTTTGGCTACGTGCTTGGGGGGTTGTTTGCCTTCCCTGAACTGATGTGAATCGGTTTGGATTCTCGGTTGGTGGGATTAGATTTCTATGGTGGCGTTGGGGGCCGAGGTGCTGGGTGTTGATGGGTGAGGCTGTATGCTTTGGGGTAAGGGGTTGACATTGACTTCCTTTAATATTATTATTAGTTGGGAGTTGCCTTAGTTTGTTCCATGGGAGGGGCCGTAAGGTTCTTTAGGCGTATGAGTACCATATTATAGGTATTATAATATTATAGATTACACGATAGATTTAGATTCAGTGTGACGATAATGTAGATTTATATTACAATATATTAGACTATAACTTGCTAGCTTTGATATACAGTGGACGCTATAAGGATGCTACATCATAGTACCATTTATATTTTGACCTTGGCGGGGCTGTTACGGGTGAGATTGGTGCTCCCATTCTGGCTGAAATTGTTGAAAACTTCCCAAAAATCCCGAAAAATGCCCCAAAAATCCAAACTTTTCTGGTCCTCCGGG</ns2:sequence><ns2:name>MT598509.1_Leishmania_infantum_isolate_LIPA60-class5_minicircle_kinetoplast_sequence</ns2:name></ns2:Sequence><ns2:Sequence dsseqid="sq1498" id="sq1498"><ns2:sequence>TGGTGTAAAATAGGGCCGGGTGGTGGCTGGAAATTGGGCTTTTTGGGTTGGATTTGAATTTTATACGGGTCTGGAGGCCTTGTTGGCGTGGACCTGGCCAAAGTGGCTGGTTGGAGCTTGATTTATGTGTTTGGGAGTGGGTTCCGGGGCTTAATTGACGGGTTTCTGGTTTGGCTACGTGCTTGGGGTTGTTTGCCTTCCCTGAACTGATGTGAATCGGTTTGGATTCTCGGTTGGTGGGATTAGATTTCTATGGTGGCGTTGGGGCCGAGGTGCTGGGTGTTGATGGGTGAGGCTGTATACTTTGGGGTAAGGGGTTGACATTGACTTCCTTTAATATTATTATTAGTTGGGAGTTGCCTTAGTTTGTTCCATGGGAGGGGCCGTAAGGTTCTTTAGGCGTATGAGTACCATATTATAGGTATTATAATATTATAGATTACACGATAGATTTAGATTCAGTGTGACGATAATGTAGATTTATATTACAATATATTAGACTATAACTTGCTAGCTTTGATATACACTGGACGCTATAAGGATGCTACATCATAGTACCATTTATATTTTGACCTTGGCGGGGCTGTTACGGGTGAGATTGGTGCTCCCATTCTGGCTGAAATTGTTGAAAACTTCCCAAAAATCCCGAAAAATGCCCCAAAAATCCAAACTTT</ns2:sequence><ns2:name>MT598510.1_Leishmania_infantum_isolate_LIPA83-class5_minicircle_kinetoplast_sequence</ns2:name></ns2:Sequence><ns2:Sequence dsseqid="sq1500" id="sq1500"><ns2:sequence>GGTTGGTGTAAAATAGGGCCGGGTGGTGGCTGGAAATTGGGCTTTTTGGGTTGGATTTGAATTTTATACGGGTCTGGAGGCCTTGTTGGCGTGGACCTGGCCAAAGTGGCTGGTTGGAGCTTGATTTATGTGTTTGGGAGTGGGTTCCGGGGCTTAATTGACGGGTTTCTGGTTTGGCTACGTGCTTGGGGGGTTGTTTGCCTTCCCTGAACTGATGTGAATCGGTTTGGATTCTCGGTTGGTGGGATTAGATTTCTATGGTGGCGTTGGGGGCCGAGGTGCTGGGTGTTGATGGGTGAGGCTGTATACTTTGGGGTAAGGGGTTGACATTGACTTCCTTTAATATTATTATTAGTTGGGAGTTGCCTTAGTTTGTTCCATGGGAGGGGCCGTAAGGTTCTTTAGGCGTATGAGTACCATATTATAGGTATTATAATATTATAGATTACACGATAGATTTAGATTCAGTGTGACGATAATGTAGATTTATATTACAATATATTAGACTATAACTTGCTAGCTTTGATATACAGTGGACGCTATAAGGATGCTACATCATAGTACCATTTATATTTTGACCTTGGCGGGCTGTTACGGGTGAGATTGGTGCTCCCATTCTGGCTGAAATTGTTGAAAACTTCCCAAAAATCCCGAAAAATGCCCCAAAAATCCAAACTTTTCTGGTCCTCCG</ns2:sequence><ns2:name>MT598511.1_Leishmania_infantum_isolate_ZK43-class5_minicircle_kinetoplast_sequence</ns2:name></ns2:Sequence><ns2:Sequence dsseqid="sq1502" id="sq1502"><ns2:sequence>GGGTTGGTGTAAAATAGGGCCGGGTGGTGGCTGGAAATTGGGCTTTTTGGTTGGATTTGAATTTTATACGGGTCTGGAGGCCTTGTTGGCGTGGACCTGGCCAAAGTGGCTGGTTGGAGCTTGATTTATGTGTTTGGGAGTGGGTTCCGGGGCTTAATTGACGGGTTTCTGGTTTGGCTACGTGCTTGGGGGGTTGTTTGCCTTCCCTGAACTGATGTGAATCGGTTTGGATTCTCGGTTGGTGGGATTAGATTTCTATGGTGGCGTTGGGGGCCGAGGTGCTGGGTGTTGATGGGTGAGGCTGTATACTTTGGGGTAAGGGGTTGACATTGACTTCCTTTAATATTATTATTAGTTGGGAGTTGCCTTAGTTTGTTCCATGGGAGGGGCCGTAAGGTTCTTTAGGCGTATGAGTACCATATTATAGGTATTATAATATTATAGATTACACGATAGATTTAGATTCAGTGTGACGATAATGTAGATTTATATTACAATATATTAGACTATAACTTGCTAGCTTTGATATACACTGGACGCTATAAGGATGCTACATCATAGTACCATTTATATTTTGACCTTGGCGGGGCTGTTACGGGTGAGATTGGTGCTCCCATTCTGGCTGAAATTGTTGAAAACTTCCCAAAAATCCCGAAAAATGCCCCAAAAATCCAAACTTTTCTGGTCCTC</ns2:sequence><ns2:name>MT598512.1_Leishmania_infantum_isolate_ZK5-class5_minicircle_kinetoplast_sequence</ns2:name></ns2:Sequence><ns2:Sequence dsseqid="sq1504" id="sq1504"><ns2:sequence>TTGGTGTAAAATAGGGCCGGGTGGTGGCTGGAAATTGGGCTTTTTGGGTTGGATTTGAATTTTATACGGGTCTGGAGGCCTTGTTGGCGTGGACCTGGCCAAAGTGGCTGGTTGGAGCTTGATTTATGTGTTTGGGAGTGGGTTCCGGGGCTTAATTGACGGGTTTCTGGTTTGGCTACGTGCTTGGGGGGTTGTTTGCCTTCCCTGAACTGATGTGAATCGGTTTGGATTCTCGGTTGGTGGGATTAGATTTCTATGGTGGCGTTGGGGGCCGAGGTGCTGGGTGTTGATGGGTGAGGCTGTATACTTTGGGGTAAGGGTTGACATTGACTTCCTTTAATATTATTATTAGTTGGGAGTTGCCTTAGTTTGTTCCATGGGAGGGGCCGTAAGGTTCTTTAGGCGTATGAGTACCATATTATAGGTATTATAATATTATAGATTACACGATAGATTTAGATTCAGTGTGACGATAATGTAGATTTATATTACAATATATTAGACTATAACTTGCTAGCTTTGATATACAGTGGACGCTATAAGGATGCTACATCATAGTACCATTTATATTTTGACCTTGGCGGGGCTGTTACGGGTGAGATTGGTGCTCCCATTCTGGCTGAAATTGTTGAAAACTTCCCAAAAATCCCGAAAAATGCCCCAAAAATCCAAACTTTTCTGGTCCTCCG</ns2:sequence><ns2:name>MT598513.1_Leishmania_infantum_isolate_ZK25-class5_minicircle_kinetoplast_sequence</ns2:name></ns2:Sequence><ns2:Sequence dsseqid="sq1506" id="sq1506"><ns2:sequence>CGGGTTGGTGTAAAATAGGGCCGGGTGGTGGCTGGAAATTGGGCTTTTTGGGTTGGATTTGAATTTTATACGGGTCTGGAGGCCTTGTTGGCGTGGACCTGGCCAAAGTGGCTGGTTGGAGCTTGATTTATGTGTTTGGGAGTGGGTTCCGGGGCTTAATTGACGGGTTTCTGGTTTGGCTACGTGCTTGGGGGGTTGTTTGCCTTCCCTGAACTGATGTGAATCGGTTTGGATTCTCGGTTGGTGGGATTAGATTTCTATGGTGGCGTTGGGGGCCGAGGTGCTGGGTGTTGATGGGTGAGGCTGTATACTTTGGGGTAAGGGGTTGACATTGACTTCCTTTAATATTATTATTAGTTGGGAGTTGCCTTAGTTTGTTCCATGGGAGGGGCCGTAAGGTTCTTTAGGCGTATGAGTACCATATTATAGGTATTATAATATTATAGATTACACGATAGATTTAGATTCAGTGTGACGATAATGTAGATTTATATTACAATATATTAGACTATAACTTGCTAGCTTTGATATACAGTGGAGGCTATAAGGATGCTACATCATAGTACCATTTATATTTTGACCTTGGCGGGGCTGTTACGGGTGAGATTGGTGCTCCCATTCTGGCTGAAATTGTTGAAAACTTCCCAAAAATCCCGAAAAATGCCCCAAAAATCCAAACTTTTCTGGTCCTCCGGGTAGG</ns2:sequence><ns2:name>MT598514.1_Leishmania_infantum_isolate_ZK47-class5_minicircle_kinetoplast_sequence</ns2:name></ns2:Sequence><ns2:Sequence dsseqid="sq1508" id="sq1508"><ns2:sequence>TGAAATAGGGCCGGGTGGTGGCTGGAAATGGGCTCCCCTGGGTTGGATTTTGGGATTTATACGGGGTTGGAGGCCTTGTTTCGGGGTTTGAGATTTTGGTGTTTTAAACTGCTTTATTTTGGGGCTGTTTACGCGTTTAAAGCCTACTATTTGTGGTGGAGGGGTTGGATTTTGTGCGTTCGTGGTTGATTTGGTCTGGCGTGGCTGTTTGGTGTGGATGCTGCGTGGATTGATCTTGGCTGTTGTGTTGGTAGTGTGGTTGGCTGGGATCCGGTGTCGTTAGGGCGCATGGATTCAAGGCGCTTGGGGTGGCTTACGTGTGGTTCAACCCTTGCTTGCTTAATATTTATATTAGTTATGACTGTTGTGCTATTGTTCGGGAACTCGCATAGGAGTCGGTTGGACATATGTATCTATATGGACTACTGACTAGGCCTATAGTTTGTCGGTAGTGTGGTAAGGTAAGTTAATACGAAACCTATAATACACGCGAACGATCATATTTACTCTCTTGATTGTTTTTACATTTGGATTTGGTTTTAGTTTGGTAGTGTAGTCTATACATAGATAGTAGACTGTAATACGCTTACCTAAAGGTCTGTGCTCCTACGGGAGTGCAGATTGGAAATATTTTGAGAATTGGGGATTTTGGGCCGAAAAACGCTAAAATTGGGGGATTTTTCCAAACTTTTCTGGTCCCCCGGGTAGGGGCG</ns2:sequence><ns2:name>MT598515.1_Leishmania_infantum_isolate_LIPA60-class50_minicircle_kinetoplast_sequence</ns2:name></ns2:Sequence><ns2:Sequence dsseqid="sq1510" id="sq1510"><ns2:sequence>GGTTGGTGTAAAATAGGGCCGGGTGGTGGCCGGAAATGGGCTCCCCTGGTTGGATTTTGGGATTTATACGGGGTTGGAGGCCTTGTTTCGGGGTTTGAGATTTTGGTGTTTTAAACTGCTTTATTTTGGGGCTGTTTACGCGTTTAAAGCCTACTATTTGTGGTGGAGGGGTTGGATTTTGTGCGTTCGTGGTTGATTTGGTCTGGCGTGGCTGTATGGTGTGGATGCTGCGTGGATTGATCTTGGCTGTTGTGTTGGTAGTGTGGTTGGCTGGGATCCGGTGTCGTTAGGGCGCATGGATTCAAGGCGCTTGGGGTGGCTTACGTGTGGTTCAACCCTTGCTTGCTTAATATTTATATTAGTTATGACTGTTGTGCTATTGTTCGGGAACTCGCATAGGAGTCGGTTGGACATATGTATCTATATGGACTACTGACTAGGCCTATAGTTTGTCGGTAGTGTGGTAAGGTAAGTTAATACGAAACCTATAATACACGCGAACGATCATATTTACTCTCTTGATTGTTTTTACATTTGGATTTGGTTTTAGTTTGGTAGTGTAGTCTATACATAGATAGTAGACTGTAATACGCTTACCTAAAGGTCTGTGCTCCTACGGGAGTGCAGATTGGAAATATTTTGAGAATTGGATTTTGGGCCGAAAAACGCTAAAATTGGGGGATTTTTCCAAACTTTTCTGGTCCCCCGGGTAGGGGCG</ns2:sequence><ns2:name>MT598516.1_Leishmania_infantum_isolate_LIPA83-class50_minicircle_kinetoplast_sequence</ns2:name></ns2:Sequence><ns2:Sequence dsseqid="sq1512" id="sq1512"><ns2:sequence>GTGTAAAATAGGGCCGGGTGGTGGCTGGAAATGGGCTCCCCTGGGTTGGATTTTGGGATTTATACGGGGTTGGAGGCCTTGTTTCGGGGTTTGAGATTTTGGTGTTTTAAACTGCTTTATTTTGGGGCTGTTTACGCGTTTAAAGCCTACTATTTGTGGTGGAGGGGTTGGATTTTGTGCGTTCGTGGTTGATTTGGTCTGGCGTGGCTGTTTGGTGTGGATGCTGCGTGGATTGATCTTGGCTGTTGTGTTGGTAGTGTGGTTGGCTGGGGTCCGGTGTCGTTAGGGCGCATGGATTCAAGGCGCTTGGGGTGGCTTACGTGTGGTTCAACCCTTGCTTGCTTAATATTTATATTAGTTATGACTGTTGTGCTATTGTTCGGGAACTCGCATAGGAGTCGGTTGGACATATGTATCTATATGGACTACTGACTAGGCCTATAGTTTGTCGGTAGTGTGGTAAGGTAAGTTAATACGAAACCTATAATACACGCGAACGATCATATTTACTCTCTTGATTGTTTTTACATTTGGATTTGGTTTTAGTTTGGTAGTGTAGTCTATACATAGATAGTAGACTGTAATACGCTTACCTAAAGGTCTGTGCTCCTACGGGAGTGCAGATTGGAAATATTTTGAGAATTGGGGATTTTGGGCCGAAAAACGCTAAAATTGGGGGATTTTTCCAAACTTTTCTGGTCCTCCGGGTAGG</ns2:sequence><ns2:name>MT598517.1_Leishmania_infantum_isolate_ZK25-class50_minicircle_kinetoplast_sequence</ns2:name></ns2:Sequence><ns2:Sequence dsseqid="sq1514" id="sq1514"><ns2:sequence>GTTGGTGTAAAATAGGCCCGGGTGGTGGCCGGAAATGGGCTTCCCTGGGTTGGATTTTGGGATTTATACGGGGTTGGAGGCCTTGTTTCGGGGTTTGAGATTTTGGTGTTTTAAACTGCTTTATTTTGGGGCTGTTTACGCGTTTAAAGCCTACTATTTGTGGTGGAGGGGGTTGGATTTTGTGCGTTCGTGGGTTGATTTGGTCTGGCGTGGCTGTTTGGTGTGGATACTGCGTGGATTGATCTTGGCTGTTGTGTTGGTAGTGTGGTTGGCTGAGATTCGGTGTCGTTAGGGCGCATGAATTCAAGGCGCTTGGGGTGGCTTACGTGTGGTTCAACCCTTGCTTGCTTAATATTTATATTAGTTATGACTGTTGTGCTATTGTTCGGGAACTCGCATAGGAGTCGGTTGGACATATGTATCTATATGGACTACTGACTAGGCCTATAGTTTGTCGATAGTGTGGTAGGGTAAGTTAATACGAAACCTATAATACACGCGGACGGTCATATTTACTCTCTTGATTGTTTTTACATTTGGATTTGGTTTTAGTTTGATAGTGTAGTCTATACATAGATAGTAGACTGTAATACGCTTACCTAAAGGTTTATGCTCCTACGGGAGTGCAAATTGGAATTATTCTGGGAATTGGGGATTTTGGGTCGGAAAACGCTAAAATTGGGGGATTTTTCCAAACTTTTCTGGTCCTCCGGGTAG</ns2:sequence><ns2:name>MT598518.1_Leishmania_infantum_isolate_ZK28-class50_minicircle_kinetoplast_sequence</ns2:name></ns2:Sequence><ns2:Sequence dsseqid="sq1516" id="sq1516"><ns2:sequence>AATAGGGCCGGGTGGTGGCTGGAAATGGGCTCCCCTGGGTTGGATTTTGGGATTTATACGGGGTTGGAGGCCTTGTTTCGGGGTTTGAGATTTTGGTGTTTTAAACTGCTTTATTTTGGGGCTGTTTACGCGTTTAAAGCCTACTATTTGTGGTGGAGGGGTTGGATTTTGTGCGTTCGTGGTTGATTTGGTCTGGCGTGGCTGTTTGGTGTGGATGCTGCGTGGATTGATCTTGGCTGTTGTGTTGGTAGTGTGGTTGGCTGGGATCCGGTGTCGTTAGGCGCGTGGATTCAAGGCGCTTGGGGTGGCTTACGTGTGGTTCAACCCTTGCTTGCTTAATATTTATATTAGTTATGACTGTTGTGCTATTGTTCGGGAACTCGCATAGGAGTCGGTTGGACATATGTATCTATATGGACTACTGACTAGGCCTATAGTTTGTCGGTAGTGTGGTAAGGTAAGTTAATACGAAACCTATAATACACGCGAACGATCATATTTACTCTCTTGATTGTTTTTACATTTGGATTTGGTTTTAGTTTGGTAGTGTAGTCTATACATAGATAGTAGACTGTAATACGCTTACCTAAAGGTCTGTGCTCCTACGGGAGTGCAGATTGGAAATATTTTGAGAATTGGGGATTTTGGGCCGAAAAACGCTAAAATTGGGGGATTTTTCCAAACTTTTCTGGTCCCCCGGGTAGGGGCG</ns2:sequence><ns2:name>MT598519.1_Leishmania_infantum_isolate_ZK43-class50_minicircle_kinetoplast_sequence</ns2:name></ns2:Sequence><ns2:Sequence dsseqid="sq1518" id="sq1518"><ns2:sequence>GGGTTGGTGTAAAATAGGGCCGGGTGGTGGCCGGAAATGGGCTCCCCTGGTTGGATTTTGGGATTTATACGGGGTTGGAGGCCTTGTTTCGGGGTTTGAGATTTTGGTGTTTTAAACTGCTTTATTTTGGGGCTGTTTACGCGTTTAAAGCCTACTATTTGTGGTGGAGGGGTTGGATTTTGTGCGTTCGTGGTTGATTTGGTCTGGCGTGGCTGTATGGTGTGGATGCTGCGTGGATTGATCTTGGCTGTTGTGTTGGTAGTGTGGTTGGCTGGGATCCGGTGTCGTTAGGGCGCATGGATTCAAGGCGCTTGGGGTGGCTTACGTGTGGTTCAACCCTTGCTTGCTTAATATTTATATTAGTTATGACTGTTGTGCTATTGTTCGGGAACTCGCATAGGAGTCGGTTGGACATATGTATCTATATGGACTACTGACTAGGCCTATAGTTTGTCGGTAGTGTGGTAAGGTAAGTTAATACGAAACCTATAATACACGCGAACGATCATATTTACTCTCTTGATTGTTTTTACATTTGGATTTGGTTTTAGTTTGGTAGTGTAGTCTATACATAGATAGTAGACTGTAATACGCTTACCTAAAGGTCTGTGCTCCTACGGGAGTGCAGATTGGAAATATTTTGAGAATTGGGGATTTTGGGCCGAAAAACGCTAAAATTGGGGGATTTTTCCAAACTTTTCTGGT</ns2:sequence><ns2:name>MT598520.1_Leishmania_infantum_isolate_ZK5-class50_minicircle_kinetoplast_sequence</ns2:name></ns2:Sequence><ns2:Sequence dsseqid="sq1520" id="sq1520"><ns2:sequence>AATAGGGCCGGGTGGTGGCTGGAAATGGGCTCCCCTGGGTTGGATTTTGGGATTTATACGGGGTTGGAGGCCTTGTTTCGGGGTTTGAGATTTTGGTGTTTTAAACTGCTTTATTTTGGGGCTGTTTACGCGTTTAAAGCCTACTATTTGTGGTGGAGGGGTTGGATTTTGTGCGTTCGTGGTTGATTTGGTCTGGCGTGGCTGTTTGGTGTGGATGCTGCGTGGATTGATCTTGGCTGTTGTGTTGGTAGTGTGGTTGGCTGGGGTCCGGTGTCGTTAGGGCGCATGGATTCAAGGCGCTTGGGGTGGCTTACGTGTGGTTCAACCCTTGCTTGCTTAATATTTATATTAGTTATGACTGTTGTGCTATTGTTCGGGAACTCGCATAGGAGTCGGTTGGACATATGTATCTATATGGACTACTGACTAGGCCTATAGTTTGTCGGTAGTGTGGTAAGGTAAGTTAATACGAAACCTATAATACACGCGAACGATCATATTTACTCTCTTGATTGTTTTTACATTTGGATTTGGTTTTAGTTTGGTAGTGTAGTCTATACATAGATAGTAGACTGTAATACGCTTACCTAAAGGTCTGTGCTCCTACGGGAGTGCAGATTGGAAATATTTTGAGAATTGGGGATTTTGGGCCGAAAAACGCTAAAATTGGGGGATTTTTCCAAACTTTTCTGGTCCTCCGGGTAGG</ns2:sequence><ns2:name>MT598521.1_Leishmania_infantum_isolate_ZK47-class50_minicircle_kinetoplast_sequence</ns2:name></ns2:Sequence><ns2:Sequence dsseqid="sq1522" id="sq1522"><ns2:sequence>GGGGGTTGGTGTAAAATAGGGCCGGGTGGTCCGGGGGTTCGGGGGGAATTGGCTCTCCTGGCCTAGGATGGCTTGAAACCCTGGGTCCTGGGCGTACTTTGGGGCTTTCCTGGCTTTTAAGAATTGGTTGCGGTTGGGGCTGGTGGGCTTTTGATTTCGGGCGGTGGTGGTCTTGATTTGGGGTATTTTGGGTGGCTGGTTGTGTGGATGCTTTGTGAGGCCTTTTATTTATGGCTTCGGAGTGATTCTGTCTGGGTTTGGGCATTGATTGGTGGGTTTGGGTGTTGGAATTGAATGGTGGTGTTGCCCGTGGTAACACATGGGGTTTACCCATAGAATAACTTATTATATATATTAAGTTAATTTGCTGATGATTATAGATCTAATGGAGGGTCTTAGACATCTATAGGCCGACATATAGTTTATCTAGTGGCCGGAACAGTATGTTAACAGTTACGGTATAGCTAGATTATCTAATATACACAGTTTAGCCTCTAGTTCATCTTTTTGTAGTTATGCGCTATATAGTGTGTGCTGAGTTGATATGGATAGGCTATTAATGTAACATCAATAGCTATAATGGACGTAGCCGGGCATGGACTTTCGGTAGCAGTGAAACTTTTTGTTTTGGGTGGAGTGTTCTAAAATTGGGCGAAAATGGTCAAAAATGGGCGAAATTTCCAAACTTTTCTGGTCCTTCGGGTA</ns2:sequence><ns2:name>MT598522.1_Leishmania_infantum_isolate_LIPA60-class51_minicircle_kinetoplast_sequence</ns2:name></ns2:Sequence><ns2:Sequence dsseqid="sq1524" id="sq1524"><ns2:sequence>GGGGGTTGGTGTAAAATAGGGCCGGGTGGTCCGGGGGTTCGGGGGAATTGGCTCTCCTGGCCTAGGATGGCTTGAAACCCTGGGTCCTGGGCGTACTTTGGGGCTTTCCTGGCTTTTAAGAATTGGTTGCGGTTGGGCTGGTGGGCTTTTGATTTCGGGCGGTGGTGGTCTTGATTTGGGGTATTTTGGGTGGCTGGTTGTGTGGATGCTTTGTGAGGCCTTTTATTTATGGCTCCGGAGTGATTCTGTCTGGGTTTGGGCATTGATTGGTGGGTTTGGGTGTTGGAATTGAATGGTGGTGTTGCCCGTGGTAACACATGGGGTTTACCCATAGAATAACTTATTATATATATTAAGTTAATTTGCTGATGATTATAGATCTAATGGAGGGTCTTAGACATCTATAGGCCGACATATAGTTTATCTAGTGGCCGGAACAGTATGTTAACAGTTACGGTATAGCTAGATTATCTAATATACACAGTTTAGCCTCTAGTTCATCTTTTTGTAGTTATGCGCTATATAGTGTGTGCTGAGTTGATATGGATAGGCTATTAATGTAACATCAATAGCTATAATGGACGTAACCGGGCATGGACTTTCGGTAGCAGTGAAACTTTTTGTTTTGGGTGGAGTGTTCTAAAATTGGGCGAAAATGGTCAAAAATGGGCGAAATTTCCAAACTTTTCTGGTCCTTCGGGTA</ns2:sequence><ns2:name>MT598523.1_Leishmania_infantum_isolate_ZK43-class51_minicircle_kinetoplast_sequence</ns2:name></ns2:Sequence><ns2:Sequence dsseqid="sq1526" id="sq1526"><ns2:sequence>GGGGGTTGGTGTAAAATAGGGCCGGGTGGTCCGGGGGTTCGGGGGGAATTGGCTCTCCTGGCCTAGGATGGCTTGAAACCCTGGGTCCTGGGCGTACTTTGGGGCTTTCCTGGCTTTTAAGAATTGGTTGCGGTTGGGGCTGGTGGGCTTTTGATTTCGGGCGGTGGTGGTCTTGATTTGGGGTATTTTGGGTGGCTGGTTGTGTGGATGCTTTGTGAGGCCTTTTATTTATGGCTTCGGAGTGATTCTGTCTGGGTTTGAGCATTGATTGGTGGGTTTGGGTGTTGGAATTGAATGGTGGTGTTGCCCGTGGTAACACATGGGGTTTACCCATAGAATAACTTATTATATATATTAAGTTAATTTGCTGATGATTATAGATCTAATGGAGGGTCTTAGACATCTATAGGCCGACATATAGTTTATCTAGTGGCCGGAACAGTATGTTAACAGTTACGGTATAGCTAGATTATCTAATATACACAGTTTAGCCTCTAGTTCATCTTTTTGTAGTTATGCGCTATATAGTGTGTGCTGAGTTGATATGGATAGGCTATTAATGTAACATCAATAGCTGTAATGGACGTAGCCGGGCATGGACTTTCGGTAGCAGTGAAACTTTTTGTTTTGGGTGGAGTGTTCTAAAATTGGGCGAAAATGGTCAAAAATGGGCGAAATTTCCAAACTTTTCTGGTCCTTCGGGTA</ns2:sequence><ns2:name>MT598524.1_Leishmania_infantum_isolate_ZK5-class51_minicircle_kinetoplast_sequence</ns2:name></ns2:Sequence><ns2:Sequence dsseqid="sq1528" id="sq1528"><ns2:sequence>GGGTTGGTGTAAAATAGGGCCGGGTGGTCGGGGAAATTTGGGGGAAATTGGGCTCCCTGGGCTGGAGTGGCCTGAACCCCTGGGTCCTGGCGTGCTTTTGGGGCTGGCTGGCTTTTGATGTTGGATTTCAGTTGGGATTTGGTGAATTCTTTGGTTTTTGGCGGTGTGAGTCTTGGCCTGGTTGCGTTTTGGGCGTTCTGGTTGGATAAATGCTTTGTTCGGAGGGTGTTTTGGCTGTTAGTTTTGAGGTGGATAGGTTTGGATCAGCATTGATTGGTGGTTTAGGATGATATGGATGGGGCAAGCGTTGTTGCGTGTGATGGGTGGGGGTTTAACCATAGAATAACTTATTATATATATTAAGTTGATTTGCTGATGATTATAGATCTAATGGAGGGTCTTAGGTATCTATAGGCCGACATATAGTTTATCTAGCAGCCGGAACGTTCTATTAATAGTTACGGTATGTCTAGATTATATAATACATGCAGTTTAGCTTCTAATTTGTCTTTTTGTAATTATGCGTTATGTAGTGTATATTAGATTTGTATGGATAGGCTATTAATGTAACATCAATACCTATAATGGGCGTAGCCGGGCACAGGCTGTTAGTGGCAATGGGATTTTGAATTTTGGGTCGAAAGTTCTGAAAATTTGTTGAAAAACGCTAAAAATGGCCCGAAAATCCAAACTTTTCTGGTCCTCCGGGT</ns2:sequence><ns2:name>MT598525.1_Leishmania_infantum_isolate_LIPA83-class51_minicircle_kinetoplast_sequence</ns2:name></ns2:Sequence><ns2:Sequence dsseqid="sq1530" id="sq1530"><ns2:sequence>GGGTTGGTGTAAAATAGGGCCGGGTGGTCCGGGGGTTCGGGGGAATTGGCTCTCCTGGCCTAGGATGGCTTGAAACCCTGGGTCCTGGGCGTACTTTGGGGCTTTCCTGGCTTTTAAGAATTGGTTGCGGTTGGGGCTGGTGGGCTTTTGATTTCGGGCGGTGGTCTTGATTTGGGGTATTTTGGGTGGCTGGTTGTGTGGATGCTTTGTGAGGCCTTTTATTTATGGCTTCGGAGTGATTCTGTCTGGGTTTGGACATTGATTGGTGGGTTTGGGTGTTGGAATTGAATGGTGGTGTTGCCCGTGGTAACACATGGGGTTTACCCATAGAATAACTTATTATATATATTAAGTTAATTTGCTGATGATTATAGATCTAATGGAGGGTCTTAGACATCTATAGGCCGACATATAGTTTATCTAGTGGCCGGAACAGTATGTTAACAGTTACGGTATAGCTAGATTATCTAATATACACAGTTTAGCCTCTAGTTCATCTTTTTGTAGTTATGCGCTATATAGTGTGTGCTGAGTTGATATGGATAGGCTATTAATGTAACATCAATAGCTATAATGGACGTAGCCGGGCATGGACTTTCGGTAGCAGTGAAACTTTTTGTTTTGGGTGGAGTGTTCTAAAATTGGGCGAAAATGGTCAAAAATGGGCGAAATTTCCAAACTTTTCTGGTCCTTC</ns2:sequence><ns2:name>MT598526.1_Leishmania_infantum_isolate_ZK25-class51_minicircle_kinetoplast_sequence</ns2:name></ns2:Sequence><ns2:Sequence dsseqid="sq1532" id="sq1532"><ns2:sequence>GGGTTGGTGTAAAATAGGGCCGGGTGGGTCGGGGAATTCGGGGGAAATTGGCTCCCTGGGCTGGATTGGCCTGAACCTCTGGGTCCTGGGCGTGCTTTTGGAGTTGGCTGGCTTTTGATGTTGGATTTTAGTTGGGATTCGGTGAATTCTTTGGTTTTTGGCGGTGTGGGCCGTGGCTTGAATGTGTTTTGATCGTTCTGATTGGGTAACTGCTTTGTTTGGAGGTGGGTTGGCTGTTTGTTTTGGGATGGTGCGTCTGGATCGGCATTGATTGGTGGTTTAGGATAGTATGGGTGGGGTGGGCGTTGTTGCTTGTGATGAGCCGTGGGTTTACCCATAGAATAACTTATTATATATATTAAGTTGATTTGCTGATGATTATAGATCTAATGGAGGGTCTTAGGTATCTATAGGCCGACATATAGTTTATCTAGTGGCCGGAACGTTATATTAATAGTTACGGTATAGCTAGATTATCTAATATATACAGTTTAGCTTCTAGTTCACTTTTTTGTAGTTATGCGTTGTATAGTGTGTGCTGAGTTTGTATGGATAGGATATTAATGTAACATCAATACCTATAATGGGCGTGGCCGGGGCACAAGCTGTTGGAGCATTGAGTTTTTGGATTTTGGGGTGGAAATTCTGAAAATGCGCTGAAAAATGCTAAAAAATGCCAAATTTCCCAAACTTTTCTGGTCCTCCGGGTAGGGG</ns2:sequence><ns2:name>MT598527.1_Leishmania_infantum_isolate_ZK28-class51_minicircle_kinetoplast_sequence</ns2:name></ns2:Sequence><ns2:Sequence dsseqid="sq1534" id="sq1534"><ns2:sequence>GGGTTGGTGTAAAATAGGGCCGGGTGGTCCGGGGGTTCGGGGGAATTGGCTCTCCTGGCCTAGGATGGCTTGAAACCCTGGGTCCTGGGCGTACTTTGGGGCTTTCCTGGCTTTTAAGAATTGGTTGCGGTTGGGGCTGGTGGGCTTTTGATTTCGGGCGGTGGTGGTCTTGATTTGGGGTATTTTGGGTGGCTGGTTGTGTGGATGCTTTGTGAGGCCTTTTATTTATGGCTTCGGAGTGATTCTGTCTGGGTTTGGGTATTGATTGGTGGGTTTGGGTGTTGGAATTGAATGGTGGTGTTGCCCGTGGTAACACATGGGGTTTACCCATAGAATAACTTATTATATATATTAAGTTAATTTGCTGATGATTATAGATCTAATGGAGGGTCTTAGACATCTATAGGCCGACATATAGTTTATCTAGTGGCCGGAACAGTATGTTAACAGTTACGGTATAGCTAGATTATCTAATATACACAGTTTAGCCTCTAGTTCATCTTTTTGTAGTTATGCGCTATATAGTGTGTGCTGAGTTGATATGGATAGGCTATTAATGTAACATCAATAGCTATAATGGACGTAGCCGGGCATGGACTTTCGGTAGCAGTGAAACTTTTTGTTTTGGGTGGAGTGTTCTAAAATTGGGCGAAAATGGTCAAAAATGGGCGAAATTTCCAAACTTTTCTGGTCCTTCGGGTAGG</ns2:sequence><ns2:name>MT598528.1_Leishmania_infantum_isolate_ZK47-class51_minicircle_kinetoplast_sequence</ns2:name></ns2:Sequence><ns2:Sequence dsseqid="sq1536" id="sq1536"><ns2:sequence>GTTGGTGTAAAATAGGGTCGGGTGGTGGCTGGGAATTGGCTCTCCTGGGCTAGGGTGGCTCGAAACCATGGGCCCTGGGCGTACTTTTGGGCCTGGCTGGCTTTTGACTGGGATTGGGCGTTAAACCCTGGTCTGGGTGGTTGGGATTGGGCTTTGATGGCTTGAATGTGGTGTTTGGAGGCGGTTTGGGGTTGAATTCTATGCATTTGTTGGACGTAGTTGGGTGGGTGTGACTTTGATGTGTGGTTGGGTGTTGCTGGCCTGACCTGGGTTGGTTGGGTCGATATTGGCCTTGCCTCGTGGGGTAAGGGTGTGCCCATTGTCTTGTGATTATTATATATAGAATATAACTTATATTTAAGTTATTAGTGGTCAGAACCCTGCTAATAGGAGGGGAGTTATTCTCCGGACTATATATATTTATGTAGAGCGTATCTTATTTATAAGTAAGAAGGCTGGTAAACTTCTAGCTATACATCATCTACGGTAATTGCTCTGTTAGTTTTATTTTGATATATGTTATGTTATGTGATAGATCTCTACGTTACAGACTTCGAGTGTACCTTTGCATAGCTTTGTTGACTTGCTTGTTGTGGATGGGTTGTGGGGGTTGCCTAGGGGTGGTTGGAAACTACGAAAAATCCTCAAAAATGCTCAAAAATCCCGAAAAATGAGCCAAAATTCCAAACTTTTCTGGTCCTTCGGGTAGGGGCGTTCT</ns2:sequence><ns2:name>MT598529.1_Leishmania_infantum_isolate_LIPA60-class52_minicircle_kinetoplast_sequence</ns2:name></ns2:Sequence><ns2:Sequence dsseqid="sq1538" id="sq1538"><ns2:sequence>GTGGTGTAAAATAGGGCCGGGTGGTGGTCGGAAATGGGCTCCCCTGGGCTAGAATGGCTCGAAACCCTGGGTCCTGGGCGTACTTTTGGGCCTGGCTGGCTTTTGACTGGGATTGGGCGTTAAACCCTGGTCTGGGTGGTTGGGATTGGGATTTGACGGCTTGAATGTGGTGTTTGGAGGCGTTCTGGGGTTGGATTCTATGCGGCTGTTGGGTGTAGTTGGGTGGGTGTGGCTTTGATGTGTGGTTGGCTGTTGCTGGCCTGCCCTGGGTTGGTCGGGCTGATATTGGCCTTGCCTCGTGGGGTAAGGGTGTGCCCATTGTCTTGTGATTATTATATATAGAATATAACTTATATTTAAGTTATTAGTGGTCAGAACCCTGCTAATAGGAGGGGAGTTATTCTCCGGACTATATATATTTATGTAGAGCGTATCTTATTTATAAGTAAGAAGGCTGGTAAACTTCTAGCTATACATCATCTACGGTAATTGCTCTGTTAGTTTTATTTTGATATATGTTATGTTATGTGATAGATCTCTACGTTACAGACTTCGAGTGTACCTTTGCATAGCTCTGCTGACTTGCTTGTTGTGGATGGGTTGTGGTGGTCGCCTAGGAGTGGTTGGGGACTACGAAAAATCCTCAAAAATGCTCAAAAATCCCGAAAAATGGGCCAAAATTCCAAACTTTTCTGGTCCTTCGGGTAGGGGCGT</ns2:sequence><ns2:name>MT598530.1_Leishmania_infantum_isolate_LIPA83-class52_minicircle_kinetoplast_sequence</ns2:name></ns2:Sequence><ns2:Sequence dsseqid="sq1540" id="sq1540"><ns2:sequence>GTGCACAAATCCCGTTCAAAAATCGGCCAAAAATGCCAAAAATCGGGTCCGAGGCGGGAAACTGGGGGTTGGTGTAAAATAGGGTCGGGTGGTGGCTGGGAATTGGCTCTCCTGGGCTAGGGTGGCTCGAAACCATGGGCCCTGGGCGTACTTTTGGGCCTGGCTGGCTTTTGACTGGGATTGGGCGTTAAACCCTGGTCTGGGTGGTTGGGATTGGGCTTTGATGGCTTGAATGTGGTGTTTGGAGGCGGTTTGGGGTTGAATTCTATGCATTTGTTGGACGTAGTTGGGTGGGTGTGACTTTGATGTGTGGTTGGGTGTTGCTGGCCTGACCTGGGTTGGTTGGGTCGATATTGGCCTTGCCTCGTGGGGTAAGGGTGTGCCCATTGTCTTGTGATTATTATATATAGAATATAACTTATATTTAAGTTATTAGTGGTCAGAACCCTGCTAATAGGAGGGGAGTTATTCTCCGGACTATATATATTTATGTAGAGCGTATCTTATTTATAAGTAAGAAGGCTGGTAAACTTCTAGCTATACATCATCTACGGTAATTGCTCTGTTAGTTTTATTTTGATATATGTTATGTTATGTGATAGATCTCTACGTTACAGACTTCGAGTGTACCTTTGCATAGCTCTGTTGACTTGCTTGTTGTGGATGGGTTGTGGGGGTTGCCTAGGGGTGGTTGGAAACTACGAAAAATCCTCAAAAATGCTCAAAAATCCCGAAAAATGGGCCAAAATTCCAAACTTTTCTGGTCCTTCGGGTAGGGGCGTT</ns2:sequence><ns2:name>MT598531.1_Leishmania_infantum_isolate_ZK25-class52_minicircle_kinetoplast_sequence</ns2:name></ns2:Sequence><ns2:Sequence dsseqid="sq1542" id="sq1542"><ns2:sequence>GGTTGGTGTAAAATAGGGCCGGGTGGTGGCCGAAAATGGGCTTCCCTGGGCTAGAATGGCTCGAAACCCTGGGTCCTGGGCGTACTTTTGGGCCTGGCTGGCTTTTGACTGGGATTGGGCGTTAAACCCTGGTCTGGGTGGTTGGGATTGGGATTTGATGGCTTGAATGTGGTGTTTGGAGGCGTTTTGGGGTTGAATTCTATGCGTCTGTTGGGTGTAGTTGGCTGGGTGTAGCTTTGATGTGTGGTTGGGTGTTGCTGACCTGACCTGGGTTGGTCGAGTCGATATTGGCCTTGCCTCGTGGGGTAAGGGTGTGCCCATTGTCTTGTGATTATTATATATAGAATATAACTTATATTTAAGTTATTAGTGGTCAGAACCCTGCTAATAGGAGGGGAGTTATTCTCCGGACTATATATATTTATGTAGAGCGTATCTTATTTATAAGTAAGAAGGCTGGTAAACTTCTAGCTATACATCATCTACGGTAATTGCTCTGTTAGTTTTATTTTGATATATGTTTTGTTATGTGATAGATCTCTACGTTACAGACTTCGAGTGTACCTTTGCATAGCTCTGCTGACTTGCTTGTTGTGGATGGGTTGTGGTGGTTGCCTAGGAGTGGTTGGGGACTACGAAAAATCCTCAAAAATGCTCAAAAATCCCGAAAAATGGGCCAAAATTCCAAACTTTTCTGGTCCTCCGGGTA</ns2:sequence><ns2:name>MT598532.1_Leishmania_infantum_isolate_ZK28-class52_minicircle_kinetoplast_sequence</ns2:name></ns2:Sequence><ns2:Sequence dsseqid="sq1544" id="sq1544"><ns2:sequence>AAATCCCGTTCAAAAATCGGCCAAAAATGCCAAAAATCGGGTCCGAGGCGGGAAACTGGGGGTTGGTGTAAATAGGGTCGGGTGGTGGCTGGGAATTGGCTCTCCTGGGCTAGGGTGGCTCGAAACCATGGGCCCTGGGCGTACTTTTGGGCCTGGCTGGCTTTTGACTGGGATTGGGCGTTAAACCCTGGTCTGGGTGGTTGGGATTGGGCTTTGATGGCTTGAATGTGGTGTTTGGAGGCGGTTTGGGGTTGAATTCTATGCATTTGTTGGGCGTAGTTGGGTGGGTGTGACTTTGATGTGTGGTTGGGTGTTGCTGGCCTGACCTGGGTTGGTTGGGTCGATATTGGCCTTGCCTCGTGGGGTAAGGGTGTGCCCATTGTCTTGTGATTATTATATATAGAATATAACTTATATTTAAGTTATTAGTGGTCAGAACCCTGCTAATAGGAGGGGAGTTATTCTCCGGACTATATATATTTATGTAGAGCGTATCTTATTTATAAGTAAGAAGGCTGGTAAACTTCTAGCTATACATCATCTACGGTAATTGCTCTGTTAGTTTTATTTTGATATATGTTATGTTATGTGATAGATCTCTACGTTACAGACTTCGAGTGTACCTTTGCATAGCTCTGCTGACTTGCTTGTTGTGGATGGGTTGTGGGGGTTGCCTAGGGGTGGTTGGGAACTACGAAAAATCCTCAAAAATGCTCAAAAATCCCGAAAAATGGGCCAAAATTCCAAACTTTTCTGGTCCTTCGGGTAGGGGCG</ns2:sequence><ns2:name>MT598533.1_Leishmania_infantum_isolate_ZK43-class52_minicircle_kinetoplast_sequence</ns2:name></ns2:Sequence><ns2:Sequence dsseqid="sq1546" id="sq1546"><ns2:sequence>GTTGGTGTAAAATAGGGTCGGGTGGTGGCTGGGAATTGGCTCTCCTGGGCTAGGGTGGCTCGAAACCATGGGCCCTGGGCGTACTTTTGGGCCTGGCTGGCTTTTGACTGGGATTGGGCGTTAAACCCTGGTCTGGGTGGTTGGGATTGGGCTTTGATGGCTTGAATGTGGTGTTTGGAGGCGGTTTGGGGTTGAATTCTATGCATTTGTTGGACGTAGTTGGGTGGGTGTGACTTTGATGTGTGGTTGGGTGTTGCTGGCCTGACCTGGGTTGGTTGGGTCGATATTGGCCTTGCCTCGTGGGGTAAGGGTGTGCCCATTGTCTTGTGATTATTATATATAGAATATAACTTATATTTAAGTTATTAGTGGTCAGAACCCTGCTAATAGGAGGGGAGTTATTCTCCGGACTATATATATTTATGTAGAGCGTATCTTATTTATAAGTAAGAAGGCTGGTAAACTTCTAGCTATACATCATCTACGGTAATTGCTCTGTTAGTTTTATTTTGATATATGTTATGTTATGTGATAGATCTCTACGTTACAGACTTCGAGTGTACCTTTGCATAGCTCTGTTGACTTGCTTGTTGTGGATGGGTTGTGGGGGTTGCCTAGGGGTGGTTGGAAACTACGAAAAATCCTCAAAAATGCTCAAAAATCCCGAAAAATGGGCCAAAATTCCAAACTTTTCTGGTCCTTCGGGTAGGGGCGT</ns2:sequence><ns2:name>MT598534.1_Leishmania_infantum_isolate_ZK47-class52_minicircle_kinetoplast_sequence</ns2:name></ns2:Sequence><ns2:Sequence dsseqid="sq1548" id="sq1548"><ns2:sequence>AACTGGGGGTTGGTGTAAAATAGGGCCGGTGGTGGCTGGAAATTGGCTCTCCTGGGCTGGGATGGCTCGAAACCACGGGTTCTGGGCGTACTTTTGGGACTGGCTGGCTTTTGGGGTGGTTTTAGCTTTGTGGATGCGCTTTTGGATGGGTTGGGTGCTTGGGTTACTGGCCTGTGGGTTTGATTTTTAATTGGCTTGGTTTGCCGCGCGCGTGTTTGGCAGTTTGGGGGTTGGTGTTTCTTTAATTGCCATGTGTTGACTGGTTTGGGACCTGGCTTGGCTTGCCCTGGGAGGGGTTGATTGGGCCATTGGGGTACCCGTGGGGTGGTTGTTTAACCTTTTATTGATGCTTATAACTAATATTTAATATTAGTTGTATGGTGCGTAAGCTAATAGGTGTAACGATAGTGGAACTAATATATAGAAGGGCTCAGAGACGATGGAGGCCGTGGGCAGTAATATAAGTCTAACTGGTAAGCTCTTCTATTCTAGTTGTAGTAGTGTCATATATTCACGTGCACATAAATTTGTCTTATTTGGTTGCTATATAGACTATCTATCGTTACTATGTTGCCTTCTGATAGTATACTTATATGCCTGTAGCGTGTTGCTGACAGCTGCGGATTCTTTAAAATGGTGGACAAAGGTTGCCGGTTGGGCTGAAAAAGGGTCGAAAATCGCCAAAAATGGGCCAAAAATCCAAACTTTTCTGGTCCTTCGGGTA</ns2:sequence><ns2:name>MT598535.1_Leishmania_infantum_isolate_LIPA60-class53_minicircle_kinetoplast_sequence</ns2:name></ns2:Sequence><ns2:Sequence dsseqid="sq1550" id="sq1550"><ns2:sequence>GGATGGCTCGAAACCACGGGTTCTGGGCGTACTTTTGGGACTGGCTGGCTTTTGGGGTGGTTTTAGCTTTGTGGATGCGCTTTTGGGCGGGTTGGGTGCTTGGGTTACTAGCCTGTGGGTTTGATTTTTTAATTGACTTGATTTGCCACACATTTGTTTGGCGGTTTGAGGTTGGTGTTTCTTTAATTGCCATGTGTTGACTGGTTTGAGGCCTGGCTTGGCTTGCCCTGGGAGGGGTTGATTGGGCCATTGGGGTACCCGTGGGTGGTTGTTTAACCTTTTATTGATGCTTATAACTAATATTTAATATTAGTTGTATGGTGCGTAAGCTGATAGGTGTAACGATAGTGGAGCTAATATATATAGAAGGGCTCAGAGACGATGGAGGCCGTAGGCAGTAATATAAGTCTAACTGGTAAGCTCTTCTATTCTAGTTGTAGTAGTGTCATATATTCACGTGCACATAAATTTGTCTTATTTGGTTGCTATATAGACTATCTATCGTTACTATGTTGCCCTCTGATAGTATACTTATATGCCTGTAGCGTGTTGCTGACAGCTGCGGATTCTTTAAAATGGCGGGTAAAGGTTGCCGGTTGGGCTGAAAAAGGGTCGAAAATCGCCAAAAATGCCCCAAAAATCCAAACTTTTCTGGTCCTCCGGGT</ns2:sequence><ns2:name>MT598536.1_Leishmania_infantum_isolate_LIPA83-class53_minicircle_kinetoplast_sequence</ns2:name></ns2:Sequence><ns2:Sequence dsseqid="sq1552" id="sq1552"><ns2:sequence>GGGTTGGTGTAAAATAGGGCCGGTGGTGGCCGGAAATTGGCTCTCCTGGGCTAGGATGGCTCGAAACCACGGGTTCTGGGTGTACTTTTGGGACTGGCTGGCTTTTGGGGTGGTTTTAGCTTTGTGGATGCGCTTTTGGATGGGTTGGGTGCTTGGGTTACTGGCCTGTGGGTTTGATTTTTAATTGGCTTGGTTTGCCGCGCGCGTGTTTGGCAGTTTGGGGGTTGGTGTTTCTTTAATTGCCATGTGTTGACTGGTTTGGGACCTGGCTTGGCTTGCCCTGGGAGGGGTTGATTGGGCCATTGGGGTACCCGTGGGGTGGTTGTTTAACCTTTTATTGATGCTTATAACTAATATTTAATATTAGTTGTATGGTGCGTAAGCTAATAGGTGTAACGATAGTGGAACTAATATATAGAAGGGCTCAGAGACGATGGAGGCCGTGGGCAGTAATATAAGTCTAACTGGTAAGCTCTTCTATTCTAGTTGTAGTAGTGTCATATATTCACGTGCACATAAATTTGTCTTATTTGGTTGCTATATAGACTATCTATCGTTACTATGTTGCCTTCTGATAGTATACTTATATGCCTGTAGCGTGTTGCTGACAGCTGCGGATTCTTTAAAATGGTGGACAAAGGTTGCCGGTTGGGCTGAAAAAGGGTCGAAAATCGCCAAAAATGGGCCAAAAATCCAAACTTTTCTGGTCCTTCGGG</ns2:sequence><ns2:name>MT598537.1_Leishmania_infantum_isolate_ZK25-class53_minicircle_kinetoplast_sequence</ns2:name></ns2:Sequence><ns2:Sequence dsseqid="sq1554" id="sq1554"><ns2:sequence>GCCGGGTGGTGGCCGGAAATTGGCTCTCCTGGGCTAGGATGGCTCGAAACCACGGGTTCTGGGCGTACTTTTGGGACTGGCTGGCTTTTGGGGTGGTTTTAGCTTTGTGGATGCGCTTTTGGGTGGGTTGGGTGCTTGGGTTACTGGCCTGTGGGTTTGATTTTTTAATTGACTTGATTTGCCACACATTTGTTTGGCGGTTTGAGGTTGGTGTTTCTTTAATTGCCATGTGTTGACTGGTTTGAGGCCTGGCTTGGCTTGCCCTGGGAGGGGTTGATTGGGCCATTGGGGTACCCGTGGGTGGTTGTTTAACCTTTTATTGATGCTTATAACTAATATTTAATATTAGTTGTATGGTGCGTAAGCTAATAGGTGTAACGATAGTGGAACTAATATATATAGAAGGGCTCAGAGACGATGGAGGCCGTAGGCGGTAATATAAGTCTAACTGGTAAGCTCTTCTATTCTAGTTGTAGTAGTGTCATATATTCACGTGCACATAAATTTGTCTTATTTGGTTGCTATATAGACTATCTATCGTTACTATGTTGCCTTCTGATAGTATACTTATATGCCTGTAGCGTGTTGCTGACAGCTGCGGATTCTTTAAAATGGCGGGTAAAGGTTGCCGATTGGGCTGAAAAAGGGTCGAAAATCGCCAAAAATGCCCCAAAAATCCAAACTTTTCTGGTCCTCCGGGTA</ns2:sequence><ns2:name>MT598538.1_Leishmania_infantum_isolate_ZK28-class53_minicircle_kinetoplast_sequence</ns2:name></ns2:Sequence><ns2:Sequence dsseqid="sq1556" id="sq1556"><ns2:sequence>GTGTAAAATAGGGCCGGTGGTGGCCGGAAATTGGCTCTCCTGGGCTAGGATGGCTCGAAACCACGGGTTCTGGGCGTACTTTTGGGACTGGCTGGCTTTTGGGGTGGTTTTAGCTTTGTGGATGCGCTTTTGGATGGGTTGGGTGCTTGGGTTACTGGCCTGTGGGTTTGATTTTTAATTGGCTTGGTTTGCCGCGCGCGTGTTTGGCAGTTTGGGGGTTGGTGTTTCTTTAATTGCCATGTGTTGACTGGTTTGGGACCTGGCTTGGCTTGCCCTGGGAGGGGTTGATTGGGCCATTGGGGTACCCGTGGGGTGGTTGTTTAACCTTTTATTGATGCTTATAACTAATATTTAATATTAGTTGTATGGTGCGTAAGCTTAATAGGTGTAACGATAGTGGAACTAATATATAGAAGGGCTCAGAGACGATGGAGGCCGTGGGCAGTAATATAAGTCTAACTGGTAAGCTCTTCTATTCTAGTTGTAGTAGTGTCATATATTCACGTGCACATAAATTTGTCTTATTTGGTTGCTATATAGACTATCTATCGTTACTATGTTGCCTTCTGATAGTATACTTATATGCCTGTAGCGTGTTGCTGACAGCTGCGGATTCTTTAAAATGGTGGACAAAGGTTGCCGGTTGGGCTGAAAAAGGGTCGAAAATCGCCAAAAATGGGCCAAAAATCCAAACTTTTCTGGTCCTTCGGG</ns2:sequence><ns2:name>MT598539.1_Leishmania_infantum_isolate_ZK5-class53_minicircle_kinetoplast_sequence</ns2:name></ns2:Sequence><ns2:Sequence dsseqid="sq1558" id="sq1558"><ns2:sequence>TAAAATAGGGCCGGTGGTGGCCGGAAATTGGCTCTCCTGGGCTGGGATGGCTCGAAACCACGGGTTCTGGGCGTACTTTTGGGACTGGCTGGCTTTTGGGGTGGTTTTAGCTTTGTGGAAGCGCTTTTGGATGGGTTGGGTGCTTGGGTTACTGGCCTGTGGGTTTGATTTTTAATTGGCTTGGTTTGCCGCGCGCGTGTTTGGCAGTTTGGGGGTTGGTGTTTCTTTAATTGCCATGTGTTGACTGGTTTGGGACCTGGCTTGGCTTGCCCTGGGAGGGGTTGATTGGGCCATTGGGGTACCCGTGGGGTGGTTGTTTAACCTTTTATTGATGCTTATAACTAATATTTAATATTAGTTGTATGGTGCGTAAGCTAATAGGTGTAACGATAGTGGAACTAATATATAGAAGGGCTCAGCGACGATGGAGGCCGTGGGCAGTAATATAAGTCTAACTGGTAAGCTCTTCTATTCTAGTTGTAGTAGTGTCATATATTCACGTGCACATAAATTTGTCTTATTTGGTTGCTATATAGACTATCTATCGTTACTATGTTGCCTTCTGATAGTATACTTATATGCCTGTAGCGTGTTGCTGACAGCTGCGGATTCTTTAAAATGGTGGACAAAGGTTGCCGGTTGGGCTGAAAAAGGGTCGAAAATCGCCAAAAATGGGCCAAAAATCCAAACTTTTCTGGTCCTTCGGGT</ns2:sequence><ns2:name>MT598540.1_Leishmania_infantum_isolate_ZK43-class53_minicircle_kinetoplast_sequence</ns2:name></ns2:Sequence><ns2:Sequence dsseqid="sq1560" id="sq1560"><ns2:sequence>TGTAAAATAGGGCCGGTGGTGGCCGGAAATTGGCTCTCCTGGGCTAGGATGGCTCGAAACCACGGGTTCTGGGTGTACTTTTGGGACTGGCTGGCTTTTGGGGTGGTTTTAGCTTTGTGGATGCGCTTTTGGATGGGTTGGGTGCTTGGGTTACTGGCCTGTGGGTTTGATTTTTAATTGGCTTGGTTTGCCGCGCGCGTGTTTGGCAGTTTGGGGGTTGGTGTTTCTTTAATTGCCATGTGTTGACTGGTTTGGGACCTGGCTTGGCTTGCCCTGGGAGGGGTTGATTGGGCCATTGGGGTACCCGTGGGGTGGTTGTTTAACCTTTTATTGATGCTTATAACTAATATTTAATATTAGTTGTATGGTGCGTAAGCTAATAGGTGTAACGATAGTGGAACTAATATATAGAAGGGCTCAGAGACGATGGAGGCCGTGGGCAGTAATATAAGTCTAACTGGTAAGCTCTTCTATTCTAGTTGTAGTAGTGTCATATATTCACGTGCACATAAATTTGTCTTATTTGGTTGCTATATAGACTATCTATCGTTACTATGTTGCCTTCTGATAGTATACTTATATGCCTGTAGCGTGTTGCTGACAGCTGCGGATTCTTTAAAATGGTGGACAAAGGTTGCCGGTTGGGCTGAAAAAGGGTCGAAAATCGCCAAAAATGGGCCAAAAATCCAAACTTTTCTGGTCCTTCGGGT</ns2:sequence><ns2:name>MT598541.1_Leishmania_infantum_isolate_ZK47-class53_minicircle_kinetoplast_sequence</ns2:name></ns2:Sequence><ns2:Sequence dsseqid="sq1562" id="sq1562"><ns2:sequence>TGTAAAATAGGGCCGGGTGGGTTGGGGATTTCGGGGATTTTGGCTGGGTCGGTCTGAAACCCTGGGTCTGGGGCTTGTTTTGCGTTGGCTGGATTTGGCGATTGTTGAAGGTGTTCTTGCTTGTTGTTTGGGTGGTTGGTATTAATTTTTGACTTCTTGGGCTTTGTTGTTTTGATTTTAATTTTGGGTGTTTTTGATTTTAGTTTATTAGTTAGTTATTGGTTGGGGGTTTTGGGTGGTTGGATTGGCCTTGGCCGTCACGAGGCTTTGGTGCCTGGGGTATGCGTTGATGACCCTTAGGGGATGGGGTTTGAACCTGTAATAACTAATATTAATATTAGTTATGTGCCTTTTGGGGCATTAGCGCAATAGGTGGAGCTTTAATGTTAGTTGGGAGAATAGTTCGATAGGCGATGGTCGTTGGTACAAGGACTGAGTCTATAACCTGTTCGAGTCAATAGTGTCATATATTCGTATTATGTCTATCTTTTTGCTTATGTTGTAGGTTATATTTTGGGCTTTGATGGTAGACTGACTAGCAGCGTACTATATACCCTTACAGTGTGATGACTGCGTTGCGATACTTGAAAATGTTGGGGAATTGGTGCGAGGCCCTCAAAAATCGTCAAAAATCGTCAAAAATAGGCAAAAAATTCGAACTTTTCTGGTCCTTCGGGTAGGG</ns2:sequence><ns2:name>MT598542.1_Leishmania_infantum_isolate_LIPA60-class54_minicircle_kinetoplast_sequence</ns2:name></ns2:Sequence><ns2:Sequence dsseqid="sq1564" id="sq1564"><ns2:sequence>GGGGTTGGTGTAAAATAGGGCCGGGTGGGTTGGGGATTTCGGGGATTTTGGCTGGGTCGGTCTGAAACCCTGGGTCTGGGGCTTGTTTTGCGTTGGCTGGATTTGGCGAATGTTGAAGGTGTTCTTGCTTGTTGTTTGGGTGGTTGGTATTGATTTTTGACTTCTTGGGCTTTGTTGTTTTGATTTTAATTTTGGATGTTTTTGATTTTAGTTTATTAGTTAGTTATTGGTTGGGGGTTTTGGGTGGTTGGATTGGCCTTGGCCGTCACGAGGCTTTGGTGCCTGGGGTATGCGTTGATGACCCTTAGGGGATGGGGTTTGAACCTGTAATAACTAATATTAATATTAGTTATGTGCCTTTTGGGGCATTAGCGTAATAGGTGGAGCTTTAATGTTAGTTGGGAGAATAGTTCGATAGGCGATGGTCGTTGGTACAAGGACTGAGTCTATAACCTGTTCGAGTCAATAGTGTCATATATTCGTATTATGTCTATCTTTTTGCTTATGTTGTAGGTTATATTTTGGGCTTTGATGGTAGACTGACTAGCAGCGTACTATATACCCTTACAGTGTGATGACTGCGTTGCGATACTTGAAAATGTTGGGGAATTGGTGCGAGGCCCTCAAAAATCGTCAAAAATCGTCAAAAATAGGCAAAAAATTCAAACTTTTCTGGTCCTCCGGGTAGG</ns2:sequence><ns2:name>MT598543.1_Leishmania_infantum_isolate_ZK5-class54_minicircle_kinetoplast_sequence</ns2:name></ns2:Sequence><ns2:Sequence dsseqid="sq1566" id="sq1566"><ns2:sequence>GTTGGTGTAAAATAGGGCCGGGTGGGTTGGGGATTTCGGGGATTTTGGCTGGGTCGGTCTGAAACCCTGGGTCTGGGGCTTGTTTTGCGTTGACTGGATTTGGCGATTGTTGAAGGTGTTCTTGCTTGTTGTTTGGGTGGTTGGTATTGATTTTTGACTTCTTGGGCTTTGTTGTTTTGATTTTAATTTTGGATGTTTTTGATTTTAGTTTATTAGTTAGTTATTGGTTGGGGGTTTTGGGTGGTTGGATTGGCCTTGGCCGTCACGAGGCTTTGGTGCCTGGGGTATGCGTTGATGACCCTTAGGGGATGGGGTTTGAACCTGTAATAACTAATATTAATATTAGTTATGTGCCTTTTGGGGCATTAGCGTAATAGGTGGAGCTTTAATGTTAGTTGGGAGAATAGTTCGATAGGCGGTGGTCGTTGGTACAAGGACTGAGTCTATAACCTGTTCGAGTCAATAGTGTCATATATTCGTATTATGTCTATCTTTTTGCTTATGTTGTAGGTTATATTTTGGGCTTTGATGGTAGACTGACTAGCAGCGTACTATATACCCTTACAGTGTGATGACTGCGTTGCGATACTTGAAAATGTTGGGGAATTGGTGCGAGGCCCTCAAAAATCGTCAAAAATCGTCAAAAATAGGCAAAAAATTCAAACTTTTCTGGTCC</ns2:sequence><ns2:name>MT598544.1_Leishmania_infantum_isolate_ZK25-class54_minicircle_kinetoplast_sequence</ns2:name></ns2:Sequence><ns2:Sequence dsseqid="sq1568" id="sq1568"><ns2:sequence>GGTTGGTGTAAAATAGGGCCGGGTGGGTTGGGGATTTCGGGGATTTTGGCTGGGTCGGTCTGAAACCCTGGGTCTGGGGCTTGTTTTGCGTTGGCTGGATTTGGCGAATGTTGAAGGTGTTCTTGCTTGTTGTTTGGGTGGTTGGTATTGATTTTTGACTTCTTGGGCTTTGTTGTTTTGATTTTAATTTTGGATGTTTTTGATTTTAGTTTATTAGTTAGTTATTGGTTGGGGGTTTTGGGTGGTTGGATTGGCCTTGGCCGTCACGAGGCTTTGGTGCCTGGGGTATGCGTTGATGACCCTTAGGGGATGGGGTTTGAACCTGTAATAACTAATATTAATATTAGTTATGTGCCTTTTGGGGCATTAGCGTAATAGGTGGAGCTTTAATGTTAGTTGGGAGAATAGTTCGATAGGCGATGGTCGTTGGTACAAGGACTGAGTCTATAACCTGTTCGAGTCAATAGTGTCATATATTCGTATTATGTCTATCTTTTTGCTTATGTTGTAGGTTATATTTTGGGCTTTGATGGTAGACTGACTAGCAGCGTACTATATACCCTTACAGTGTGATGACTGCGTTGCGATACTTGAAAATGTTGGGGAATTGGTGCGAGGCCCTCAAAAATCGTCAAAAATCGTCAAAAATAGGCAAAAAATTCAAACTTTTCTGGTCCTCCGGGTAGGG</ns2:sequence><ns2:name>MT598545.1_Leishmania_infantum_isolate_ZK43-class54_minicircle_kinetoplast_sequence</ns2:name></ns2:Sequence><ns2:Sequence dsseqid="sq1570" id="sq1570"><ns2:sequence>GGGTTGGTGTAAAATAGGGCCGGGTGGGTTGGGGATTTCGGGGATTTTGGCTGGGTCGGTCTGAAACCCTGGGTCTGGGGCTTGTTTTGCGTTGGCTGGATTTGGCGAATGTTGAAGGTGTTCTTGCTTGTTGTTTGGGTGGTTGGTATTGATTTTTGACTTCTTGGGCTTTGTTGTTTTGATTTTAATTTTGGATGTTTTTGATTTTAGTTTATTAGTTAGTTATTGGTTGGGGGTTTTGGGTGGTTGGATTGGCCTTGGCCGTCACGAGGCTTTGGTGCCTGGGGTATGCGTTGATGACCCTTAGGGGATGGGGTTTGAACCTGTAATAACTAATATTAATATTAGTTATGTGCCTTTTGGGGCATTAGCGTAATAGGTGGAGCTTTAATGTTAGTTGGGAGAATAGTTCGATAGGCGATGGTCGTTGGTACAAGGACTGAGTCTATAACCTGTTCGAGTCAATAGTGTCATATATTCGTATTATGTCTATCTTTTTGCTTATGTTGTAGGTTATATTTTGGGCTTTGATGGTAGACTGACTAGCAGCGTACTATATACCCTTACAGTGTGATGACTGCGTTGCGATACTTGAAAATGTTGGGGAATTGGTGCGAGGCCCTCAAAAATCGTCAAAAATCGTCAAAAATAGGCAAAAAATTCAAACTTTTCTGGTCCTCCGGGTAGGGGCG</ns2:sequence><ns2:name>MT598546.1_Leishmania_infantum_isolate_ZK47-class54_minicircle_kinetoplast_sequence</ns2:name></ns2:Sequence><ns2:Sequence dsseqid="sq1572" id="sq1572"><ns2:sequence>CAGAACGCCCCTACCCGAAGGACCAGAAAAGTTTGAGTTTTTGGCTCATTTTTGGCTATTTTTCGGCATTTCCCCAACACCCCAGAACGGCGCACCAGTCTCATAACCAAAGACAGTAAAAATAGTTTAAATGTACTCTACAGTTAAATCTATCTACACATAGCATACAATCAACGACGGTAACTTATAAGAGGTAGTTCAGAGTAATAATAGCTATAAACATTTAGAGCGATGTCCGTGTATATATAGTGTCTATCAATAATAACTTATCTCAGACTAACACTCCCATACCTATGTTTATAAATAACTATACGCTATGCTCTTACTGGCCTGCTCACCGGCCACTACTTAATATTAATATCAAGTTAATAGTGTCCAAAGGCTATCCAGTGTGCGCACCAGCTCATCCCTACGCGAAGGCAACCCATGTAGGCAGCCAACCCCCCACCATCGGGCAGAAGAGTTAAATTAAAACAATTAAATCCAAACCAAATATAAAGTCCACACCCATACCATCAACCCCAACCCCATGTCAATCAAAACAAACCCCCAACCCTAGGTTTAAAAGCGGAAATTAATACCAAAACCCAACCCACCCGAAAACAACGCCCTTGGCCCAGGGTTTTCAGGCCAATCCAGCCCAGGGAGCCCATTTCAGCCCAATCCCAGCCACCACCCGGTCCTATTTTACACCAACCCCCAG</ns2:sequence><ns2:name>MT598547.1_Leishmania_infantum_isolate_LIPA60-class55_minicircle_kinetoplast_sequence</ns2:name></ns2:Sequence><ns2:Sequence dsseqid="sq1574" id="sq1574"><ns2:sequence>ACCCGGAGGACCAGAAAAGTTTGGGTTTTTGGCCCATTTTTGGCTATTTTTCGGCATTTCCCACCAGTCCAGGGTGACGCACCAGTCTTATAACCAAAGGCAGTAAAAATAGTTTAAATGTACTCTACAGTTAAATCTAACCACACACAGCATACAATCAACGACGGCAACTTATAAAAGGTAGTTCAGAGTAATAATAGCTATAAACATTTAGAGTGATGTTCGTGTATATATAGTGTCTATCGATAACAACTTATCTCAGACTAACACTCCCATACCTATGTTTATAAATAACTATACGCTATGCTCTTACTGGCCTGTTTACCGGCCACTACTTAATATTAATATTAAGTTAATAGTGTCCAAAGGCTATCCAGTGTGCGCACCAGCTCATCCCCATGCAAAGGCAACCCATGTAGGCGTTCAACCCCACCATCGGGCGGAAGAGTTAAATTAAAATAATTAAATCCAAACCAAATATAAAGCCCCACGTCCCATACTACCAACCCAACCCCATGTCAATCAAAACAAAGCCTCAACCCTAGGTTCAAAAGCGGAAATTAATACCAAAACCCGACCCATCCAAAAACAACGCCCAGGACCCAGGGTTCAGGGCAATCCAGCCCAGGGAGCCCAATTTCAGCCCAATTCCAACCCCACCCGGCCCTATTTTACA</ns2:sequence><ns2:name>MT598548.1_Leishmania_infantum_isolate_ZK47-class55_minicircle_kinetoplast_sequence</ns2:name></ns2:Sequence><ns2:Sequence dsseqid="sq1576" id="sq1576"><ns2:sequence>CGGAGGACCAGAAAAGTTTGGGTTTTTGGCCCATTTTTGGCTATTTTTCGGCATTTCCCACCAGTCCAGGGTGACGCACCAGTCTTATAACCAAAGGCAGTAAAAATAGTTTAAATGTACTCTACAGTTAAATCTAACCACACACAGCATACAATCAACGACGGCAACTTATAAAAGGTAGTTCAGAGTAATAATAGCTATAAACATTTAGAGTGATGTTCGTGTATATATAGTGTCTATCGATAACAACTTATCTCAGACTAACACTCCCATACCTATGTTTATAAATAACTATACGCTATGCTCTTACTGGCCTGTTTACCGGCCACTACTTAATATTAATATTAAGTTAATAGTGTCCAAAGGCTATCCAGTGTGCGCACCAGCTCATCCCCATGCAAAGGCAACCCATGTAGGCGTTCAACCCCACCATCGGGCGGAAGAGTTAAATTAAAATAATTAAATCCAAACCAAATATAAAGCCCCACGTCCCATACTACCAACCCAACCCCATGTCAATCAAAACAAAGCCTCAACCCTAGGTTCAAAAGCGGAAATTAATACCAAAACCCGACCCATCCAAAAACAACGCCCAGGACCCAGGGTTCAGGGCAATCCAGCCCAGGGAGCCCAATTTCAGCCCAATTCCAACCCCACCCGGCCCTATTTTACAC</ns2:sequence><ns2:name>MT598549.1_Leishmania_infantum_isolate_ZK25-class55_minicircle_kinetoplast_sequence</ns2:name></ns2:Sequence><ns2:Sequence dsseqid="sq1578" id="sq1578"><ns2:sequence>ACGCCCCTACCCGAAGGACCAGAAAAGTTTGAGTTTTTGGCTCATTTTTGGCTATTTTTCGGCATTTCCCAACACCCCAGAACGGCGCACCAGTCTCATAACCAAAGACAGTAAAAATAGTTTAAATGTACTCTACAGTTAAATCTATCTACACATAGCATACAATCAACGACGGTAACTTATAAGAGGTAGTTCAGAGTAATAATAGCTATAAACATTTAGAGCGATGTCCGTGTATATATAGTGTCTATCAATAATAACTTATCTCAGACTAACACTCCCATACCTATGTTTATAAATAACTATACGCTATGCTCTTACTGGCCTGCTCACCGGCCACTACTTAATATTAATATCAAGTTAATAGTGTCCAAAGGCTATCCAGTGTGCGCACCAGCTCATCCCTATGCGAAGGCAACCCATGTAGGCAGCCAACCCCCACCATCGGGCAGAAGAGTTAAATTAAAACAATTAAATCCAAACCAAATATAAAGTCCACACCCATACCATCAACCCCAACCCCATGTCAATCAAAACAAACCCCCAACCCTAGGTTTAAAAGCGGAAATTAATACCAAAACCCAACCCACCCGAAAACAACGCCCTTGGCCCAGGGTTTTCAGGCCAATCCAGCCCAGGGAGCCCATTTCAGCCCAATCCCAGCCACCACCCGGCCCTATTTTACACCAACCCC</ns2:sequence><ns2:name>MT598550.1_Leishmania_infantum_isolate_ZK43-class55_minicircle_kinetoplast_sequence</ns2:name></ns2:Sequence><ns2:Sequence dsseqid="sq1580" id="sq1580"><ns2:sequence>CCGGAGGACCAGAAAAGTTTGGGTTTTTGGCCCATTTTTGGCTATTTTTCGGCATTTCCCACCAGTCCAGGGTGACGCACCAGTCTTATAACCAAAGGCAGTAAAAATAGTTTAAATGTACTCTACAGTTAAATCTAACCACACACAGCATACAATCAACGACGGCAACTTATAAAAGGTAGTTCAGAGTAATAATAGCTATAAACATTTAGAGTGATGTTCGTGTATATATAGTGTCTATCGATAACAACTTATCTCAGACTAACACTCCCATACCTATGTTTATAAATAACTATACGCTATGCTCTTACTGGCCTGTTTACCGGCCACTACTTAATATTAATATTAAGTTAATAGTGTCCAAAGGCTATCCAGTGTGCGCACCAGCTCATCCCCATGCAAAGGCAACCCATGTAGGCGTTCAACCCCACCATCGGGCGGAAGAGTTAAATTAAAATAATTAAATCCAAACCAAATATAAAGCCCCACGTCCCATACTACCAACCCAACCCCATGTCAATCAAAACAAAGCCTCAACCCTAGGTTCAAAAGCGGAAATTAATACCAAAACCCGACCCATCCAAAAACAACGCCCAGGACCCAGGGTTCAGGGCAATCCAGCCCAGGGAGCCCAATTTCAGCCCAATTCCAACCCCACCCGGCCCTATTTTACAC</ns2:sequence><ns2:name>MT598551.1_Leishmania_infantum_isolate_ZK5-class55_minicircle_kinetoplast_sequence</ns2:name></ns2:Sequence><ns2:Sequence dsseqid="sq1582" id="sq1582"><ns2:sequence>CTTCTCTGGGCTGGATTGGCCTGAAACCCTGGGTTCTGGGCGTACTTTTAGGACTAGCTGGCTTTTGCCTTTTATTCTTGGGTTTTATGGGTGGCGTTCTGGGCTTTGGGGCTGGTTGTTTAGGATTGGAGTTGGTGTGCTTTTATGTATTGCTTTGATTTGGGCCGTGGTGTGAGTAGGGGCTTGAATAGTGGATACTCGGGGTGGGCTGGGTTGCCCGTGGGGATTTATGATCTGGGGGTTTGTATGGGTGGGGATGATTGGTGTGCCTTGACATATAACTTTATTACATATATAGAATATATTTAATATTAAGTTAACTTGCTGACGTTTACGTCCGGTAGGGGGCTACGAGCTATAGCGACTTATAGTGTGGTGAACCTAATATATTTATTTAGTAAGTGGTTGTGGTAAAGTAGTTTATAATAACAGCGAGACTAAATCATGCATAGATACTTGTGCACTTTTTTCTACTTTTTGTGATGTTTTATTATGAGTGTATGTTATAGCGGTAGACCATATGATGGAGTACTACTACCACTGAAGGATGCTGTTGCAAGGCACTGTGTGGGATAAAATGTTGCCGAAAGTTCCGAAAAATCTCCAAAAATGGTCAAAAATAGGGAAAATTCCAAACTTTTCTGGTCCTCCGGGTAG</ns2:sequence><ns2:name>MT598552.1_Leishmania_infantum_isolate_ZK43-class56_minicircle_kinetoplast_sequence</ns2:name></ns2:Sequence><ns2:Sequence dsseqid="sq1584" id="sq1584"><ns2:sequence>GGCTGGATTGGCCTGAAACCCTGGGTTCTGGGCGTACTTTTAGGACTAGCTGGCTTTTGCCTTTTATTCTTGGGTTTTATGGGTGGCGTTCTGGGCTTTGGGGCTGGTTGTTTAGGATTGGAGTTGGTGTGCTTTTATGTATTGCTTTGATTTGGGCCGTGGTGTGAGTAGGGGCTTGAATAGTGGATACTCGGGGTGGGCTGGGTTGCCCGTGGGGATTTATGATCTGGGGGTTTGTATGGGTGGGGATGATTGGTGTGCCTTGACATATAACTTTATTACATATATAGAATATATTTAATATTAAGTTAACTTGCTGACGTTTACGCCCGGTAGGGGGCCACGAGCTATAGCGACTTATAGTGTGGTGAACCTAATATATTTATTTAGTAAGTGGTTGTGGTAAAGTAGTTTATAATAACAGCGAGACTAAATCATGCATAGATACTTGTGCACTTTTTTCTACTTTTTGTGATGTTTTATTATGAGTGTATGTTATAGCGGTAGACCATATGATGGAGTACTACTGCCACTGAAGGATGCTGTTGCAAGGCACTGTGTGGGATAAAATGTTGCCGAAAGTTCCGAAAAATCTCCAAAAATGGTCAAAAATAGGGAAAATTCCAAACTTTTCTGGTCCTCCGGGTAG</ns2:sequence><ns2:name>MT598553.1_Leishmania_infantum_isolate_LIPA60-class56_minicircle_kinetoplast_sequence</ns2:name></ns2:Sequence><ns2:Sequence dsseqid="sq1586" id="sq1586"><ns2:sequence>GCCTGAAACCCTGGGTTCTGGGCGTACTTTTAGGACTAGCTGGCTTTTGCCTTTTATTCTTGGGTTTTATGGGTGGCGTTCTGGGCTTTGGGGCTGGTTGTTTAGGATTGGAGTTGGTGTGCTTTTATGTATTGCTTTGATTTGGGTCGTGGTGTGGTAGGGGCTTGAATAGTGGATACTCGGGGTGGGCTGGGTTGCCCGTGGGGATTTATGATCTGGGGTTTGTATGGGTGGGGATGATTGGTGTGCCTTGACATATAACTTTATTACATATATAGAATATATTAATATTAAGTTAACTTGCTGACGTTTACGTCCGGTAGGGAGCCACGAGCTATAGCGACTTATAGTGTGGTGAACCTAATATATTTATTTAGTAAGTGGTTGTGGTAAAGTAGTTTATAATAACAGCGAGACTAAATCATGCATAGATACTTGTGCACTTTTTTCTACTTTTTGTGATGTTTTATTATGAGTGTATGTTATAGCGGTAGACCATATGATGGAGTACTACTACCACTGAAGGATGCTGTTGCAAGGCACTGTGTGGGATAAAATGTTGCCGAAAGTTCCGAAAAATCTTCAAAAATGGTCAAAAATAGGGAAAATTCCAAACTTTTCTGGTCCTCCGGGT</ns2:sequence><ns2:name>MT598554.1_Leishmania_infantum_isolate_ZK25-class56_minicircle_kinetoplast_sequence</ns2:name></ns2:Sequence><ns2:Sequence dsseqid="sq1588" id="sq1588"><ns2:sequence>GGGGATGATTGGTGTGCCTTGACATATAACTTTATTACATATATAGAATATATTAATATTAAGTTAACTTGCTGACGTTTACGCCCGGTAGGGGGCCACGAGCTATAGCGACTTATAGTGTGGTGAACCTAATATATTTATTTAGTAAGTGGTTGTGGTAAAGTAGTTTATAATAACAGCGAGACTAAATCATGCATAGATACTTGTGCACTTTTTTCTACTTTTTGTGATGTTTTATTATGAGTGTATGTTATAGCGGTAGACCATATGATGGAGTACTACTACCACTGAAGGATGCTGTTGCAAGGCACTGTGTGGGATAAAATGTTGCCGAAAGTTCCGAAAAATCTCCAAAAATGGTCAAAAATAGGGAAAATTCCAAACTTTTCTGGTCCTCCGGGTAGG</ns2:sequence><ns2:name>MT598555.1_Leishmania_infantum_isolate_ZK5-class56_minicircle_kinetoplast_sequence</ns2:name></ns2:Sequence><ns2:Sequence dsseqid="sq1590" id="sq1590"><ns2:sequence>GCCTGAAACCCTGGGTTCTGGGCGTACTTTTAGGACTAGCTGGCTTTTGCCTTTTATTCTTGGGTTTTATGGGTGGCGTTCTGGGCTTTGGGGCTGGTTGTTTAGGATTGGAGTTGGTGTGCTTTTATGTATTGCTTTGATTTGGGCCGTGGTGTGAGTAGGGGCTTGAATAGTGGATACTCGGGGTGGGCTGGGTTGCCCGTGGGGATTTATGATCTGGGGTTTGTATGGGTGGGGATGATTGGTGTGCCTTGACATATAACTTTATTACATATATAGAATATATTTAATATTAAGTTAACTTGCTGACGTTTACGCCCGGTAGGGGGCACGAGCTATAGCGACTTATAGTGTGGTGAACCTAATATATTTATTTAGTAAGTGGTTGTGGTAAAGTAGTTTATAATAACAGCGAGACTAAATCATGCATAGATACTTGTGCACTTTTTTCTACTTTTTGTGATGTTTTATTATGAGTGTATGTTATAGCGGTAGACCATATGATGGAGTACTACTACCACTGAAGGATGCTGTTGCAAGGCACTGTGTGGGATAAAATGTTGCCGAAAGTTCCGAAAAATCTCCAAAAATGGTCAAAAATAGGGAAAATTCCAAACTTTTCTGGTCCTCCGGGTAGG</ns2:sequence><ns2:name>MT598556.1_Leishmania_infantum_isolate_ZK47-class56_minicircle_kinetoplast_sequence</ns2:name></ns2:Sequence><ns2:Sequence dsseqid="sq1592" id="sq1592"><ns2:sequence>GGGTTGGTGTAAAATAGGGCCGGGTGGTGGCTGGAAATGGGCTCCTTTTGGGCTGGATTGGCTTGAAACCCTGGGTCTGAAGGCTTGATTTTGCTCTTGTTGAGGTTGGCCTTTAATTCAGCGGCTTTGGGCTTGGATTTTGGGTGTTTCTTGGTTGTGGGGTGCCTTGGGCTGGCGGTGGCTTTGTGTGGGGTTGGTTATTGGTTGTGTTGAAGTTGGGGTTGGGTTGGGTTGGAATTGTGATTGTGGGTGGGTGTTGGCTGCGCCGGGGTGGGTGTTTACGCTCGATGGGGTTTGGATTGGTGCTGAGCCTGAGGCCTCGGGGGTTGGGTGTTTTGGGGTTTTAACTTATATTATAATATATATTTAAGTTCTAGGGTACGATAGTAACTATAGCGGAGGGGTGACCTTAGTTGGTGGCCTGGGCGTACATATAGAATGATAGTTAACCTCTGAGCCTAACCGTAGGGTAGTAAGTGAAGCTAGGTTGAGATTAATCGATACTATCATACATTATTCACGTTTTGTCTAGTTTATAATTTCGAGTATTATGGTAGCATGTGTTAGATGAGACAGACTAGCTGTAGTATATGTTCCCTCTGTTTAGAGCGTCTTTATGACGATGCGGGGTGAATTTTGGTTGGAATTGTGGCGAGTGTCTGAAAAATGGCCGAAAAATGCCGAAAAATGGGAAATTTTCCAAACTTT</ns2:sequence><ns2:name>MT598557.1_Leishmania_infantum_isolate_ZK25-class57_minicircle_kinetoplast_sequence</ns2:name></ns2:Sequence><ns2:Sequence dsseqid="sq1594" id="sq1594"><ns2:sequence>GGGTTGGTGTAAAATAGGGCCGGGTGGTGGCTGGAAATGGGCTCCTTTTGGGCTGGATTGGCTTGAAACCCTGGGTCTGAAGGCTTGATTTTGCTCTTGTTGAGGTTGGCCTTTAATTCAGCGGCTTTGGGCTTGGATTTTGGGTGTTTCTTGGTTGTGGGGTGCCTTGGGCTGGCGGTGGCTTTGTGTGGGGTTGGTTATTGGTTGTGTTGAAGTTGGGGTTGGGTTGGGTTGGAATTGTGATTGTGGGTGGGTGTTGGCTGTGCCGGGGTGGGTGTTTACGCTCGATGGGGTTTGGATTGGTGCTGAGCCTGAGGCCTCGGGGGTTGGGTGTTTTGGGGTTTTAACTTATATTATAATATATATTTAAGTTCTAGGGTACGATAGTAACTATAGCGGAGGGGTGACCTTAGTTGGTGGCCTGGGCGTACATATAGAATGATAGTTAACCTCTGAGCCTAACCGTAGGGTAGTAAGTGAAGCTAGGTTGAGATTAATCGATACTATCATACATTATTCACGTTTTGTCTAGTTTATAATTTCGAGTATTATGGTAGCATGTGTTAGATGAGACAGACTAGCTGTAGTATATGTTCCCTCTGTTTAGAGCGTCTTTATGACGATGCGGGGTGAATTTTGGTTGGAATTGTGGCGAGTGTCTGAAAAATGGTCGAAAAATGCCGAAAAATGGGAAATTTTCCAAACTTTTCTGGTCCTCCGGGTAG</ns2:sequence><ns2:name>MT598558.1_Leishmania_infantum_isolate_ZK5-class57_minicircle_kinetoplast_sequence</ns2:name></ns2:Sequence><ns2:Sequence dsseqid="sq1596" id="sq1596"><ns2:sequence>TTGGTGTAAAATAGGGCCGGGTGGTGGCTGGAAATGGGCTCCTTTTGGGCTGGATTGGCTTGAACCCTGGGTCTGAAGGCTTGATTTTGCTCTTGTTGAGGTTGGCCTTTAATTCAGCGGCTTTGGGCTTGGATTTTGGGTGTTTCTTGGTTGTGGGGTGCCTTGGGCTGGCGGTGGCTTTGTGTGGGGTTGGTTATTGGTTGTGTTGAAGTTGGGGTTGGGTTGGGTTGGAATTGTGATTGTGGATGGGTGTTGGCTGCGTCGGGGTGGGTGTTTACGCTCGATGGGGTTTGGATTGGTGCTGAGCCTGAGGCCTCGGGGGTTGGGTGTTTTGGGGTTTTAACTTATATTATAATATATATTTAAGTTCTAGGGTACGATAGTAACTATAGCGGAGGGGTGACCTTAGTTGGTGGCCTGGGCGTACATATAGAATGATAGTTAACCTCTGAGCCTAACCGTAGGGTAGTAAGTGAAGCTAGGTTGAGATTAATCGATACTATCATACATTATTCACGTTTTGTCTAGTTTATAATTTCGAGTATTATGGTAGCATGTGTTAGATGAGACAGACTGGCTGTAGTATATGTTCCCTCTGTTTAGAGCGTCTTTATGACGATGCGGGGTGAATTTTGGTTGGAATTGTGGCGAGTGTCTGAAAAATGGTCGAAAAATGCCGAAAAATGGGAAATTTTCCAAACTTTTCTGGTC</ns2:sequence><ns2:name>MT598559.1_Leishmania_infantum_isolate_LIPA60-class57_minicircle_kinetoplast_sequence</ns2:name></ns2:Sequence><ns2:Sequence dsseqid="sq1598" id="sq1598"><ns2:sequence>TGCAGAAACCCCGTTCAAAAAACGGCCAAAAATGCCGAAAATTGGGTCCGGGGCGGGAAACTAGGGGTTGGTGTGAAATAGGGCCGGGTGGTGGCTGGAAATGGGCTCCTTTTGGGCTGGATTGGCTTGACCCTGGGTCTGAAGGCTTGATTTTGCTCTTGTTGAGGTTGGCCTTTAATTCAGCGGCTTTGGGCTTGGATTTTGGGTGTTTCTTGGTTGTGGGGTGCCTTGGGCTGGCAGTGGCTTTGTGTGGGGTTGGTTATTGGTTGTGTTGAAGTTGGGGTTGGGTTGGGTTGGAATTGTGATTGTGGATGGGTGTTGGCTGCGTCGGGGTGGGTGTTTACGCTCGATGGGGTTTGGATTGGTGCTGAGCCTGAGGCCTCGGGGGTTGGGTGTTTTGGGGTTTTAACTTATATTATAATATATATTTAAGTTCTAGGGTACGATAGTAACTATAGCGGAGGGGTGACCTTAGTTGGTGGCCTGGGCGTACATATAGAATGATAGTTAACCTCTGAGCCTAACCGTAGGGTAGTAAGTGAAGCTAGGTTGAGATTAATCGATACTATCATACATTATTCACGTTTTGTCTAGTTTATAATTTCGAGTATTATGGTAGCATGTGTTAGATGAGACAGACTGGCTGTAGTATATGTTCCCTCTGTTTAGAGCGTCTTTATGACGATGCGGGGTGAATTTTGGTTGGAATTGTGGCGAGTGTCTGAAAAATGGCCGAAAAATGCCGAAAAATGGGAAATTTTCCAGACTTTTCTGGTCCTTCGGGTAGGGGCGTTC</ns2:sequence><ns2:name>MT598560.1_Leishmania_infantum_isolate_ZK43-class57_minicircle_kinetoplast_sequence</ns2:name></ns2:Sequence><ns2:Sequence dsseqid="sq1600" id="sq1600"><ns2:sequence>GGTTGGTGTAAAATAGGGCCGGGTGGTGGCTGGAAATGGGCTCCTTTTGGGCTGGATTGGCTTGAAACCCTGGGTCTGAAGGCTTGATTTTGCTCTTGTTGAGGTTGGCCTTTAATTCAGCGGCTTTGGGCTTGGATTTTGGGTGTTTCTTGGTTGTGGGGTGCCTTGGGCTGGCGGTGGCTTTGTGTGGGGTTGGTTATTGGTTGTGTTGAAGTTGGGGTTGGGTTGGGTTGGAATTGTGATTGTGGGTGGGTGTTGGCTGCGCCGGGGTGGGTGTTTACGCTCGATGGGGTTTGGATTGGTGCTGAGCCTGAGGCCTCGGGGGTTGGGTGTTTTGGGGTTTTAACTTATATTATAATATATATTTAAGTTCTAGGGTACGATAGTAACTATAGCGGAGGGGTGACCTTAGTTGGTGGCCTGGGCGTACATATAGAATGATAGTTAACCTCTGAGCCTAACCGTAGGGTAGTAAGTGAAGCTAGGTTGAGATTAATCGATACTATCATACATTATTCACGTTTTGTCTAGTTTATAATTTCGAGTATTATGGTAGCATGTGTTAGATGAGACAGACTAGCTGTAGTATATGTTCCCTCTGTTTAGAGCGTCTTTATGACGATGCGGGGTGAATTTTGGTTGGAATTGTGGCGAGTGTCTGAAAAATGGCCGAAAAATGCCGAAAAATGGGAAATTTTCCAAACTTTTCTGGTCCTCCGG</ns2:sequence><ns2:name>MT598561.1_Leishmania_infantum_isolate_ZK47-class57_minicircle_kinetoplast_sequence</ns2:name></ns2:Sequence><ns2:Sequence dsseqid="sq1602" id="sq1602"><ns2:sequence>TGGTGTAAAATAGGGCCGGGTGGTGGCCGGAGATTGGCTCCCCTGGGTTGGAATTGGCCTTCCTGGACTGGGGCGGGCTTTCCCCTGGGTTTGGAGGCTTGTTTTTGGTGCTGGAGGCTTGGATGGGCTGGGGTTGGTAGTTAATGACTTTAAATTTGACTTTTGGCTTTTAAGTTTTGTTTTTATATGTGTTTGGGGCTTGGATTTGGGCCTGGTGGCTTTGGTTGGTTACTCGATTTTGATTCTTGCGTGGGTTTGGTATGGCTGCCCGGGCTTTACGTGGATGATTGTGGGTGTGCTCGGCCTTACCCCCTTGGCTTGACATATGTTTTGTGATTAATATATAGAATAAGTTATTATTTAATTTATAGACGCGAATAGCGTGGGTGAACCTATGGTGAGCCTTAATAGTATAGTTTAGCGTGTCGTTACAGTTCATCTAGTAATAGATGGTCTAGTAATCATTTATGACTAAACATTCTCTATATACACGGTGATATCTATTTTATTCGTGTTCTATACTTGTATGGTTTATGCGTCTATGTGGCTCTATTTAGACTGCTGCTATCTGTGGTGTACCTTTGGATGCAGGGTGTTTTTATGGCTGAAACTGGTGGACACGGTGGGGATTTTACGGGAGTTGCTGAATTGTGCAAAAAATGACGAAAATGGCTCAAAAATCCAAACTTTTCTGGTCCTC</ns2:sequence><ns2:name>MT598562.1_Leishmania_infantum_isolate_ZK43-class58_minicircle_kinetoplast_sequence</ns2:name></ns2:Sequence><ns2:Sequence dsseqid="sq1604" id="sq1604"><ns2:sequence>TTGGTGTAAAATAGGGCCGGGTGGTGGCCGGAGATTGGCTCCCCTGGGTTGGAATTGGCCTTCCTGGACTGGGGCGGGCTTTCCCCTGGGTTTGGAGGCTTGTTTTTGGTGCTGGAGGCTTGGATGGGCTGGGGTTGGTAGTTAATGACTTTAAATTTGACTTTTGGCTTTTAAGTTTTGTTTTTATATGTGTTTGGGGCTTGGATTTGGGCCTGGTGGCTTTGGTTGGTTACTCGATTTTGATTCTTGCGTGGGTTTGGTATGGCTGCCCGGGCTTTACGTGGATGATTGTGGGTGTGCTCGGCCTTACCCCTTGGCTTGACATATGTTTTGTGATTAATATATAGAATAAGTTATTATTTAATTTATAGACGCGAATAGCGTGGGTGAACCTATGGTGAGCCTTAATAGTATAGTTTAGCGTGTCGTTACAGTTCATCTAGTAATAGATGGTCTAGTAATCATTTATGACTAAACATTCTCTATATACACGGTGATATCTATTTTATTCGTGTTCTATACTTGTATGGTTTATGCGTCTATGTGGCTCTATTTAGACTGCTGCTATCTGTGGTGTACCTTTGGATGCAGGGTGTTTTTATGGCTGAAACTGGTGGACACGGTGGGGGTTTTACGGGGGCTGCTGAATTGTGCAAAAAATGACGAAAATGACTCAAAAATCCAAACTTTTCTGGTCCTCC</ns2:sequence><ns2:name>MT598563.1_Leishmania_infantum_isolate_ZK5-class58_minicircle_kinetoplast_sequence</ns2:name></ns2:Sequence><ns2:Sequence dsseqid="sq1606" id="sq1606"><ns2:sequence>TGTAAAATAGGGCCGGGTGGTGGCCGGAGATTGGCTCCCCTGAGTTGGAATTGGCCTTCCTGGACTGGGGCGGGCTTTCCCCTGGGTTTGGAGGCTTGTTTTTGGTGCTGGAGGCTTGGATGGGCTGGGGTTGGTAGTTAATGACTTTAAATTTGACTTTTGGCTTTTAAGTTTTGTTTTTATATGTGTTTGGGGCTTGGATTTGGGCCTGGTGGCTTTGGTTGGTTACTCGATTTTGATTCTTGCGTGGGTTTGGTATGGCTGCCCGGGCTTTACGTGGATGATTGTGGGTGTGCTCGGCCTTACCCCCCTTGGCTTGACATATGTTTTGTGATTAATATATAGAATAAGTTATTATTTAATTTATAGACGCGAATAGCGTGGGTGAACCTATGGTGAGCCTTAATAGTATAGTTTAGCGTGTCGTTACAGTTCATCTAGTAATAGATGGTCTAGTAATCATTTATGACTAAACATTCTCTATATACACGGTGATATCTATTTTATTCGTGTTCTATACTTGTATGGTTTATGCGTCTATGTGGCTCTATTTAGACTGCTGCTATCTGTGGTGTACCTTTGGATGCAGGGTGTTTTTATGGCTGAAACTGGTGGACACGGTGGGGATTTTACGGGAGTTGCTGAATTGTGCAAAAAATGACGAAAATGGCTCAAAAATCCAAACTTTTCTGGTCCTCTGGGTA</ns2:sequence><ns2:name>MT598564.1_Leishmania_infantum_isolate_LIPA60-class58_minicircle_kinetoplast_sequence</ns2:name></ns2:Sequence><ns2:Sequence dsseqid="sq1608" id="sq1608"><ns2:sequence>GGTGTAAAATAGGGCCGGGTGGTGGCCGGAGATTGGCTCCCCTGGGTTGGAATTGGCCTTCCTGGACTGGGGCGGGCTTTCCCCTGGGTTTGGAGGCTTGTTTTTGGTGCTGGAGGCTTGGATGGGCTGGGGTTGGTAGTTAATGACTTTAAATTTGACTTTTGGCTTTTAAGTTTTGTTTTTATATGTGTTTGGGGCTTGGATTTGGGCCTGGTGGCTTTGGTTGGTTACTCGATTTTGATTCTTGCGTGGGTTTGGTATGGCTGCCCGGGCTTTACGTGGATGATTGTGGGTGTGCTCGGCCTTACCCCTTGGCTTGACATATGTTTTGTGATTAATATATAGAATAAGTTATTATTTAATTTATAGACGCGAATAGCGTGGGTGAACCTATGGTGAGCCTTAATAGTATAGTTTAGCGTGTCGTTACAGTTCATCTAGTAATAGATGGTCTAGTAATCATTTATGACTAAACATTCTCTATATACACGGTGATATCTATTTTATTCGTGTTCTATACTTGTATGGTTTATGCGTCTATGTGGCTCTATTTAGACTGCTGCTATCTGTGGTGTACCTTTGGATGCAGGGTGTTTTTATGGCTGAAACTGGTGGACACGGTGGGGGTTTTACGGGAGCTGCTGAATTGTGCAAAAAATGACGAAAATGACTCAAAAATCCAAACTTTTCTGGTCCTCCG</ns2:sequence><ns2:name>MT598565.1_Leishmania_infantum_isolate_ZK25-class58_minicircle_kinetoplast_sequence</ns2:name></ns2:Sequence><ns2:Sequence dsseqid="sq1610" id="sq1610"><ns2:sequence>GTTGGTGTAAAATAGGGCCGGGTGGTGGCCGGAGATTGGCTCCCCTGGGTTGGAATTGGCCTTCCTGGACTGGGGCGGGCTTTCCCCTGGGTTTGGAGGCTTGTTTTTGGTGCTGGAGGCTTGGATGGGCTGGGGTTGGTAGTTAATGACTTTAAATTTGACTTTTGGCTTTTAAGTTTTGTTTTTATATGTGTTTGGGCTTGGATTTGGGCCTGGTGGCTTTGGTTGGTTACTCGATTTTGATTCTTGCGTGGGTTTGGTATGGCTGCCCGGGCTTTACGTGGATGATTGTGGGTGTGCTCGGCCTTACCCCTTGGCTTGACATATGTTTTGTGATTAATATATAGAATAAGTTATTATTTAATTTATAGACGCGAATAGCGTGGGTGAACCTATGGTGAGCCTTAATAGTATAGTTTAGCGTGTCGTTACAGTTCATCTAGTAATAGATGGTCTAGTAATCATTTATGACTAAACATTCTCTATATACACGGTGATATCTATTTTATTCGTGTTCTATACTTGTATGGTTTATGCGTCTATGTGGCTCTATTTAGACTGCTGCTATCTGTGGTGTACCTTTGGATGCAGGGTGTTTTTATGGCTGAAACTGGTGGACACGGTGGGGGTTTTACGGGAGCTGCTGAATTGTGCAAAAAATGACGAAAATGACTCAAAAATCCAAACTTTTCTGGTCCTCCGT</ns2:sequence><ns2:name>MT598566.1_Leishmania_infantum_isolate_ZK47-class58_minicircle_kinetoplast_sequence</ns2:name></ns2:Sequence><ns2:Sequence dsseqid="sq1612" id="sq1612"><ns2:sequence>GGGGTTGGTGTAAAATAGGGCCGGGTGGTCCGGGAAATTCGGGGGAATTGGCCTCCCTTGGCTTGGATTGGCTGCCCTGGGCTGGGTTGGGCCGGGACCCTGGGTCTGGAGGCTTAGTTTCGGGCTAGCTAGGTTTTTGGTTATTTTGATGGTTCGGGTGGCTTTAATTTGGGGTTGGTTATGCGTTTGGTGAGATTAGTGGCTGGGGGTTTATGGCTTGGTGGGGGTTTGTTTGACTGGCTGGCTCGACCTGGCTCGTGGATGGCTTTGGTGATGGTGGCTTTGGGGGTTGACTTTGGTGTTGGGTTTTGGGTTTTGGTGGTCTTGGGTTGCCCTTAGGTGAATGACTCTCTTTAATATTAATATTAAAGGGGTGCTTTGAGCGCGTGTTATAGCCATAGCGCTTTAGAATAGTTCGACTCCGAAGACTAGGTTTGAGGTAGTTGTAAGTATACATTAATCTAGTATATAATTTAGTCTATAATAACTGACATTACTCGTACACTATAAGTATTATGTTTAATATATGTGCTATAATTTGTATCTGTAGGCTTTGTGTAGTAGTAATATCTATACCGATATATTTATAGGTTGGCGCATACTGCAGTGAATTGGAAATTAATGAATTGGAGTTGGGTTTGGGGGTGTCTTAAATCC</ns2:sequence><ns2:name>MT598567.1_Leishmania_infantum_isolate_LIPA83-class59_minicircle_kinetoplast_sequence</ns2:name></ns2:Sequence><ns2:Sequence dsseqid="sq1614" id="sq1614"><ns2:sequence>GGGGTTGGTGTAAAATAGGGCCGGGTGGTCCGGGAAATTCGGGGGAATTGGCCTCCCTTGGCTTGGATTGGCTGCCCTGGGCTGGGTTGGGCCGGGACCCTGGGTCTGGAGGCTTAGTTTCGGGCTAGCTAGGTTTTTGGTTATTTTGATGGTTCGGGTGGCTTTAATTTGGGGTTGGTTATGCGTTTGGTGAGATTAGTGGCTGGGGGTTTATGGCTTGGTGGGGGTTTGTTTGACTGGCTGGCTCGACCTGGCTCGTGGATGGCTTTGGTGATGGTGGCTTTGGGGGTTGACTTTGGTGTTGGGTTTTGGGTTTTGGTGGTCTTGGGTTGCCCTTAGGTGAATGACTCTCTTTAATATTAATATTAAAGGGGTGCTTTGAGCGCGTGTTATAGCCATAGCGCTTTAGAATAGTTCGACTCCGAAGACTAGGTTTGAGGTAGTTGTAAGTATACATTAATCTAGTATATAATTTAGTCTATAATAACTGACATTACTCGTACACTATAAGTATTATGTTTAATATATGTGCTATAATTTGTATCTGTAGGCTGTGTGTAGTAGTAATATCTATACCGATATATTTATAGGTTGGCGCATACTGCAGTGAATTGGAAATTAATGAATTGGAGTTGGGTTTGGGGGTGTCTTAAATCCTGGAAATTGGGCAAAAATGGGCAAAAATGGGCAAAAATCCCAAACTTTTCTGGTCCTCCGGGTAGGGG</ns2:sequence><ns2:name>MT598568.1_Leishmania_infantum_isolate_ZK28-class59_minicircle_kinetoplast_sequence</ns2:name></ns2:Sequence><ns2:Sequence dsseqid="sq1616" id="sq1616"><ns2:sequence>GGGTTGGTGTAAAATAGGGCCGGGTGGGTCGGGAAATTCGGGGAAATTGGCCTCCCTGCGCTAGGTTGGTGGAAATATGGCCTCCTGGCCCGTATAATTTTGGGTTTTGGTATTTGGAGCCGTTTTGAAGACTTCTTTCCCTTTGGAACTTTTGTTTTTTGGGGTTGGGTGCTGTTTTGAGGCTGGATGTTTCCTTCTTTGGAGTTGGATGTTTGGGCGTTGGGCTCGGTTTGATATTGGCTGCTCGCGGTGGGGTGCTCTATGGGTGGGCATTGGCTTTGAAGGTTTAGTTGGTTTAGGTGTTATAGGTGGGTATGAGTATGAGGTGTTTGATCATAGAATAAGTTAATATTTAAGTTAGAGGTGTGACTTGATGCATAGGATGTGCCGCTATAGGATGCTACTAGCCTACTGGTGTATAGATGAATGGTAAGATTACTGTTTATCTATATATTATAACTTACTGTCTAAATACAATCTATGCACTCGAATTTTACTTTTTAGTTTGGTGTTATATATCTAGAGTTATGTGTAGTGATACTGTTAATGTATACTTGCCTATACGATTACCAAAGATATGTGGGCCTGTAGGCTACGGAATTGGTGGAAATGGTTGGAATGTTAGGGAATGTGTGAAAAATCCCGAAAAATCCCGAAAAATGGGGGGAAATTCCAAACTTTTCTGGTCCTTCGGGTAGGGGCGTT</ns2:sequence><ns2:name>MT598569.1_Leishmania_infantum_isolate_LIPA60-class6_minicircle_kinetoplast_sequence</ns2:name></ns2:Sequence><ns2:Sequence dsseqid="sq1618" id="sq1618"><ns2:sequence>CAAAAATGGGCTCCGGGGCGGAAAACTGGGGTTGGTGTAAAATAGGGCCGGGGGTCGGGAAATTCGGGGAAATTGGCCTCCCTGCGCTAGGTTGGTGGAAATATGGCCTCCTGGCCCGTATAATTTTGGGTTTTGGTATTTGGAGCCGTTTTGAAGACTTCTTTCCCTTTGGAACTTTTGTTTTTTGGGGTTGGGGTGCTGTTTTGAGGCTGGATGTTTCCTTCTTTGGAGTTGGGTGTTTGGGCGTTGGGCTCGGTTTGATATTGGCTGCTCGCGGTGGGGTGCTCTATGGGTGGACATTGGCTTTGAAGGTTTAGTTGGCTTAGGTGTTATAGGTGGGTATGAGTATGAGGTGTTTGATCATAGAATAAGTTAATATTTAAGTTAGGGGTGTGACTTGATGCATAGGATGTGCCGCTATAGGATGCTACTAGCCTACTGGTGTATAGATGAATGGTAAGATTACTGTTTATCTATATATTATAACTTACTGTCTAAATACAATCTATGCACTCGAATTTTACTTTTTAGTTTGGTGTTATATATCTAGAGTTATGTGTAGTGATACTGTTAATGTATACTTACCTATACGATTACCAGAGATATATGGGCCTGTGGGCTATGGAATTGATGGAAATGGTTGGAATGTTAGGGAATGTGTGAAAAATCCCGAAAAATCCCGAAAAAAGGGGGAAATTCCAAACTTTTCTGGTCCTCCGGGTAGGGGCG</ns2:sequence><ns2:name>MT598570.1_Leishmania_infantum_isolate_LIPA83-class6_minicircle_kinetoplast_sequence</ns2:name></ns2:Sequence><ns2:Sequence dsseqid="sq1620" id="sq1620"><ns2:sequence>GCGTTGGTGTAAAATAGGGCCGGGTGGGTCGGGAAATTCGGGGAAATTGGCCTCCCTGCGCTAGGTTGGTGGAAATATGGCCTCCTGACCCGTATAATTTTGGGTTTTGGTATTTGGAGCCGTTTTGAAGACTTCTTTCCCTTTGGAACTTTTGTTTTTTGGGGTTGGGGTGCTGTTTTGAGGCTGGATGTTTCCTTCTTTGGAGTTGGGTGTTTGGGCGTTGGGCTCGGTTTGATATTGGCTGCTCGCGGTGGGGTGCTCTATGGGTGGGCATTGGCTTTGAAGGTTTAGTTGGTTTAGGTGTTATAGGTGGGTATGAGTATGAGGTGTTTGATCATAGAATAAGTTAATATTTAAGTTAGAGGTGTGACTTGATGCATAGGATGTGCCGCTATAGGATGCTACTAGCCTACTGGTGTATAGATGAATGGTAAGATTACTGTTTATCTATATATTATAACTTACTGTCTAAATACAATCTATGCACTCGAATTTTACTTTTTAGTTTGGTGTTATATATCTAGAGTTATGTGTAGTGATACTGTTAATGTATACTTGCCTATACGATTACCAAAGATATGTGGGCCTGTAGGCTACGGAATTGGTGGAAATGGTTGGAATGTTAGGGAATGTGTGAAAAATCCTGAAAAATCCCGAAAAATGGGGGAAAATTCCAA</ns2:sequence><ns2:name>MT598571.1_Leishmania_infantum_isolate_ZK25-class6_minicircle_kinetoplast_sequence</ns2:name></ns2:Sequence><ns2:Sequence dsseqid="sq1622" id="sq1622"><ns2:sequence>GGGGTTGGTGTAAAATAGGGCCGGGTGGGTCGGGAAATTCGGGGAAATTGGCCTCCCTGCGCTAGGTTGGTGGAAATATGGCCTCCTGACCCGTATAATTTTGGGTTTTGGTATTTGGAGCCGTTTTGAAGACTTCTTTCCCTTTGGAACTTTTGTTTTTTTGGGGTTGGGTGCTGTTTTGAGGCTGGATGTTTCCTTCTTTGGAGTTGGATGTTTGGGCGTTGGGCTTGGTTTGATATTGGCTGCTCGCGGTGGGGTGCTCTATGGGTGGGCATTGGCTTTGAAGGTTTAGTTGGTTTAGGTGTTATAGGTGGGTATGAGTATGAGGTGTTTGATCATAGAATAAGTTAATATTTAAGTTAGAGGTGTGACTTGATGCATAGGATGTGCCGCTATAGGATGCTACTAGCCTACTGGTGTATAGATGAATGGTAAGATTACTGTTTATCTATATATTATAACTTACTGTCTAAATACAATCTATGCACTCGAATTTTACTTTTTAGTTTGGTGTTATATATCTAGAGTTATGTGTAGTGATACTGTTAATGTATACTTGCCTATACGATTACCAAAGATATGTGGGCCTGTAGGCTACGGAATTGGTGGAAATGGTTGGAATGTTAGGGAATGTGTGAAAAATCCTGAAAAATCCCGAAAAATGGGGGAAAATTCCAAACTTTTCTGGTCCTTCGGGTAGGGGCGTT</ns2:sequence><ns2:name>MT598572.1_Leishmania_infantum_isolate_ZK5-class6_minicircle_kinetoplast_sequence</ns2:name></ns2:Sequence><ns2:Sequence dsseqid="sq1624" id="sq1624"><ns2:sequence>GGAGCCGTTTTGAAGACTTCTTTCCCTTTGGAACTTTTGTTTTTTGGGGTTGGGTGCTGTTTTGAGGCTGGATGTTTCCTTCTTTGGAGTTGGATGTTTGGGCGTTGGGCTCGGTTTGATATTGGCTGCTCGCGGTGGGGTGCTCTATGGGTGGGCATTGGCTTTGAAGGTTTAGTTGGTTTAGGTGTTATAGGTGGGTATGAGTATGAGGTGTTTGATCATAGAATAAGTTAATATTTAAGTTAGAGGTGTGACTTGATGCATAGGATGTGCCGCTATAGGATGCTACTAGCCTACTGGTGTATAGATGAATGGTAAGATTACTGTTTATCTATATATTATAACTTACTGTCTAAATACAATCTATGCACTCGAATTTTACTTTTTAGTTTGGTGTTATATATCTAGAGTTATGTGTAGTGATACTGTTAATGTATACTTGCCTATACGATTACCAAAGATATGTGGGCCTGTAGGCTACGGAATTGGTGGAAATGGTTGGAATGTTAGGGAATGTGTGAAAAATCCCGAAAAATCCCGAAAAATGGGGGGAAATTCCAAACTTTTCTGGTCC</ns2:sequence><ns2:name>MT598573.1_Leishmania_infantum_isolate_ZK47-class6_minicircle_kinetoplast_sequence</ns2:name></ns2:Sequence><ns2:Sequence dsseqid="sq1626" id="sq1626"><ns2:sequence>AGTTCATTTTTGGCCCGAAAATGTCATTTTTGGCCTCCGAGGCGGGAAACTGGGGGTTGGTGTAAATAGGGCCGGGTGGTGGCTGGAATTTTGGGGAAATGACCTCCTCGGGCTTGGATTATCGGGGTTGGAGCTGAGGTGGGAATTTTATACGGGGTTGGAGGCTTTGTTTTGGGGTTGCTGGCTTTTCTGCTCATGGAGACACGTTTAACGGGTTTTGACTTGTTTGTTGGATTTTGGTTGGACGGATATGGTTTTAAATTGGATTGGATTTAGGTTTGGGGGTTGGCCATGGACGTTGGGGCCTTGGCATTGAATGGGGTGACTCATGGGGTTGGCTCGTGGTATGAATGGTTACAGCTTTGATGCTTATTATAATATAGAATATATTAATATTATATTATGTGGCCAGTGATGGCCTTACTATATATTTATAGCTGTGGAGTTTGTTAGGAGGTCGATAATATTCGGCCGGTATACAATTAACTACACATAAGCTATCTATATTTACTACACATATTATTTTTACGTTTTTGTATAGTGTTTGATCTAGAGTTTGGTTATGTAGCTGACTAGATTCGATGCTAGTGTACCTGTTACCTACCTAAAGGCTATATGCTCCTGCGGGGATGTGGTTGTGCCTGGGTTGGGCTGAGTTGGAAATTCCAAAAAAAGATCTAAAAATGACGAAAAATAGGCCAAATTCCCAAACTTTTCTGGTCCTCCGGGTAGGG</ns2:sequence><ns2:name>MT598574.1_Leishmania_infantum_isolate_LIPA60-class7_minicircle_kinetoplast_sequence</ns2:name></ns2:Sequence><ns2:Sequence dsseqid="sq1628" id="sq1628"><ns2:sequence>ATTTTTGGCCCGAAAATGCCATTTTTGGCCTCCGAGGCGGGAAACTGGGGGTTGGTGTAAATAGGGTCGGGTGGTGGCTGGAATTTTGGGGAAATGGCCTCCTCGGGCTTGGATTATCGGGGTTGGGGCTGAGGTGGGAATTTTATACGGGGTTGGAGGCTTTGTTTTGGGGTTGCTGGCTTTTCTGCTCGTGGAGACACGTTTAACGGGTTTTGACTTGTTTGTTGGATTTTGGTTGGGCGGATATGGTTTTAAATTGGATTGGATTTAGGTTTGGGGGTTGGCCATAGACGTTGGGCCTTGGCATTGAATGGGGTGACTCATGGGGTTGGCTCGTGGTATGAATGGTTACAGCTTTGATTGCTTATTATAATATAGAATATATTAATATTATATTATGTGGCCAGTGATGGCCTTACTATATATTTATAGCTGTGGAGTTTGTTAGGAGGTCGATAATATTCGGCCGGTATACAATTAACTACACATAAGCTATCTATATTTACTACACATATTATTTTTACGTTTTTGTATAGTGTTTGATCTAGAGTTTGATTATGTAGCTGACTAGATTCGATGCTAGTGTACCTGTTACCTACCTAAAGGCTATATGCTCCTGCGGGGATGTGGTTGTGCCTGGGTTGGGATGGGTTGGAAATTCCAAAAAAAAGATCTAAAAATGACGAAAAATAGGCCAAATTCCCAAACTTTTCTGGTCCTCCGGGTAGGG</ns2:sequence><ns2:name>MT598575.1_Leishmania_infantum_isolate_LIPA83-class7_minicircle_kinetoplast_sequence</ns2:name></ns2:Sequence><ns2:Sequence dsseqid="sq1630" id="sq1630"><ns2:sequence>GAAACTGGGGGTTGGTGTAAATAGGGCCGGGTGGTGGCTGGAATTTTGGGGAAATGACCTCCTCGGGCTTGGATTATCGGGGTTGGAGCTGAGGTGGGAATTTTATACGGGGTTGGAGGCTTTGTTTTGGGGTTGCTGGCTTTTCTGCTCATGGAGACACGTTTAACGGGTTTTGACTTGTTTGTTGGATTTTGGTTGGACGGATATGGTTTTAAATTGGATTGGATTTAGGTTTGGGGGTTGGCCATAGACGTTGGGGCCTTGGCATTGAATGGGGTGACTCATGGGGTTGGCTCGTGGTATGAATGGTTACAGCTTTGATGCTTATTATAATATAGAATATATTAATATTATATTATGTGGCCAGTGATGGCCTTACTATATATTTATAGCTGTGGAGTTTGTTAGGAGGTCGATAATATTCGGCCGGTATACAATTAACTACACATAAGCTATCTATATTTACTACACATATTATTTTTACGTTTTTGTATAGTGTTTGATCTAGAGTTTGGTTATGTAGCTGACTAGATTCGATGCTAGTGTACCTGTTACCTACCTAAAGGCTATATGCTCCTGCGGGGATGTGGTTGTGCCTGGGTTGGGCTGAGTTGGAAATTCCAAAAAAAGATCTAAAAATGACGAAAAATAGGCCAAATTCCCAAACTTTTCTGGTCCTCCGGGTAGGG</ns2:sequence><ns2:name>MT598576.1_Leishmania_infantum_isolate_ZK25-class7_minicircle_kinetoplast_sequence</ns2:name></ns2:Sequence><ns2:Sequence dsseqid="sq1632" id="sq1632"><ns2:sequence>AAAATGCCATTTTTGGCCTCCGAGGTGGGAAACTGGGGGTTGGTGTAAATAGGGCCGGGTGGTGGCTGGAATTTTGGGGAAATGACCTCCTCGGGCTTGGATTATCGGGGTTGGAGCTGAGGTGGGAATTTTATACGGGGTTGGAGGCTTTGTTTTGGGGTTGCTGGCTTTTCTGCTTATGGAGACACGTTTAACGGGTTTTGACTTGTTTGTTGGATTTTGGTTGGGCGGATATGGTTTTAAATTGGATTGGATTTAGGTTTGGGGGTTGGCCATAGACGTTGGGGCCTTGGCATTGAATGGGTGACTCATGGGGTTGGCTCGTGGTATGAATGGTTACAGCTTTGATGCTTATTATAATATAGAATATATTAATATTATATTATGTGGCCAGTGATGGCCTTACTATATATTTATAGCTGTGGAGTTTGTTAGGAGGTCGATAATATTCGGCCGGTATACAATTAACTACACATAAGCTATCTATATTTACTACACATATTATTTTTACGTTTTTGTATAGTGTTTGATCTAGAGTTTGGTTATGTAGCTGACTAGATTCGATGCTAGTGTACCTGTTACCTACCTAAAGGCTATATGCTCCTGCGGGGATGTGGTTGTGCCTGGGTTGGGATGAGTTGGAAATTCCAAAAAAAGATCTAAAAATGACGAAAAATAGGCCAAATTCCCAAACTTTTCTGGTCCTCCGGGTAGGG</ns2:sequence><ns2:name>MT598577.1_Leishmania_infantum_isolate_ZK43-class7_minicircle_kinetoplast_sequence</ns2:name></ns2:Sequence><ns2:Sequence dsseqid="sq1634" id="sq1634"><ns2:sequence>AAATCCCGTTCATTTTTGGCCCGAAAATGCCATTTTTGGCCTCCGAGGCGGGAAACTGGGGGTTGGTGTAAATAGGGTCGGGTGGTGGCTGGAATTTTGGGGAAATGGCCTCCTCGGGCTTGGATTATCGGGGTTGGGGCTGAGGTGGGAATTTTATACGGGGTTGGAGGCTTTGTTTTGGGGTTGCTGGCTTTTCTGCTCGTGGAGACACGTTTAACGGGTTTTGACTTGTTTGTTGGATTTTGGTTGGGCGGATATGGTTTTAAATTGGATTGGATTTAGGTTTGGGGGTTGGCCATAGACGTTGGGGCCTTGGCATTGAATGGGGTGACTCATGGGGTTGGCTCGTGGTATGAATGGTTACAGCTTTGATTGCTTATTATAATATAGAATATATTAATATTATATTATGTGGCCAGTGATGGCCTTACTATATATTTATAGCTGTGGAGTTTGTTAGGAGGTCGATAATATTCGGCCGGTATACAATTAACTACACATAAGCTATCTATATTTACTACACATATTATTTTTACGTTTTTGTATAGTGTTTGATCTAGAGTTTGGTTATGTAGCTGACTAGATTCGATGCTAGTGTACCTGTTACCTACCTAAAGGCTATATGCTCCTGCGGGGATGTGGTTGTGCCTGGGTTGGGATGGGTTGGAAATTCCAAAAAAAGATCTAAAAATGACGAAAAATAGGCCAAATTCCCAAACTTTTCTGGTCCTCCGGGTAGGG</ns2:sequence><ns2:name>MT598578.1_Leishmania_infantum_isolate_ZK5-class7_minicircle_kinetoplast_sequence</ns2:name></ns2:Sequence><ns2:Sequence dsseqid="sq1636" id="sq1636"><ns2:sequence>CGTTCATTTTTGGCCCGAAAATGCCATTTTTGGCCTCCGAGGCGGGAAACTGGGGGTTGGTGTAAATAGGGTCGGGTGGTGGCTGGAATTTTGGGGAAATGGCCTCCTCGGGCTTGGATTATCGGGGTTGGGGCTGAGGTGGGAATTTTATACGGGGTTGGAGGCTTTGTTTTGGGGTTGCTGGCTTTTCTGCTCGTGGAGACACGTTTAACGGGTTTTGACTTGTTTGTTGGATTTTGGTTGGGCGGATATGGTTTTAAATTGGATTGGATTTAGGTTTGGGGGTTGGCCATAGACGTTGGGCCTTGGCATTGAATGGGGTGACTCATGGGGTTGGCTCGTGGTATGAATGGTTACAGCTTTGATTGCTTATTATAATATAGAATATATTAATATTATATTATGTGGCCAGTGATGGCCTTACTATATATTTATAGCTGTGGAGTTTGTTAGGAGGTCGATAATATTCGGCCGGTATACAATTAACTACACATAAGCTATCTATATTTACTACACATATTATTTTTACGTTTTTGTATAGTGTTTGATCTAGAGTTTGATTATGTAGCTGACTAGATTCGATGCTAGTGTACCTGTTACCTACCTAAAGGCTATATGCTCCTGCGGGGATGTGGTTGTGCCTGGGTTGGGATGGGTTGGAAATTCCAAAAAAAAGATCTAAAAATGACGAAAAATAGGCCAAATTCCCAAACTTTTCTGGTCCTCCGGGTAG</ns2:sequence><ns2:name>MT598579.1_Leishmania_infantum_isolate_ZK47-class7_minicircle_kinetoplast_sequence</ns2:name></ns2:Sequence><ns2:Sequence dsseqid="sq1638" id="sq1638"><ns2:sequence>GGTTGGTGTAAAATAGGGCTGGGTGGTAGCCGGGATGGACTCCCCTGGGCTGGATTGGCCTGAAACCACGGGTCTGGAGGCTTGTTTTCACTTCGTTCAGAATTTCTTTTTAATTTTTGGCTTGTGAATGGTGGGTTTGCTGATGTTGTTGGGTTGGCCGGATAACTTGGACGCTTTGGGGCTTTTAGAATTAGCGTTTGGGGTCTTTGGTTGTGTGTTTGGGAGTTGGTTTGGGGGTCGCCATGCCGGTTTTTATTGGTGGGGTTTTAGATGATCTTGGGTGGCTTCGGGTGATGTTGACTTGAGATTGGATGGTATTGATGGTGGTTGGGGATTACATCTTTCCCTTGCTTTATATATTATATTTGATTGTTTTGTTGTCCGTAAGGATAGGCATAGGAGCGGGAACCGCTAGGTGAACCGGGTAGCCTCCTATATAGTTATAAGTATGGCGTGTTAGTGGAATGTTATATTCTACGTATACACAGTCTATCTATCTCGGTCTAGCTCTACAGTTAAGTCCACGATTACCAAATGTGGCATGAATGTTCTAGAGTTTGATAGTGATATGTCTGTACCTGCTATACCTAAAGGTGGTGCTCCTACGGGGTGCAGAATTGAATTTTGGGCATTGAATTTGGGAGATTCTTTGGAAAATCCTGAAAAATGCTGAAAATGGCCAAAAATCCCAAACTTTTCTGGTCCTTCGGGTAGGGGCGTTCTGC</ns2:sequence><ns2:name>MT598580.1_Leishmania_infantum_isolate_LIPA60-class8_minicircle_kinetoplast_sequence</ns2:name></ns2:Sequence><ns2:Sequence dsseqid="sq1640" id="sq1640"><ns2:sequence>CCGTTCAAAAAATGCCCGAAAATGCCGAAAATCGGGTCCGGGGTGGGAAACTGGGGGTTGGTGTAAAATAGGGCTGGGTGGTAGCCGGGATGGACTCCCCTGGGCTGGATTGGCCTGAAACCACGGGTCTGGAGGCTTGTTTTCACTTCGTTCAGAATTTCTTTTTAATTTTTGGCTTGTGAATGGTGGGTTTGCTGATGTTGTTGGGTTGGCCGGATAACTTGGACGCTTTGGGGCTTTTAGAATTAGCGTTTGGGGTCTTTGGTTGTGTGTTTGGGAGTTGGTTTGGGGGTCGCCATGCCGGTTTTGATTGGTGGGGTTTTAGATGATCTTGGGTGGCTTCGGGTGATGTTGACTTGAGATTGGGTGGTATTGATGGTGGTTGGGGATTACATCTTTCCCTTGCTTTATATATTATATTTGATTGTTTTGTTGTCCGTAAGGATAGGCATAGGGGCGGGAACCACTAGGTGAACCGGGTAGCCTCCTATATAGTTATAAGTATGGCGTGTTAGTGGAATGTTATATTCTACGTATACACAGTCTATCTATCTCGGTCTAGCTCTACAGTTAAGTCCACGATTACCAAATGTGGCATGAATGTTCTGGAGTTTGATAGTGATATGTCTGTACCTGCTATACCTAAAGGTGGTGCTCCTACGGGGTGCAGAATTGAATTTTGGGCATTGAATTTGGGAGATTCTTTGGAAAATCCTGAAAAATGCTGAAAATGGCCAAAAATCCCAAACTTTTCTGGTCCTCCGGGTAGGGG</ns2:sequence><ns2:name>MT598581.1_Leishmania_infantum_isolate_LIPA83-class8_minicircle_kinetoplast_sequence</ns2:name></ns2:Sequence><ns2:Sequence dsseqid="sq1642" id="sq1642"><ns2:sequence>ATGTTCAAAAAATGACCAAAAATGCCGAAAATCGGGTTCGGGGTGGGAAACTGGGGGTTGGTGTAAAATAGGGCTGGGTGGTAGCCAGGATGGACTCCCCTGGGCTGGATTGGCCTGAAACCACGGGTCTGGAGGCTTGTTTTCACTTCGTTCAGAATTTCTTTTTAATTTTTGGCTTGTGAATGGTGGGTTTGCTGATGTTGTTGGGTTGGCCGGATAACTTGGACGCTTTGGGGCTTTTAGAATTAGCGTTTGGGGTCTTTGGTTGTGTGTTTGGGAGTTGGTTTGGGGGTCGCCATGCCGGTTTTGATTGGTGGGGTTTTAGATGATCTTGGGTGGCTTCGGGTGATGTTGACTTGAGATTGGGTGGTATTGATGGTGGTTGGGGATTACATCTTTCCCTTGCTTTATATATTATATTTGATTGTTTTGTTGTCCGTAAGGATAGGCATAGGAGCGGGAACCGCTAGGTGAACCGGGTAGCCTCCTATATAGTTATAAGTATGGCGTGTTAGTGGAATGTTATATTCTACGTATACACAGTCTATCTATCTCGGTCTAGCTCTACAGTTAAGTCCACGATTACCAAATGTGGCATGAATGTTCTAGAGTTTGATAGTGATATGTCTGTACCTGCTATACCTAAAGGTGGTGCTCCTACGGGGTGCAGAATTGAATTTTGGGCATTGAATTTGGGAGATTCTTTGGAAAATCCTGAAAAATGCTGAAAATGGCCAAAAATCCCAAACTTTTCTGGTCCTTCGGGTAGGGGCGTTCTG</ns2:sequence><ns2:name>MT598582.1_Leishmania_infantum_isolate_ZK25-class8_minicircle_kinetoplast_sequence</ns2:name></ns2:Sequence><ns2:Sequence dsseqid="sq1644" id="sq1644"><ns2:sequence>GTGTAAAATAGGGCTGGGTGGTAGCCGGGATGGACTCCCCTGGGCTGGATTGGCCTGAAACCACGGGTCTGGAGGCTTGTTTTCACTTCGTTCAGAATTTCTTTTTAATTTTTGGCTTGTGAATGGTGGGTTTGCTGATGTTGTTGGGTTGGCCGGATAACTTGGACGCTTTGGGGCTTTTAGAATTAGCGTTTGGGGTCTTTGGTTGTGTGTTTGGGAGTTAGTTTGGGGGTCGCCATGCCGGTTTTGATTGGTGGGGTTTTAGATGATCTTGGGTGGCTTCGGGTGATGTTGACTTGAGATTGGATGGTATTGATGGTGGTTGGGGATTACATCTTTCCCTTGCTTTATATATTATATTTGATTGTTTTGTTGTCCGTAAGGATAGGCATAGGAGCGGGAACCGCTAGGTGAACCGGGTAGCCTCCTATATAGTTATAAGTATGGCGTGTTAGTGGAATGTTATATTCTACGTATACACAGTCTATCTATCTCGGTCTAGCTCTACAGTTAAGTCCACGATTACCAAATGTGGCATGAATGTTCTAGAGTTTGATAGTGATATGTCTGTACCTGCTATACCTAAAGGTGGTGCTCCTACGGGGTGCAGAATTGAATTTTGGGCATTGAATTTGGGAGATTCTTTGGAAAATCCTGAAAAATGCTGAAAATGGCCAAAAATCCCAAACTTTTCTGGTCCTTCGGGTAGGGGCGTTCTGC</ns2:sequence><ns2:name>MT598583.1_Leishmania_infantum_isolate_ZK43-class8_minicircle_kinetoplast_sequence</ns2:name></ns2:Sequence><ns2:Sequence dsseqid="sq1646" id="sq1646"><ns2:sequence>TGGTGTAAAATAGGGCTGGGTGGTGGCCGGGATGGACTCCCCTGGGCTGGATTGGCCTGAAACCACGGGTCTGGAGGCTTGTTTTCACTTCGTTCAGAATTTCTTTTTAATTTTTGGCTTGTGAATGGTGGGTTTGCTGATGTTGTTGGGTTGGCCGGATAACTTGGACGCTTTGGGGCTTTTAGAATTAGCGTTTGGGGTCTTTGGTTGTGTGTTTGGGAGTTGGTTTGGGGGTCGCCATGCCGGTTTTGATTGGTGGGGTTTTAGATGATCTTGGGTGGCTTCGGGTGATGTTGACTTGAGATTGGGTGGTATTGATGGTGGTTGGGGATTACGTCTTTCCCTTGCTTTATATATTATATTTGATTGTTTTGTTGTCCGTAAGGATAGGCATAGGGGCGGGAACCACTAGGTGAACCGGGTAGCCTCCTATATAGTTATAAGTATGGCGTGTTAGTGGAATGTTATATTCTACGTATACACAGTCTATCTATCTCGGTCTAGCTCTACAGTTAAGTCCACGATTACCAAATGTGGCATGAATGTTCTGGAGTTTGATAGTGATGTGTCTGTACCTGCTATACCTAAAGGTGGTGCTCCTACGGGGTGCAGAATTGAATTTTGGGCATTGAATTTGGGAGATTCTTTGGAAAATCCTGAAAAATGCTGAAAATGGCCAAAAATCCCAAACTTTTCTGGTCCTCCGGGTAGGGGCGT</ns2:sequence><ns2:name>MT598584.1_Leishmania_infantum_isolate_ZK5-class8_minicircle_kinetoplast_sequence</ns2:name></ns2:Sequence><ns2:Sequence dsseqid="sq1648" id="sq1648"><ns2:sequence>TCGGGTTCGGGGTGGGAAACTGGGGGTTGGTGTAAAATAGGGCTGGGTGGTAGCCAGGATGGACTCCTCTGGGCTGGATTGGCCTGAAACCACGGGTCTGGAGGCTTGTTTTCACTTCGTTCAGAATTTCTTTTTAATTTTTGGCTTGTGAATGGTGGGTTTGCTGATGTTGTTGGGTTGGCCGGATAACTTGGACGCTTTGGGGCTTTTAGAATTAGCGTTTGGGGTCTTTGGTTGTGTGTTTGGGAGTTGGTTTGGGGGTCGCCATGCCGGTTTTGATTGGTGGGGTTTTAGATGATCTTGGGTGGCTTCGGGTGATGTTGACTTGAGATTGGGTGGTATTGATGGTGGTTGGGGATTACATCTTTCCCTTGCTTTATATATTATATTTGATTGTTTTGTTGTCCGTAAGGATAGGCATAGGAGCGGGAACCGCTAGGTGAACCGGGTAGCCTCCTATATAGTTATAAGTATGGCGTGTTAGTGGAATGTTATATTCTACGTATACACAGTCTATCTATCTCGGTCTAGCTCTACAGTTAAGTCCACGATTACCAAATGTGGCATGAATGTTCTAGAGTTTGATAGTGATATGTCTGTACCTGCTATACCTAAAGGTGGTGCTCCTACGGGGTGCAGAATTGAATTTTGGGCATTGAATTTGGGAGATTCTTTGGAAAATCCTGAAAAATGCTGAAAATGGCCAAAAATCCCAAACTTTTCTGGTCCTTCGGGTAGGGGCGTTCTGCGAAAATCGAAAAATGG</ns2:sequence><ns2:name>MT598585.1_Leishmania_infantum_isolate_ZK47-class8_minicircle_kinetoplast_sequence</ns2:name></ns2:Sequence><ns2:Sequence dsseqid="sq1650" id="sq1650"><ns2:sequence>ATCCCGTTCAAAAAAATCCTAAAAATGGCAAAAATCGGCCCCGGGGGGGGAAACTGGGGGTTGGTGTAAAATAGGGCGGGTGGTCCGGGGGATTCGGGGAAATTGGCCTTCCTGGGCTGGGATGTGTTGAAACCCTGGGTCTGGAGGCTTTGTTTTTTGGGTTGGATTTTTCGTGAGGATTTGGCTTGTTAAGTGGCTTGTTGGCTGTTGGTTATGCGTGTGCTGGTTGGTTTCATGCGTTGTTTGGGTGGATTGGTGTGATCTTGGGTTGATGTTGGGTGGGGTACCTCGTTAATTGAAGGTTTGGGCCCTAGTGTTGGGGTGGGGGTTTTATACGAATGGGGGTTGACCCTGGCGTGGAGAGTTGATGCCCTTGGCTGGTATGGGTGTGGTTGACCTCTCCCTTGCTTTGATATTAATATTAATATTAATTATAGTATAAATGGTTATAGTGATGGTGGCTATAGCCAAGGGGTAACCTATAGTTTATATAGGGCGTTAGGCGATAAGGCTACCGGAGTATTGCGTAGGTAGTATATAAGCCTATCATACGTCCTAGATCTAGTCACATATTATTCTCTATTTATTGTTGATTTGTTTGTATGTTTGATGTTATATGTGGTGTATGTGTCTAGTAGACTGATAATACAGAGTACTATCTAGTGCTAAAGACTGCTGCCTTGGTAGGCGTGAATTGGAAATTGGAGTGATTTGGCTGAAAAATCCTTGAAAATCCTTGAAAATCCTCGAGAATGGGGGGAAATTCCCAAACTTTTCTGGTCCTCCGGGTAGG</ns2:sequence><ns2:name>MT598586.1_Leishmania_infantum_isolate_LIPA60-class9_minicircle_kinetoplast_sequence</ns2:name></ns2:Sequence><ns2:Sequence dsseqid="sq1652" id="sq1652"><ns2:sequence>AAACTGGGGGTTGGTGTAAAATAGGGCGGGTGGTCCGGGGGATTCGGGGAAATTGGCCTTCCTGGGCTGGGATGTGTTGAAACCCTGGGTCTGGAGGCTTTGTTTTTTGGGTTGGATTTTTCGTGAGGATTTGGCTTGTTAAGTGGCTTGTTGGCTGTTGGTTATGCGTGTGCTGGTTGGTTTCATGCGTTGTTTGGGTGGATTGGTGTGATCTTGGGTTGATGTTGGGTGGGGTACCTCGTTAATTGAAGGTTTGGGCCCTAGTGTTGGGGTGGGGGTTTTATACGAATGGGGGTTGACCCTGGCGTGGAGAGTTGATGCCCTTGGCTGGTATGGGTGTGGTTGACCTCTCCCTTGCTTTGATATTAATATTAATATTAATTATAGTATAAATGGTTATAGTGATGGTGGCTATAGCCAAGGGGTAACCTATAGTTTATATAGGACGTTAGGCGATAAGGCTACCGGAGTATTGCGTAGGTAGTATATAAGCCTATCATACGTCCTAGATCTAGTCACATATTATTCTCTATTTATTGTTGATTTGTTTATATGTTTGATGTTATATGTGGTGTATGTATCTAGTAGACTGATAATACAGAGTACTATCTAGTGCTAAAGACTGCTGCCTTGGTAGGCGTGAATTGGAAATTGGAGTGATTTGGCTGAAAAATCCTTGAAAATCCTTGAAAATCCTCGAGAATGGGGGGAAATTCCCAAACTTTTCTGGTCCTCCGGGTAGG</ns2:sequence><ns2:name>MT598587.1_Leishmania_infantum_isolate_LIPA83-class9_minicircle_kinetoplast_sequence</ns2:name></ns2:Sequence><ns2:Sequence dsseqid="sq1654" id="sq1654"><ns2:sequence>GGAAACTGGGGGTTGGTGTAAAATAGGGCGGGTGGTCCGGGGGATTCGGGGAAATTGGCCTTCCTGGGCTGGGATGTGTTGAAACCCTGGGTCTGGAGGCTTTGTTTTTTGGGTTGGATTTTTCGTGAGGATTTGGCTTGTTAAGTGGCTTGTTGGCTGTTGGTTATGCGTGTGCTGGTTGGTTTCATGCGTTGTTTGGGTGGATTGGTGTGATCTTGGGTTGATGTTGGGTGGGGTACCTCGTTAATTGAAGGTTTGGGCCCTAGTGTTGGGGTGGGGGTTTTATACGAATGGGGGTTGACCCTGGCGTGGAGAGTTGATGCCCTTGGCTGGTATGGGTGTGGTTGACCTCTCCCTTGCTTTGATATTAATATTAATATTAATTATAGTATAAATGGTTATAGTGATGGTGGCTATAGCCAAGGGGTAACCTATAGTTTATATAGGGCGTTAGGCGATAAGGCTACCGGAGTATTGCGTAGGTAGTATATAAGCCTATCATACGTCCTAGATCTAGTCACATATTATTCTCTATTTATTGTTGATTTGTTTATATGTTTGATGTTATATGTGGTGTATGTGTCTAGTAGACTGATAATACAGAGTACTATCTAGTGCTAAAGACTGCTGCCTTGGTAGGCGTGAATTGGAAATTGGAGTGATTTGGCTGAAAAATCCTTGAAAATCCTTGAAAATCCTCGAGAATGGGGGGAAATTCCCAAACTTTTCTGGTCCTCCGGGTA</ns2:sequence><ns2:name>MT598588.1_Leishmania_infantum_isolate_ZK25-class9_minicircle_kinetoplast_sequence</ns2:name></ns2:Sequence><ns2:Sequence dsseqid="sq1656" id="sq1656"><ns2:sequence>GAAACTGGGGGTTGGTGTAAAATAGGCGGGTGGTCCGGGGGATTCGGGGAAATTGGCCTTCCTGGGCTGGGATGTGTTGAAACCCTGGGGTCTGGAGGCTTTGTTTTTTGGGTTGGATTTTTCGTGAGGATTTGGCTTGTTAAGTGGCTTGTTGGCTGTTGGTTATGCGTGTGCTGGTTGGTTTCATGCGTTGTTTGGGTGGATTGGTGTGATCTTGGGTTGATGTTGGGTGGGGTACCTCGTTAATTGAAGGTTTGGGCCCTAGTGTTGGGGTGGGGGTTTTATACGAATGGGGGTTGACCCTGGCGTGGAGAGTTGATGCCCTTGGCTGGTATGGGTGTGGTTGACCTCTCCCTTGCTTTGATATTAATATTAATATTAATTATAGTATAAATGGTTATAGTGATGGTGGCTATAGCCAAGGGGTAACCTATAGTTTATATAGGGCGTTAGGCGATAAGGCTACCGGAGTATTGCGTAGGTAGTATATAAGCCTATCATACGTCCTAGATCTAGTCACATATTATTCTCTATTTATTGTTGATTTGTTTATATGTTTGATGTTATATGTGGTGTATGTATCTAGTAGACTGATAATACAGAGTACTATCTAGTGCTAAAGACTGCTGCCTTGGTAGGCGTGAATTGGAAATTGGAGTGATTTGGCTGAAAAATCCTTGAAAATCCTTGAAAATCCTCGAGAATGGGGGGAAATTCCCAAACTTTTCTGGTCCTCCGGGTAGG</ns2:sequence><ns2:name>MT598589.1_Leishmania_infantum_isolate_ZK43-class9_minicircle_kinetoplast_sequence</ns2:name></ns2:Sequence><ns2:Sequence dsseqid="sq1658" id="sq1658"><ns2:sequence>AAACTGGGGGTTGGTGTAAAATAGGGCGGGTGGTCCGGGGGATTCGGGGAAATTGGCCTTCCTGGGCTGGGATGTGTTGAAACCCTGGGTCTGGAGGCTTTGTTTTTTGGGTTGGATTTTTCGTGAGGATTTGGCTTGTTAAGTGGCTTGTTGGCTGTTGGTTATGCGTGTGCTGGTTGGTTTCATGCGTTGTTTGGGTGGATTGGTGTGATCTTGGGTTGATGTTGGGTGGGGTACCTCGTTAATTGAAGGTTTGGGCCCTAGTGTTGGGGTGGGGGTTTTATACGAATGGGGGTTGACCCTGGCGTGGAGAGTTGATGCCCTTGGCTGGTATGGGTGTGGTTGACCTCTCCCTTGCTTTGATATTAATATTAATATTAATTATAGTATAAATGGTTATAGTGATGGTGGCTATAGCCAAGGGGTAACCTATAGTTTATATAGGACGTTAGGCGNNNNNNNNNNNCTAGTAGACTGATAATACAGAGTACTATCTAGTGCTAAAGACTGCTGCCTTGGTAGGCGTGAATTGGAAATTGGAGTGATTTGGCTGAAAAATCCTTGAAAATCCTTGAAAATCCTCGAGAATGGGGGGAAATTCCCAAACTTTTCTGGTCCTCCGGGTAGG</ns2:sequence><ns2:name>MT598590.1_Leishmania_infantum_isolate_ZK5-class9_minicircle_kinetoplast_sequence</ns2:name></ns2:Sequence><ns2:Sequence dsseqid="sq1660" id="sq1660"><ns2:sequence>CGGGAAACTGGGGGTTGGTGTAAAATAGGGCGGGTGGTCCGGGGGATTCGGGGAAATTGGCCTTCCTGGGCTGGGATGTGTTGAAACCCTGGGTCTGGAGGCTTTGTTTTTTGGGTTGGATTTTTCGTGAGGATTTGGCTTGTTAAGTGGCTTGTTGGCTGTTGGTTATGCGTGTGCTGGTTGGTTTCATGCGTTGTTTGGGTGGATTGGTGTGATCTTGGGTTGATGTTGGGTGGGGTACCTCGTTAATTGAAGGTTTGGGCCCTAGTGTTGGGGTGGGGGTTTTATACGAATGGGGGTTGACCCTGGCGTGGAGAGTTGATGCCCTTGGCTGGTATGGGTGTGGTTGACCTCTCCCTTGCTTTGATATTAATATTAATATTAATTATAGTATAAATGGTTATAGTGATGGTGGCTATAGCCAAGGGGTAACCTATAGTTTATATAGGACGTTAGGCGATAAGGCTACCGGAGTATTGCGTAGGTAGTATATAAGCCTATCATACGTCCTAGATCTAGCCACATATTATTCTCTATTTATTGTTGATTTGTTTATATGTTTGATGTTATATGTGGTGTATGTATCTAGTAGACTGATAATACAGAGTACTATCTAGTGCTAAAGACTGCTGCCTTGGTAGGCGTGAATTGGAAATTGGAGTGATTTGGCTGAAAAATCCTTGAAAATCCTTGAAAATCCTCGAGAATGGGGGGAAATTCCCAAACTTTTCTGGTCCTCCGGGTAGG</ns2:sequence><ns2:name>MT598591.1_Leishmania_infantum_isolate_ZK47-class9_minicircle_kinetoplast_sequence</ns2:name></ns2:Sequence><ns2:Sequence dsseqid="sq1662" id="sq1662"><ns2:sequence>GTTAGCCGATGGTGGTCTTGGGTTGACCTTAGGTGGTGATTCTCTTTAATATTGATATTAAAGGTAAGTGCTTGGACATATGATATAGCCATAGCGCTTTAGAATAGTTCGACTCCGAAGACCCAGTCTGAGGTAGTGTTAAGTATACATTAATCTAGTATATAATTTAGCATATAATAACTGACATTACTCGTACACTATAAGTATTATGTTTAATATATTGCTGTAGTATGTATTTGTGTGCTGTGTGTAGTAGTAATATCTATACCGATATATTTATAGGTTGGCGCATACTGCAGTGAATTGAAAATTAATGAATTGGGGTCGGGCTGTGGGAAGGTGTCGTAAATTCTGGAAAATGATGGAAAATGGCCAAAAATGGGGGGAAATTCCAAACTTTTCTGGTCCTCCGGGTAGGGGCGTTCTGCAAAATCGGAAAAATGGGTG</ns2:sequence><ns2:name>MN857229.1_Leishmania_infantum_isolate_Murcia-SNP1_minicircle_hypervariable_region_genomic_sequence;_kinetoplast</ns2:name></ns2:Sequence><ns2:Sequence dsseqid="sq1664" id="sq1664"><ns2:sequence>GTTAGCCGATGGTGGTCTTGGGTTGACCTTAGGTGGTGATTCTCTTTAATATTGATATTAAAGGTAAGTGTTGGACATATGATATAGCCATAGCGCTTTAGAATAGTTCGACTCCGAAGACCCAGTCTGAGGTAGTGTTAAGTATACATTAATCTAGTATATAATTTAGCATATAATAACTGACATTACTCGTACACTATAAGTATTATGTTTAATATATTGCTGTAGTATGTATTTGTGTGCTGTGTGTAGTAGTAATATCTATACCGATATATTTATAGGTTGGCGCATACTGCAGTGAATTGAAAATTAATGAATTGGGGTCGGGCTGTGGGAAGGTGTCGTAAATTCTGGAAAATGATGGAAAATGGCCAAAAATGGGGGGAAATTCCAAACTTTTCTGGTCCTCCGGGTAGGGGCGTTCTGCAAAATCGGAAAAATGGGTG</ns2:sequence><ns2:name>MN857230.1_Leishmania_infantum_isolate_Murcia-SNP2_minicircle_hypervariable_region_genomic_sequence;_kinetoplast</ns2:name></ns2:Sequence><ns2:Sequence dsseqid="sq1666" id="sq1666"><ns2:sequence>GTTAGCCGATGGTGGTCTTGGGTTGACCTTAGGTGGTGATTCTCTTTAATATTGATATTAAAGGTAAGTGCTTGGACATATGATATAGCCATAGCGCTTTAGAATAGTTCGACTCCGAAGACCCAGTCTGAGGTAGTGTTAAGTATACATTAATCTAGTATATAATTTAGCATATAATAACTGACATTACTCGTACACTATAAGTATTATGTTTAATATATTGCTGTAGTATGTATTTGTGTGCTGTGTGTAGTAGTAATATCTATACCGATATATTTATAGGTTGGCGCATACTGCAGTGAATTGAAAATTAATGAATTGGGGTCGGGCTGTGGTAAGGTGTCGTAAATTCTGGAAAATGATGGAAAATGGCCAAAAATGGGGGGAAATTCCAAACTTTTCTGGTCCTCCGGGTAGGGGCGTTCTGCAAAATCGGAAAAATGGGTG</ns2:sequence><ns2:name>MN857231.1_Leishmania_infantum_isolate_Murcia-SNP3_minicircle_hypervariable_region_genomic_sequence;_kinetoplast</ns2:name></ns2:Sequence><ns2:Sequence dsseqid="sq1668" id="sq1668"><ns2:sequence>GTTAGCCGATGGTGGTCTTGGGTTGACCTTAGGTGGTGATTCTCTTTAATATTGATATTAAAGGTAAGTGCTTGGACATATGATATAGCCATAGCGCTTTAGAATAGTTCGACTCCGAAGACCCAGTCTGAGGTAGTGTTAAGTATACATTAATCTAGTATATAATTTAGCATATAATAACTGACATTACTCGCACACTATAAGTATTATGTTTAATATATTGCTGTAGTATGTATTTGTGTGCTGTGTGTAGTAGTAATATCTATACCGATATATTTATAGGTTGGCGCATACTGCAGTGAATTGAAAATTAATGAATTGGGGTCGGGCTGTGGGAAGGTGTCGTAAATTCTGGAAAATGATGGAAAATGGCCAAAAATGGGGGGAAATTCCAAACTTTTCTGGTCCTCCGGGTAGGGGCGTTCTGCAAAATCGGAAAAATGGGTG</ns2:sequence><ns2:name>MN857232.1_Leishmania_infantum_isolate_Murcia-SNP4_minicircle_hypervariable_region_genomic_sequence;_kinetoplast</ns2:name></ns2:Sequence><ns2:Sequence dsseqid="sq1670" id="sq1670"><ns2:sequence>GTTAGCCGATGGTGGTCTTGGGTTGACCTTAGGTGGTGATTCTCTTTAATATTGATATTAAAGGTAAGTGCTTGGACATATGATATAGCCATAGCGCTTTAGAATAGTTCGACTCCGAAGACCCAGTCTGAGGTAGTGTTAAGTATACATTAATCTAGTATATAATTTAGCATATAATAACTGGCATTACTCGTACACTATAAGTATTATGTTTAATATATTGCTGTAGTATGTATTTGTGTGCTGTGTGTAGTAGTAATATCTATACCGATATATTTATAGGTTGGCGCATACTGCAGTGAATTGAAAATTAATGAATTGGGGTCGGGCTGTGGGAGGGTGTCGTAAATTCTGGAAAATGATGGAAAATGGCCAAAAATGGGGGGAAATTCCAAACTTTTCTGGTCCTCCGGGTAGGGGCGTTCTGCAAAATCGGAAAAATGGGTG</ns2:sequence><ns2:name>MN857233.1_Leishmania_infantum_isolate_Murcia-SNP5_minicircle_hypervariable_region_genomic_sequence;_kinetoplast</ns2:name></ns2:Sequence><ns2:Sequence dsseqid="sq1672" id="sq1672"><ns2:sequence>GTTAGCCGATGGTGGTCTTGGGTTGACCTTAGGTGGTGATTCTCTTTAATATTGATATTAAAGGTAAGTGCTTGGACATATGATATGGCCATAGCGCTTTAGAATAGTTCGACTCCGAAGACCCAGTCTGAGGTAGTGTTAAGTATACATTAATCTAGTATATAATTTAGCATATAATAACTGACATTACTCGCACACTATAAGTATTATGTTTAATATATTGCTGTAGTATGTATTTGTGTGCTGTGTGTAGTAGTAATATCTATACCGATATATTTATAGGTTGGCGCATACTGCAGTGAATTGAAAATTAATGAATTGGGGTCGGGCTGTGGGAAGGTGTCGTAAATTCTGGAAAATGATGGAAAATGGCCAAAAATGGAGGGAAATTCCAAACTTTTCTGGTCCTCCGGGTAGGGGCGTTCTGCAAAATCGGAAAAATGGGTG</ns2:sequence><ns2:name>MN857234.1_Leishmania_infantum_isolate_Murcia-SNP6_minicircle_hypervariable_region_genomic_sequence;_kinetoplast</ns2:name></ns2:Sequence><ns2:Sequence dsseqid="sq1674" id="sq1674"><ns2:sequence>GTTAGCCGATGGTGGTCTTGGGTTGGCCTTAGGTGGTGATTCTCTTTAATATTGATATTAAAGGTAAGTGCTTGGACATATGATATAGCCATAGCGCTTTAGAATAGTTCGACTCCGAAGAACCAGTCTGAGGTAGTGTTAAGTATACATTAATCTAGTATATAATTTAGCGTATAATAACTGACATTACTCGTACACTATAAGCATTATGTTTAATATATTGCTGTAGTATGTATTTGTGTGCTGTGTGTAGTAGTAATATCTATACCGATATATTTATAGGTTGGCGCATACTGCAGTGAATTGAAAATTAATGAATTGGGGTCGGGCTGTGGGAAGGTGTCGTAAATTCCGGAAAATGATGGAAAATGGCCAAAAATGGGGGGAAATTCCAAACTTTTCTGGTCCTCCGGGTAGGGGCGTTCTGCAAAATCGGAAAAATGGGTG</ns2:sequence><ns2:name>MN857235.1_Leishmania_infantum_isolate_Murcia-SNP7_minicircle_hypervariable_region_genomic_sequence;_kinetoplast</ns2:name></ns2:Sequence><ns2:Sequence dsseqid="sq1676" id="sq1676"><ns2:sequence>GTTAGCCGATGGTGGTCTTGGGTTGGCCTTAGGTGGTGATTCTCTTTAATATTGATATTAAAGGTAAGTGCTTGGACATATGATATAGCCATAGCGCTTTAGAATAGTTCGACTCCGAAGAACCAGTCTGAGGTAGTGTTAAGTATACATTAATCTAGTATATAATTTAGCGTATAATAACTGACATTACTCGTACACTATAAGTATTATGTTTAATATATTGCTGTAGTATGTATTTGTGTGCTGTGTGTAGTAGTAATATCTATACCGATATATTTGTAGGTTGGCGCATACTGCAGTGAATTGAAAATTAATGAATTGGGGTCGGGCTGTGGGGAGGTGTCGTAAATTCCGGAAAATGTTGGAAAATGGCCAAAAATGGGGGGAAATTCCAAACTTTTCTGGTCCTCCGGGTAGGGGCGTTCTGCAAAATCGGAAAAATGGGTG</ns2:sequence><ns2:name>MN857236.1_Leishmania_infantum_isolate_Murcia-SNP8_minicircle_hypervariable_region_genomic_sequence;_kinetoplast</ns2:name></ns2:Sequence><ns2:Sequence dsseqid="sq1678" id="sq1678"><ns2:sequence>GTTAGCCGATGGTGGTCTTGGGTTGGCCTTAGGTGGTGATTCTCTTTAATATTGATATTAAAGGTAAGTGCTTGGACACATGATATAGCCATAGCGCTTTAGAATAGTTCGACTCCGAAGAACCGGTCTGAGGTAGTGTTAAGTATACATTAATCTAGTATATAATTTAGCATATAATAACTGACATTACTCGTGCACTATAAGTATTATGTTTAATATATTGCTGTAGTGTGTATTTGTGTGCTGTGTGTAGTAGTAATATCTATACCGATATATTTATAGGTTGGCGCATACTGCAGTGAATTGAAAATTAATAAATTGGGGTCGGTGCTGTGGGAAGGTGTCGTAAATTCCGAAAAATGATAGAAAATGACCAAAAATGGGGGAAAATTCCAAACTTTTCTGGTCCTCCGGGTAGGGGCGTTCTGCAAAATCGGAAAAATGGGTG</ns2:sequence><ns2:name>MN857237.1_Leishmania_infantum_isolate_Murcia-SNP9_minicircle_hypervariable_region_genomic_sequence;_kinetoplast</ns2:name></ns2:Sequence><ns2:Sequence dsseqid="sq1680" id="sq1680"><ns2:sequence>GTTAGCCGATGGTGGTCTTGGGTTGGCCTTAGGTGGTGATTCTCTTTAATATTGATATTAAAGGTAAGTGTTGGACACATGATATAGCCATAGCGCTTTAGAATAGTTCGACTCCGAAGAACCGGTCTGAGGTAGTGTTAAGTATACATTAATCTAGTATATAATTTAGCATATAATAACTGACATTACTCGTGCACTATAAGTATTATGTTTAATATATTGCTGTAGTATGTATTTGTGTGCTGTGTGTAGTAGTAATATCTATACCGATATATTTATAGGTTGGCGCATACTGCAGTGAATTGAAAATTAATAAATTGGGGTCGGTGCTGTGGGAAGGTGTCGTAAATTCCGAAAAATGATAGAAAATGACCAAAAATGGGGGAAAATTCCAAACTTTTCTGGTCCTCCGGGTAGGGGCGTTCTGCAAAATCGGAAAAATGGGTG</ns2:sequence><ns2:name>MN857238.1_Leishmania_infantum_isolate_Murcia-SNP10_minicircle_hypervariable_region_genomic_sequence;_kinetoplast</ns2:name></ns2:Sequence><ns2:Sequence dsseqid="sq1682" id="sq1682"><ns2:sequence>GTTAGCCGATGGTGGTCTTGGGTTGGCCTTAGGTGGTGATTCTCTTTAATATTGATATTAAAGGTAAGTGCTTGGACACATGATATAGCCATAGCGCTTTAGAATAGTTCGACTCCGAAGAACCGGTCTGAGGTAGTGTTAAGTATACATTAATCTAGTATATAATTTAGCATATAATAACTGACACTACTCGTGCACTATAAGTATTATGTTTGATATATTGCTGTAGTATGTATTTGTGTGCTGTGTGTAGTAGTAATATCTATACCGATATATTTATAGGTTGGCGCATACTGCAGTGAATTGAAAATTAATAAATTGGGGTCGGTGCTGTGGGAAGGTGTCGTAAATTCCGAAAAATGATAGAAAATGACCAAAAATGGGGGAAAATTCCAAACTTTTCTGGTCCTCCGGGTAGGGGCGTTCTGCAAAATCGGAAAAATGGGTG</ns2:sequence><ns2:name>MN857239.1_Leishmania_infantum_isolate_Murcia-SNP11_minicircle_hypervariable_region_genomic_sequence;_kinetoplast</ns2:name></ns2:Sequence><ns2:Sequence dsseqid="sq1684" id="sq1684"><ns2:sequence>GGGGTGGGTTGACTTTAATGTTGGGGTTAGCCGATGGTGGTCTTGGGTTGACCTTAGGTGGTGATTCTCTTTAATATTGATATTAAAGGTAAGTGCTTGGACATATGATATAGCCATAGCGCTTTAGAATAGTTCGACTCCGAAGACCCAGTCTGAGGTAGTGTTAAGTATACATTAATCTAGTATATAATTTAGCATATAATAACTGACATTACTCGTACACTATAAGTATTATGTTTAATATATTGCTGTAGTATGTATTTGTGTGCTGTGTGTAGTAGTAATATCTATACCGATATATTTATAGGTTGGCGCATACTGCAGTGAATTGAAAATTAATGAATTGGGGTCGGGCTGTGGGAAAGGTGTCGTAAATTCTGGAAAATGATGGAAAATGGCCAAAAATGGGGGGAAATTCCAAACTTTTCTGGTCCTCCGGGTAGGGGCGTTCTGCAAAATCGGAAAAATGGGT</ns2:sequence><ns2:name>MW245062.1_Leishmania_infantum_isolate_Mae_DAgua_minicircle_kinetoplast_sequence</ns2:name></ns2:Sequence><ns2:Sequence dsseqid="sq1686" id="sq1686"><ns2:sequence>GTTAGCCGATGGTGGTCTTGGGTTGACCTTAGGTGGTGATTCTCTTTAATATTGATATTAAAGGTAAGTGTTGGACATATGATATAGCCATAGCGCTTTAGAATAGTTCGACTCCGAAGACCCAGTCTGAGGTAGTGTTAAGTATACATTAATCTAGTATATAATTTAGCATATAATAACTGACATTACTCGTACACTATAAGTATTATGTTTAATATATTGCTGTAGTATGTATTTGTGTGCTGTGTGTAGTAGTAATATCTATACCGATATATTTATAGGTTGGCGCATACTGCAGTGAATTGAAAATTAATGAATTGGGGTCGGGCTGTGGGAAGGTGTCGTAAATTCTGGAAAATGATGGAAAATGGCCAAAAATGGGGGGAAATTCCAAACTTTTCTGGTCCTCCGGGTAGGGGCGTTCTGCAAAATCGGAAAAATGGGTG</ns2:sequence><ns2:name>OQ595095.1_Leishmania_infantum_isolate_Zoo1139_minicircle_hypervariable_region_genomic_sequence;_kinetoplast</ns2:name></ns2:Sequence><ns2:Sequence dsseqid="sq1688" id="sq1688"><ns2:sequence>GTGGTCTTGGGTTGGCCTTAGGTGGTGATTCTCTTTAATATTGATATTAAAGGTAAGTGCTTGGACATATGATATAGCCATAGCGCTTTAGAATAGTTCGACTCCGAAGAACCAGTCTGAGGTAGTGTTAAGTATGCATTAATCTAGTATATAATTTAGCATATAATAACTGACATTACTCGTACACTATAAGTATTATGTTTAATATATTGCTGTAGTATGTATTTGTGTGCTGTGTGTAGTAGTAATATCTATACCGATATATTTATAGGTTGGCGCATACTGCAGTGAATTGAAAATTAATGAATTGGGGTCGGGCTGCGGGAAGGTGTCGTAAATTCCGGAAAATGATGGAAAATGGCCAAAAATGGGGGGAAATTCCAAACTTTTCTGGTCCTCCAGGTAGGGGCGTTCTCAAAAATCGGAAAAATGGGTGACCC</ns2:sequence><ns2:name>OQ969202.1_Leishmania_infantum_isolate_2046_minicircle_hypervariable_region_genomic_sequence;_kinetoplast</ns2:name></ns2:Sequence><ns2:Sequence dsseqid="sq1690" id="sq1690"><ns2:sequence>TTAGCCGATGGTGGTCTTGGGTTGGCCTTAGGTGGTGATTCTCTTTAATATTGATATTAAAGGTAAGTGCTTGGACATATGATATAGCCATAGCGCTTTAGAATAGTTCGACTCCGAAGAACCAGTCTGAGGTAGTGTTAAGTATACATTAATCTAGTATATAATTTAGCATATAATAACTGACATTACTCGTACACTATAAGTATTATGTTTAATATATTGCTGTAGTATGTATTTGTGTGCTGTGTGTAGTAGTAATATCTATACCGATATATTTATAGGTTGGCGCATACTGCAGTGAATTGAAAATTAATGAATTGGGGTCGGGCTGTGGGAAGGTGTCGTAAATTCCGGAAAATGATGGAAAATGGCCAAAAATGGGGGGAAATTCCAAACTTTTCTGGTCCTCCGGGTAGGGGCGTTCTGCAAAATCGGAAAAATGG</ns2:sequence><ns2:name>OQ969203.1_Leishmania_infantum_isolate_2080_minicircle_hypervariable_region_genomic_sequence;_kinetoplast</ns2:name></ns2:Sequence><ns2:Sequence dsseqid="sq1692" id="sq1692"><ns2:sequence>GTGGTCTTGGGTTGGCCTTAGGTGGTGATTCTCTTTAATATTGATATTAAAGGTAAGTGCTTGGACATATGATATAGCCATAGCGCTTTAGAATAGTTCGACTCCGAAGAACCAGTCTGAGGTAGTGTTAAGTATACATTAATCTAGTATATAATTTAGCGTATAATAACTGACATTACTCGTACACTATAAGCATTATGTTTAATATATTGCTGTAGTATGTATTTGTGTGCTGTGTGTAGTAGTAATATCTATACCGATATATTTATAGGTTGGCGCATACTGCAGTGAATTGAAAATTAATGAATTGGGGTCGGGCTGTGGGAAGGTGTCGTAAATTCCGGAAAATGATGGAAAATGGCCAAAAATGGGGGGAAATTCCAAACTTTTCTGGTCCTCCGGGTAGGGGCGTTCTGCAAAATCGGAAAAATGG</ns2:sequence><ns2:name>OQ969204.1_Leishmania_infantum_isolate_3400_minicircle_hypervariable_region_genomic_sequence;_kinetoplast</ns2:name></ns2:Sequence><ns2:Sequence dsseqid="sq1694" id="sq1694"><ns2:sequence>GTGGTCTTGGGTTGGCCTTAGGTGGTGATTCTCTTTAATATTGATATTAAAGGTAAGTGCTTGGACATATGATATAGCCATAGCGCTTTAGAATAGTTCGACTCCGAAGAACCAGTCTGAGGTAGTGTTAAGTATGCATTAATCTAGTATATAATTTAGCATATAATAACTGACATTACTCGTACACTATAAGTATTATGTTTAATATATTGCTGTAGTATGTATTTGTGTGCTGTGTGTAGTAGTAATATCTATACCGATATATTTATAGGTTGGCGCATACTGCAGTGAATTGAAAATTAATGAATTGGGGTCGGGCTGCGGGAAGGTGTCGTAAATTCCGGAAAATGATGGAAAATGGCCAAAAATGGGGGGAAATTCCAAACTTTTCTGGTCCTCCGGGTAGGGGCGTTCTGCAAAATCGGAAAAATGGGT</ns2:sequence><ns2:name>OQ969206.1_Leishmania_infantum_isolate_3398_minicircle_hypervariable_region_genomic_sequence;_kinetoplast</ns2:name></ns2:Sequence><ns2:Sequence dsseqid="sq1696" id="sq1696"><ns2:sequence>GTGGTCTTGGGTTGGCCTTAGGTGGTGATTCTCTTTAATATTGATATTAAAGGTAAGTGCTTGGACATATGATATAGCCATAGCGCTTTAGAATAGTTCGACTCCGAAGAACCAGTCTGAGGTAGTGTTAAGTATACATTAATCTAGTATATAATTTAGCGTATAATAACTGACATTACTCGTACACTATAAGCATTATGTTTAATATATTGCTGTAGTATGTATTTGTGTGCTGTGTGTAGTAGTAATATCTATACCGATATATTTATAGGTTGGCGCATACTGCACTGAATTGAAAATTAATGAATTGGGGTCGGGCTGTGGGAAGGTGTCGTAAATTCCGGAAAATGATGGAAAATGGCCAAAAATGGGGGGAAATTCCAAACTTTTCTGGTCCTCCGGGTAGGGGCGTTC</ns2:sequence><ns2:name>OQ969207.1_Leishmania_infantum_isolate_3424_minicircle_hypervariable_region_genomic_sequence;_kinetoplast</ns2:name></ns2:Sequence><ns2:Sequence dsseqid="sq1698" id="sq1698"><ns2:sequence>GTGGTCTTGGGTTGGCCTTAGGTGGTGATTCTCTTTAATATTGATATTAAAGGTAAGTGCTTGGACATATGATATAGCCATAGCGCTTTAGAATAGTTCGACTCCGAAGAACCAGTCTGAGGTAGTGTTAAGTATACATTAATCTAGTATATAATTTAGCGTATAATAACTGACATTACTCGTACACTATAAGCATTATGTTTAATATATTGCTGTAGTATGTATTTGTGTGCTGTGTGTAGTAGTAATATCTATACCGATATATTTATAGGTTGGCGCATACTGCAGTGAATTGAAAATTAATGAATTGGGGTCGGGCTGTGGGAAGGTGTCGTAAATTCCGGAAAATGATGGAAAATGGCCAAAAATGGGGGGAAATCCCAAACTTTTCTGGTCCTCCGGGTAGGGGCGTTCTGCAAAATC</ns2:sequence><ns2:name>OQ969208.1_Leishmania_infantum_isolate_2134_minicircle_hypervariable_region_genomic_sequence;_kinetoplast</ns2:name></ns2:Sequence><ns2:Sequence dsseqid="sq1700" id="sq1700"><ns2:sequence>TTAGCCGATGGTGGTCTTGGGTTGGCCTTAGGTGGTGATTCTCTTTAATATTGATATTAAAGGTAAGTGCTTGGACATATGATATAGCCATAGCGCTTTAGAATAGTTCGACTCCGAAGAACCAGTCTGAGGTAGTGTTAAGTATACATTAATCTAGTATATAATTTAGCGTATAATAACTGACATTACTCGTACACTATAAGTATTATGTTTAATATATTGCTGTAGTATGTATTTGTGTGCTGTGTGTAGTAGTAATATCTATACCGATATATTTATAGGTTGGCGCATACTGCAGTGAATTGAAAATTAATGAATTGGGGTCGGGCTGTGGGAAGGTGTCGTAAATTCCGGAAAATGATGGAAAATGGCCAAAAATGGGGGGAAATTCCAAACTTTTCTGGTCCTCCGGGTAGGGGCGTTCTGCAAAATCGGAAAAATGGGTGA</ns2:sequence><ns2:name>OQ969209.1_Leishmania_infantum_isolate_3401_minicircle_hypervariable_region_genomic_sequence;_kinetoplast</ns2:name></ns2:Sequence><ns2:Sequence dsseqid="sq1702" id="sq1702"><ns2:sequence>AATTCCCCGACCCACCCGGCCTATTTTACACCAACCCCTAGTTTCCCGCCTCCGAGCCCAAAAATGGCAATTTTCGGCCAAAAATCGAACGGGGTTTCTGCACCCATTTTTCGAATTTCGCAGAACGCCCCTACCCACGGGACCAGAAAAGTTTGAAATTTCGGGCATTTTTTGACCCCCATAACCAAAATACTCACATAAATAAACCATTACTGTAAGTATATCTGTACTATCATCTAAGTTATTACATTGTATTAAGTACCAGTTAGCGCACAAACAAATAAGAGAGAATAGAACTGTAATTGTATAGAACATAAACTCCGCATATAACTATCATATACTATAGAATGTATCAATAAAATTAATACACTCTAAGCAGTTATCATGTAGGGTCCAGAGACCATAATATATATAAACTAATATTAATGTTAGTTTATTCTATGAGTACAGAACGCCCACCCATAATCACAAGTCCCACATAATACCCTAAACCCCAGTACCAAAGCCACAATTCGAACCCGACACAGCGCAAGCTCGAGCCCAACGCAGCTACTTAGCAGGCACCCCAACACGCAGAAACATCAAACTAAAACCAAAAAATTCAAAGAGAAATTAATATCTAATTTCCAAACCAGCAAAAACAGGCCGCCAGACCCACACAACCCGGCCACCCCAGAGAATTT</ns2:sequence><ns2:name>J04654.1_L.major_minicircle_DNA</ns2:name></ns2:Sequence><ns2:Sequence dsseqid="sq1704" id="sq1704"><ns2:sequence>TCGCAGAACGCCCCTACCCGGAGGACCAGAAAAGTTTGGAATTTCCCCCCCATTTTTGGCCATTTTCCATCATTTTCCAGAATTTACGACACCCCCACAGCCCGACCCCAATTCATTAATTTTCAATTCACTGCAGTATGCGCCAACCTATAAATATATCGGTATAGATATTACTACTACACGCAGCACACAAATACATACTACAGCAATATATTAAACATAATACTTATAGTGTACGAGCAATGTCAGTTATTATATGCTAAATTATATACTAAATTAATGTATACTTAACACTACCTCAGACTGGGTCTTCGGAGTCGAACTATTCTAAAGCGCTATGGCTATATCATATGTCCAAGCACTTACTTTTAATATCAATATTAAAGAGAATCACCACCTAAGGTCAACCCAAGACCACCATCGGCTAACCCCAACATTAAAGTCAACCCACCCCAGCATCATCAAAAACACCCGTAGAGTAACACCGAAGCACCCCACCAGACTAATCCACCAAGGCACAAGCCTCCACCAGGCTCCAACCCACTAAAGCCACACAACCAACACCCACATCAAAGGCACCCGAACCATTAAAACACCAAAAACTGCTAGCCCACCCAAAACCAAGCCCCCAACCCCAGGGTTTCAGCCCAATCCAGCTCAGGAAAACCCAATCCAGCCCAGGGGAGCCATTTCCGGCCACCCGGCCCTATTTTACACCAACCCCCAGT</ns2:sequence><ns2:name>AF308685.1_Leishmania_major_strain_MHOM/IL/67/LV561_kinetoplast_minicircle_DNA,_complete_sequence</ns2:name></ns2:Sequence><ns2:Sequence dsseqid="sq1706" id="sq1706"><ns2:sequence>GATCCAATAAGTCCTATGCATAAGAGCCTAGGCGCAACAGACTAGGTATACATCAAGCTCAGACGCCAGTCAAAGACCCTAGAACTCGAGAGCCTAGAGCCTACCNNCCCGGGGATAAGTCCAGTAACTAAGAGCCAAGGTCCGCACAACAAAGACTAGGTATAACTCCAACCTAAGCCTACAGAGCCCAGTCAAAAGACCGCTAGACCATGCGAGCCTCACCAGAGTACAGACGCCTAGCAGACACGGAAGCACGAAGACGTGACTGACGACCGCATACTGTTAGTCCCATCATGACGTAACCGAAGCCTGAACGGCCCGACAACAAGAAGCATAGGTAAACCGAAGCCAGGCCTCCAGCAGCCAGTCCTAGAAAGCCACCTAGACCCATCGAGCCAGCCTCAACCCAGAGTCAGCCACAAGCTCAGAGTCACCAGAGACCGCACAGCAGCAGCCAGTCCAAAAAGCCACGCTAGACCCAAGTTCCCCTGAGTCCAGCGCTCGAAACCCAGAGTCAAGCCCAAAAAGACCTCAGAAGTCCCACCAAGAGCCAGCAACCCGGTTCCAGACTGGTCCCAGATGGAACCAGTTCTAGGCAGAGCCACGGAGATCCGATCAGGACACCCATATTCCACCGTTGAGCTGGCATGTTGAGATTAGGTTGTAGTATGAGTTGTATGATCATGATTCTAG</ns2:sequence><ns2:name>AF515558.1_Leishmania_major_minicircle,_partial_sequence;_kinetoplast</ns2:name></ns2:Sequence><ns2:Sequence dsseqid="sq1708" id="sq1708"><ns2:sequence>TGCGGTGCGCGCGTGGGGCGTATCTGCGAGTGGAGATGGGTGCAGAAGTCCCGTTTTTTTTGGCCGAAAAGTGCCGTTTTTGGGCTGTTATGCGGGAAATTAGATAATGAGTAGGGGTAATCGGGTGGATCGGGAGAAGGGATGCTTGATTTTGGTAACCTAAGGGAAAAAAATGGGGTGCGTGGGTGCTTGAATGTGAGGTGTAAATGGATAAAGTGAAAAGATGGGGGACTTAGATTATAATTAATATGGACCTCTAAAACCCAAATCCCAAAATATATAATCTTTTATCTTTTAATGTTAACGGGCCCAACATTTCCCGGAAACACACCCTTCCTTTATAATTTTTTTATAAAGGGGGGGGAACCCCCCCAAATAAGGTACCCCCCCTCAACATACGACCCCCCCCCCCCCCAAAAAAAAAGCCCATTTGATAGTAAAAATCGCCACTTGCCCCTCGTGTTTTTTCGCCCGGACCGTTTGTCATATGGCATTTCTCGCGTCAAAGAGCGGTGAATAAAAAACACAAAAATCTATTTTTGTGCCTGGGACACAAAAAAAATCGAACAAGGGGGATTGTGGGGGATTTGCCAAGAAAGTAAATTTCCCCCGCCCCCCCTTTTTTTTTTTAAAACCGGAAAAGAGAGCCGG</ns2:sequence><ns2:name>HQ600661.1_Leishmania_major_isolate_CMG_irfan_kinetoplast_minicircle,_partial_sequence</ns2:name></ns2:Sequence><ns2:Sequence dsseqid="sq1710" id="sq1710"><ns2:sequence>CGTCAGGCTGATCTCGGATCATACGGCTGTGGCGGCCTGATTTTGGGAGTTCAGGTTTTTGATATTGATTTTGAACTTGTTTGTGGCGTGTTGGTGGCTATACGCGTGGTGTGTGGGGTCTGGTTAGTTGTGATTCGGCTGTGGTGGGGCTGAATGCTGGTGTTTTGCCAGGGGTGGGGTTATTGTTGGAGTTTTGGGCATGGAATTGAGGACTCAAATTGTTGGGTTTTACCAGATATGCCTCAAAATTAATAAACACTCCCTAACGCATAAATTTTATGTCATTGGTATGTGTATTACTGGGCGGCGCCCGATATCCCCCCCCCCAAAGATATAAAACCCTTATATTAAATATTATTTATATGTTTGGGGGAATCTTTTACATAACCCACCCCCCTGTGTCCTCTTGCCTGAGCCCAAATCACCAACAGTAACCCCACCCATGCTGAAACACCAGAATATATCCCCCCCACGGTGAAGAGTAAGTGTGCAGACGCCGCACACCGCTCTGATACCCACCAACACGCCACAGAAATCTCAAACTTATATATTTCAGCTCTGAGGTGCCGAGATGTGGACGCCGACACCCGTATAAGACGCGAGACTACTCCTGTTTTCCCGAACACCGCCAGTGTTTTTTTCCAACCAAAAAAGTG</ns2:sequence><ns2:name>HQ727552.1_Leishmania_major_isolate_CMG_irfan1_minicircle_complete_sequence;_kinetoplast</ns2:name></ns2:Sequence><ns2:Sequence dsseqid="sq1712" id="sq1712"><ns2:sequence>CTGTTAGGGCTGGATCTCGGGTTATACGGGTGTGGCGGCCTGATTTTGGGAGTTCAGGTTTTTGATATTGATTTTGAACTTGTTTGTGGCGTGTTGGTGGCTATACGCGTGGTGTGTGGGGTCTGGTTAGTTGTGATTCGGCTGTGGTGGGGCTGAATGCTGGTGTTTTGCCAGGGGTGGGGTTATTGTTGGAGTTTTGGGCATGGAATTGAGGACTCAAATTTTTGGGTTTTACCAGATATGCCTCATAATTAATAACCACTTCCTAACGCATAAATTTTATGTCAAATATATGTGTAATATTGGGCGTGGCCCGATATTCCCCTTCCCAAAGATATAAAAGCCTTATATTAAATATTATATATATGTTTGGGGGAATCTCAGGTATAACCCACCCCCCTGTGTGCTCTTGTATGAGATAAAAACACCTAAAGTAACCTCACCCCTACTGAAACACCAGAATATATCTCCCCCACGGTGCAGTGTAAGAGTGCACACGCCGCACATCGCACTGATATCCACCCACACGCCACAGGAATCTTAAAAATATATATTTTCAGAGCTGAGGTCTCAAAATGAGCAGGCCACACCATGTAGTAGTAGGAGAGACTATTCCTGATTTTTCCAACGACCCCATTTGTTTTTATACACCCCCACAAAAAGGG</ns2:sequence><ns2:name>HQ727553.1_Leishmania_major_isolate_CMG_irfan2_minicircle_complete_sequence;_kinetoplast</ns2:name></ns2:Sequence><ns2:Sequence dsseqid="sq1714" id="sq1714"><ns2:sequence>CGGCAGGCTGATCTCGGGTTATACGGGTGTGGCGGCCTGATTTTGGGAGTTCAGGTTTTTGATATTGATTTTGAACTTGTTTGTGGCGTGTTGGTGGCTATACGCGTGGCGTGTGGGGTCTGGTTAGTTGTGATTCGGCTGTAGTGGGGCTGAATGCTGGTGTTTTGCCAGGGGTGGGGTTATTGTTGGAGTTTTTGGCATGGAAATGAGAACTCAAATTTTTGGCTTTTGCCAGATATTCCCCAAAATTAATAACCACTTCCTAACGCATAAATCCTATATCATATATATGTGTAATATTGGGGGGGGCCCCATATCCCCCCTCCCAAAGATCTAAAACCCTTATATCAAATATTATATATATGTTATGGGGCATCTCAGGGATAACCCACCCCTCTGTGTGCTCTTGTATGAGCGCATACACTTACAGTAACCCCCCCCCTGCTGAAACAGCAGAATATACCCCCCCCACGGTGCAGTCTCAAGTGTGCGCGCCCCGCACACCGCTCTGGTACCCACCCACACGCCACAGGAAATAAACATATCTATTTCAGACCCGAGAGCCCGGAAATCACGGCGACACCCGAATAAAAGACGAGAAACTCCTGTTTTCACAAACGACCCAAGTGTTTTTTTACGCCCCCCCGCAAGGGAAA</ns2:sequence><ns2:name>HQ727554.1_Leishmania_major_isolate_CMG_irfan3_minicircle_complete_sequence;_kinetoplast</ns2:name></ns2:Sequence><ns2:Sequence dsseqid="sq1716" id="sq1716"><ns2:sequence>CGGGGGGTACTGTGAGCGGGTTTTCTGCACCCGTTTTGGGGTTTTCGCGGAAGGCCCCTACCCGGGGGACCAGAAAAGTTGGGGATTTTGGCCCTTTTTGGTTTGTTTCAGGCCAATTGCCAACACCCGCACTGATACCCGGAACATAAAAGAAAATATGGTTTATAACATCAGTATAAATTATCTATTTTAGGAGATTTTATGTCATACAGGTTACATGAAAATTATGGCTTTTGTAAAGTATTACTATAAATATAGAAACACTTACTAACGCATAAATACTATATCAAATATAATTATAATATCGAGGGGGGCCCAGTTAGCCCCATCCCAAAGGCCTAAAAGCCTTATATTTAATATTATATATTAGTTGGGGGGCATCTCGGGTATAACCCACCCACCTGGGTCCTCGCCCCGTGCCCAAATCTCCCACAGTAACCCCACCCCTGGGAAAACACCAGCATTCACCCCCACCAAGGCCGAATGTCAACTAACCAGACCCCACACTCCACGCGTATAGCCTCAAACACGCCACAAAATATTTCAAATTAAATGTCAAAGACCTGAGCTCCCAATCTCAGGCCCCCACACCGGGTGAAGGGAGAGACTCCGCCCATTTCCCCCAAACCCCCCCGGCTTATGTTCCCCAAACCCCAGAAAAA</ns2:sequence><ns2:name>HQ727555.1_Leishmania_major_isolate_CMG_irfan4_minicircle_complete_sequence;_kinetoplast</ns2:name></ns2:Sequence><ns2:Sequence dsseqid="sq1718" id="sq1718"><ns2:sequence>CGTCGGCTGGATCTCGGGTTTATACGGGTGTGGCGGCCTGATTTTGGGAGTTCAGGTTTTTGATATTGATTTTGAACTTGTTTGTGGCGTGTTGGTGGCTATACGCGTGGTGTGTGGGGTCTGGTTAGTTGTGATTCGGCTGTGGTGGGGCTGAATGCTGGTGTTTTGCCAGGGGTGGGGTTATTGTTGGAGTTTTGGGCATGGAATTGAGGACTCAAATTGTTGGGTTTTACCTGATATGCCCCATAATTAATAACCACTTCCTAACGCAGGCTTCTATACCATTTGGATGTGTATTACTGGGCGGCGCCAGATATCCCCCCTCCCAAAGATATAAAACCCTTATATCAAATATTATTTCTATGTTTTGGGGAATCTCAGGTATACCCCACCCCCCTGTGTCCTCTTGCCTGAGCCCAAATCACCTACAGTAACCTCACTCCTGCTGAAACAGCAGAATATACCCCCCCCACGGTGCAGTCACAACTAAGCAGACGCCGCACATCGCGCTTATACCCACCAAAACGCCACAAAAATCTCAAACTTATATATTTCAAGTCTGAGCTCCCAAAATGAGCGCGCCCACACCCCGTATAAACGCGAGACTACTCCTGATTTCACCAACACCCCCATTTTTTTTTTCCCCACCCCAGAGAAACTG</ns2:sequence><ns2:name>HQ727556.1_Leishmania_major_isolate_CMG_irfan5_minicircle_complete_sequence;_kinetoplast</ns2:name></ns2:Sequence><ns2:Sequence dsseqid="sq1720" id="sq1720"><ns2:sequence>TGGGGGCATTGGAACTGGATTTCTGCACCCGTTTTGGGGTTTTCGCAGAACGCCCCTACCCGGGGGACCAGAAAAGTTTGGGATTTTTGCCCTTTTTGGTTTGTTTCAGGCCGTTTGGCAACCCCCGCACACCTACTCTGAATATGGAGGAAAATATATTTTATAACATCAGTATAAATTATCTAACATTACGAGAATTTGTGTCATACAAGTTACATGAAAATTATGGCTTTTGTAAAGTATTACTATAAATATAGAAACACTTACTAACGCATAAATACTATATCAAATATAATTATAATATCGAGGGGGGCCCAGTTAGCCCCTTCCCAAAGGCCTAAAAGCCTTATAACAAATATTATATATAAGTTATGGGGCATCTCAGGTATAACCCAACCACCTGTGTCCTCAATCCCGTGCCCAAAACTCCAACAATAACCCCACCCCTGGGAAAACAGCAGCATTCACCCCCACCACGGCCGAGTCACAACTAACCAGACGCCGCACACCGCGCGTATACCCACCAACACGCCACAGACAAGTTCAAAATCTATATTAAAGATCTGAGGTGCCAAAATCGGGCGGCCACAACCGGTATAAACGAGAGACTACTGCCCTTTTCACCGACACACCCGGTGTTTTTTCCACAAAACCCAAAAAAA</ns2:sequence><ns2:name>HQ727557.1_Leishmania_major_isolate_CMG_irfan6_minicircle_complete_sequence;_kinetoplast</ns2:name></ns2:Sequence><ns2:Sequence dsseqid="sq1722" id="sq1722"><ns2:sequence>GGCGGTATGCGCTGGAGTCTCGGGCTGATACGGGTGTGGTGGCCTGATTTTGGGAGTCCAGGTTTTTGATATTGATTTTGAACTTGTTAGTGGCGTGTTGGTGGCTATACGCTTGGAGAGTGGGGTCTGGTAAGTTGTGATTCGGCTGTGGTGGGGCTAAAGGCTGGTGTTTTGCCAGGGAAGGGGTTATAGTTGGTGTTTTGGGCATGGGAATAAGGATAATATCTAATGGGGCCCCCTGAGCCCCCCCCCAAAGGCCTAAAAACCTTATAACTAAGGTTTTAAATTAGTTGGGGGGGGTCTAAGGGATACCCCAACCACCTGAGAATTCAATTCCATGCCCAAAACTCCCACAATAACCCCCCCCCTGGTAAAAAACAATCCTTCACCCCCCCCACAATTTAATCACAACTTGTAGAACCCACATTCACCTCGTGTAGCATCATACACCCCGCAAAAAAGTACAAAATTTTGTTGAAAACCTGAACTCCGAAAGCGAGGGCGGGAAACCGGTCTGACCCGGAGAAACCATGGAATAACATCCGACACTTTTGTGGTATTTTCAAAAAGGGCAAAAAATGCGAAAGGGAAAAGCTAGTTCGGGATTTTTTGGCGAAAATTTACCGGCGTTTTCTCAACCCCCTTTTTTGGAGGGCCCGAAAAAAAGGAT</ns2:sequence><ns2:name>KC869683.1_Leishmania_major_isolate_irfan7CMG_minicircle,_partial_sequence;_kinetoplast</ns2:name></ns2:Sequence><ns2:Sequence dsseqid="sq1724" id="sq1724"><ns2:sequence>CCTCGGGCATGCGCTGGATCTCATGTTATACGGGTGTGGCGGCCTGATTTTGGGAGTTCAGGTTTTTGATATTGATTTTGAACTTGTTTGTGGCGTGTTGGTGGCTATACGCTTGGAGAGTGGGGTCTGGTAAGTTGTAATTCGGCTGTGGTGGTGCTGAATGCTGGTGTTTTGTCAGGAAAGGGGTTATTGCTGGTGTTTACTATATCAAATATAATTATAATATCTAATGGGGCCCCCTTAGCCCCCCCCCAAAGGCCTAAAACCCTTATAACTAATATTTTATATTAGTGATGGGGGGTCTCAGGGATATCCCAACCACCTGTGTATTCAATACAATGCGCAAAACTCCCACAAAAACCCCCCCCCTGGGAAAAAACAATCCTTCACCCCCCCCACACCCTAGTTTCAACTAAACAGACACCACACACAACGCGTATAGCCTCAAACACGCCCCACAGAAGTTCTAAATATATATCAAAAACCTGAGCTCCGTGAATAGGGGCGGCGGTTACACCTCTAAACCCGGAGAATCCCGCGAATGCCCCCGACTCGCTCGGTGTATTTTGTTACGACGCCGCTAGAAGTGAACGGCAAAAAACCCAAATATCGGTATTTTTATCGCCCAGTTATGATGTCCTCTTACTACCGCCATTTCTTGGGGACTCGGCAGGGCAGTAAACTAGGGT</ns2:sequence><ns2:name>KC869684.1_Leishmania_major_isolate_irfan8CMG_minicircle,_partial_sequence;_kinetoplast</ns2:name></ns2:Sequence><ns2:Sequence dsseqid="sq1726" id="sq1726"><ns2:sequence>CATACTGTTATGCGCTGATTCTCAGTTAATACGGATGTGTTGCCCTGATTTTGAACTTTCAGGTTTTTGATAAAAATTTTTATTTTTTTAGTGGCGTGTAAATGATTTTACATTTGGAGAATTTATGTCTGGTAAGTTACAATAAAATTGTAGCGATGGTAAAGGATTACTATAAATATGGAAACACTTTATAGCCCATAAAAACTATTTCAAATATAATTTTAAAATTTAATGGGGGGCCCTTTGCCCCCTCCCTAAAGGCTATAAACCTTATAAAAATAATTTTTTTTTTGTGTTGGGGCACCTCAGGAATATCCCAACACCCCCTGTCTCCACAACCATGCCCCAAACACCCACACAAACCCCCCCCCTGGAAAAAAATAAAAGTAATCCCCCCCCCCCACCTATAATTTCAAAAGTACCTAGGCGACACACAAATCGTGTAGAGTCACACAACCCCCCACAGAAGTTGTTAGAAAAAAATTGGGAAGGGCGGTGAACCCGGAAAATGGGCGGGGTGCAAAAAATTTTGAAACCGAAAAAGATTTCCAAAATGGTCCCCGACCCCCTCCCGGGTTTTTTTTACAAGCGCCCAAAAAAGTTTCGGGAAAAAAAAACATAAAATTGGGTTTTTTTACGTCCATTTTTAATTCTCTCATATATGCGCCATTTTTTGGGGCTCGGGAGAGAGAAAAACTAGGGGGT</ns2:sequence><ns2:name>KC869685.1_Leishmania_major_isolate_irfan9CMG_minicircle,_partial_sequence;_kinetoplast</ns2:name></ns2:Sequence><ns2:Sequence dsseqid="sq1728" id="sq1728"><ns2:sequence>CGTTCTGGGTATCCCGGCATTTTCTGCTGATCGGACGAATTTCCCTAACTTTGCACCTACAGGGAACATACAACAAAATTTATTTTATAACTTCAGTGTAAATGATCTTACATTACTTGAATTTATGTCATACAAGTTACATGAAAATTATGGCTATTGTAAAGGATTACTATAAATATAGAAACACTTACTAACGCATAAATACTATTTCAAATATAATTATAAAATCTAATGGGGGCCAGTTAGCCCCATCCCAAAGGGCTAAAACCCTTATAACTATTATTTTATATTTGTGATGGGGCATCTCAGGTGTAACCCAACACCCTGTGTGTTCAATACCATGCGCCAAACTCCCACAATAACCCCCCCCCTGGGAAATAACAAGAGTTAACCCCCCCCCCACCGGAATTTCAACTGTACTTAGGCCACACACAACTCGTGTAGCGTCACACACGCCACAAAGAAGTGCTAAATAAATATTAGAAAGGTGTGCTGCGGGAAGGGGGGGGGGGGGCAAACGTTTGAACCCGAAAGAGTCAGCAAATGGGCCCCGAGCCCCCCCGCGCGTTTTGTATACAAGGGGCCAGATAAGGTT</ns2:sequence><ns2:name>KC869686.1_Leishmania_major_isolate_irfan10CMG_minicircle,_partial_sequence;_kinetoplast</ns2:name></ns2:Sequence><ns2:Sequence dsseqid="sq1730" id="sq1730"><ns2:sequence>GGGGTATGGGCTGGAGTCTCGAGGTTATACGGGTGTGGCGGCCTGATTTTGGGAGTTCAGGTTTTTGATATTGATTTTGAACTTGTTTGTGGCGTGTTGGTGGCTATACGCTTGGAGTGTGGGGTCTGGTTAGTTGTGATTCGGCTGTGGTGGGGCTAAATGCTGGTGTTTTGCCAGGGGTGGGGTTATTGTTGAAGTTTTGGGCATGGGATTGATTATCAGGTGGTTGGGGCCCCCTGAGCCCCCCCCCAAAGGCTTAAAAACATTATAAATAAGGTTTTAAATTCTTTGGGGGGGGTCTAAGGGGTACCCCAACCACCTGATAATTCAATTTGATGCCCAATTTTCCCACAATAACCCCTCCCTTGGTAAATAACAATCCTTCACCCCCCCCACAATTTAGTCGCAACTAACCTGACCCCACCCACATCGCGTGTAGCATCATACACCCCGCAGAAAAGTCATAAATCATGTTCAAAAACCTGAGCTCCGAAAGCGAGGCCGCGAAATCGGTCTGAACCAGAGAAAAATGCCAATAACACCGACCCTTTTCGGTATTTGAAGCAGGGGCAAAAAATGGAAGGGAAAAAACTTATTGGGGGTTTCTTGAGAAAAATTTTCTGGGCTCTTTTTCCGCCTCCTTTTTTGGAGGCCCGGGAAAATAGGATTTTGGGG</ns2:sequence><ns2:name>KC869687.1_Leishmania_major_isolate_irfan11CMG_minicircle,_partial_sequence;_kinetoplast</ns2:name></ns2:Sequence><ns2:Sequence dsseqid="sq1732" id="sq1732"><ns2:sequence>AGGGGTATGCTGGGATTTTCGGCTGTTTGGACGAATTTCCCGCCCGGAACCTACGGGAACATACAACAAAATTTATTTTATAAGTTCCGTGTAAATGATCTAACATTACGTGAATTTATGTCATACAAGTTACATGAAAATTGTGGCGATGGTAAAGGATTACTATAAATATGGAAACGCTTACTAGCGGATAAATACTATATCAAATATAATTATAATATCTAATGAGGCCCAGTTAGCCCCATCCCAAAGGCCTAAAAGCCTTATAACTAATATTATATTTTAGTTATGGGGGGTCTCAGGGATAACCCAACCACCTGTGTCCTCAATCCCATGCCCAAAACTCCCACAATAACCCCTCCCCTGGCAAAACACCATCCTTCAGCCCCCCCCCACCCGAGTCTCAACTAACCGGACCCCACACACCACGCGTATAGCCTCCAACACGCCCCAAAAAAGTTCAAAATCAATATCAGGAACGTGAACTCCGAGAGTGGGGGCGGGACACCGGTCTGAACCCGAGAATTCAGCGAATTCCACCGACAATCTCGGCGTATTTTCACAAAGGGCCAAAAAAGCGACGGGAAAAAACTTAAATGGGGGTTTTTTGTCGGGTATTTTATCGGGCCTCTCTTCTGCCGCTCTTTTTG</ns2:sequence><ns2:name>KC869688.1_Leishmania_major_isolate_irfan12CMG_minicircle,_partial_sequence;_kinetoplast</ns2:name></ns2:Sequence><ns2:Sequence dsseqid="sq1734" id="sq1734"><ns2:sequence>GAGGGAGTTGCACTCGACTTTTTTGGCAGTTCGGGAATTTCGGCTCCGGGGGCCCACAGCGCATTGTAGAAGTTGTATTGGTTTAAGTTTTATTCAGAGGATCAAGGGAACAGGAAATAAAAAAGGTATGGGGGTTATGGCAATATTATCAATCATATTAGTGACCTATTTTTCTTTAAATTTAAATAACTGAGTTTCTGTAACATCGCCCCCCTACCCGGGTGCAAGTTCTCGTTATGAATATATTTTCTTATTATTTTAATAAAGTGCGAGGGGGTGCTCTCTCCGGCCGAAGGACCCCCCAACAACGCCTAGAACCCGCCTAACACCAGACCCACTAGATAATTGCCATGTAGGAAACCCCACCCACACTAAAGCATCGCCTTCCAATCCAAAAAAACATAAGTACGAAGAAAACCCCCAGAGGAAAAGACAATGTGTCATTACAGGTTTAAGAGGTACGGGGGGAAACTGTGAGAATGACGGGCCGTGGCGGTACACAGGCGCACCATTCCGGCTTTTGAAACCA</ns2:sequence><ns2:name>LC009401.1_Leishmania_major_kinetoplast_minicircle_DNA,_partial_sequence,_haplotype:_CSB2X1</ns2:name></ns2:Sequence><ns2:Sequence dsseqid="sq1736" id="sq1736"><ns2:sequence>GAGGGAGTTGCACTCGACTTTTTTGGCAGTTCGGGAATTTCGGCTCCGGGGGCCCACAGCGCATTGTAGAAGTTGTATTGGTTTAAGTTTTATTCAGAGGATCAAGGGAACAGGAAATAAAAAAGGTATGGGGGTTATGGCAATATTATGAATCATATTAGTGACCTATTTTTCTTTAAATTTAAATAACTGAGTTTCTGTAACATCGCCGGGCTACCCGGGTGCAAGTTCTCGTTATGAATATATTTTCTTATTATTTTTTTAAAGTGCGAGGGGGTGCTCTCTCCGGCCGAAGGACCCCCCAACAACGCCTAGAACCCGCCTAACACCAGACCCACTAGATAATTGCCATGTAGGAAACCCCACCCACACTAAAGCATCGCCTTCCAATCCAAAAAAACATAAGTACGAAGAAAACCCCCAGAGGAAAAGACAATGTGTCATTACAGGTTTAAGAGGTACGGGGGGAAACTGTGAGAATGACGGGCCGTGGCGGTACACAGGCGCACCATTCCGGCTTTTGAAACCA</ns2:sequence><ns2:name>LC009402.1_Leishmania_major_kinetoplast_minicircle_DNA,_partial_sequence,_haplotype:_CSB2X2</ns2:name></ns2:Sequence><ns2:Sequence dsseqid="sq1738" id="sq1738"><ns2:sequence>CTGAATTGCATTAGGCGTTTTTGGCATTTCGCCATTTCCGGCTCCCGAACCCCCACAGCCCTGGTAGATGTTGGTTGTCATGAGTTTTCTTTTTTCGGATAGGTGAACAGGGTATGAAAATGGTCTGGGGGTAAAGGGAAATATTGGGAATGTTGTTAGAAGACCTAATCACTCTGGTAATTTGAATAACTGAGTAGTTTTTAACGTCACCCCCGTGGACCGGGGGAGGGCCTCACGTATTATTAAAGGTTCTTAATATTATGGGGAGAGGGGAGCCCATGCCCTCTCCCCCCGAATGGCCCTCCCTCAACCGCTTGGACCGCCCCAACACCAACCCGAAAAAAACATAACCCAACCCTAACCCCCCCGCCCCCTAAAACAACCCCCTGGCTTTTCACAAGCCCAAAGACAAAAGCAAAACCAAAAATCCAAAAAACGAACTAATTATTCAAGTTTGCGGCCCGGACCCGGGAACATCAGGCCCGGGGGGGCGGGGCCGGAAAAACCCCCGCCTCCATTCCTTCCTATTGACCCAACTTGGGAGTAAAAC</ns2:sequence><ns2:name>LC009403.1_Leishmania_major_kinetoplast_minicircle_DNA,_partial_sequence,_haplotype:_CSB2X3</ns2:name></ns2:Sequence><ns2:Sequence dsseqid="sq1740" id="sq1740"><ns2:sequence>TCGGGGACCATTTTTTTGAGCAGTTTCGAGAAAATCCGACCACCCAAAAAATTAAAAAAAAAATTATAATTTGAGGATTGTGAATGCAAGTTTTATTCATTTAGATCAAACTCAAACAAAGGAATATAAAATTTATGGAGAGAAAAGGTAAAAAATGGAAATAATGTTAGAATACCTAATCATAATTTTAATCTAAATAAATGATACATTTATAACGTCAACCCCCGTACACCCAACGGAGAGCCTCTGTCTTCTATGAGTTCTTTTTTTATTCGGAGGGGAGAGGGATTTCCTATCCCACCGAAAGCCCCTCTAACAACCGATAGGAAAACCCAAAAACCAGCCCCAAGGACCAATTACCAAGACCCCACCCCCACGCCCCCTTAACCCCCCCCCCTCCTGCCTCTAAAACCCCAATTCCAACGCAAATACCCCCGAATCCAAAACATGGTCCCAATTATTGATATTTGAGGCCCAAGCCCGCGGAAAATAAGGCCCATGCGGACCGGACAGGGGACACCCCGCACTCTCTTACCTCTCTATTGACCCAAATTAGGTAAAAGC</ns2:sequence><ns2:name>LC009404.1_Leishmania_major_kinetoplast_minicircle_DNA,_partial_sequence,_haplotype:_CSB2X4</ns2:name></ns2:Sequence><ns2:Sequence dsseqid="sq1742" id="sq1742"><ns2:sequence>TCGGGGACCATTTTTTTGAGCAGTTTCGAGAAAATCCGACCACCCAAAAAATTAAAAAAAAAATTATAATTTGAGGATTGTGAATGCAAGTTTTATTCATTTAGATCAAACTCAAACAAAGGAATATAAAATTTATGGAGAGAAAAGGTAAAAAATGGAAATAATGTTAGAATACCTAATCATAATTTTAATCTAAATAAATGATACATTTATAACGTCAACCCCCGTACACCCAACGGAGAGCCTCTGTCTTCTATGAGTTCTAATTTTATTCGGAGGGGAGAGGGATTTCCTATCCCACCGAAAGCCCCTCTAACAACCGATAGGAAAACCCAAAAACCAGCCCCAAGGACCAATTACCAAGACCCCACCCCCACGCCCCCTTAACCCCCCCCCCTCCTGCCTCTAAAACCCCAATTCCAACGCAAATACCCCCGAATCCAAAACATGGTCCCAATTATTGATATTTGAGGCCCAAGCCCGCGGAAAATAAGGCCCATGCGGACCGGACAGGGGACACCCCGCACTCTCTTACCTCTCTATTGACCCAAATTAGGTAAAAGC</ns2:sequence><ns2:name>LC009405.1_Leishmania_major_kinetoplast_minicircle_DNA,_partial_sequence,_haplotype:_CSB2X5</ns2:name></ns2:Sequence><ns2:Sequence dsseqid="sq1744" id="sq1744"><ns2:sequence>ATGGGAAATAGGGCATTTTTGGCATTTTCGCCATTTCGCATCCCCCCCTTCACAGCAGGAAAGATGTTGTTTTGTCATGAGTTTTAGTTCTTGCTCAACTGCACATAGGGATAAAAAAGGTATGGGGGACAAGGGATATGTAAGGAATGTTGTTAGAATACCTAATCACTGTTTTAATTTAAATTACTGAGCTGTTATAATATCACCCGGAGGATCGGGGGAGCGCATCAGGGTTATTATATATTATTAAAATTATTTTGAGAGGGGAGGCCATCCCCTGTCCCCCCGAATGGCCCTCCCCGAACCCATTGGACCGCCCCAACACCACCCCCAAACAACAATTACCAAAACACAACCCCCAAACCCCGGAAAGCACCCCCGAGGCTTCCTCCCCCCCATTCTCAAAGCAAAACCCCCAAAATCCCAAAAACGACCCTAATTATTGGGTTTGAGGCCAAAACCCGCGAAAAATAGGGGCCGGGCGGGGCTGCCGGGGAAACCCGGCCCTCCTTCCCCTAATTTTTGACAAAAATAGGAAAAAAAAA</ns2:sequence><ns2:name>LC009406.1_Leishmania_major_kinetoplast_minicircle_DNA,_partial_sequence,_haplotype:_CSB2X6</ns2:name></ns2:Sequence><ns2:Sequence dsseqid="sq1746" id="sq1746"><ns2:sequence>GGAGTCGGAATCGGCATTTTTGGCATTTTGGCAATTTCCCATTCCAACCTAACAGGCGAAAATAGATGTTGTTAGTGCAGACCAGTTTTATTCGGCTCCATGTAACGTACACATAGGGATATAAAAGTTTTGGGAAGAAAACGTAACTAGTGGGAATAATGCCAGACTACCTAAACAGTCTTATAATTTAAATTATTAACTAATTTATTCCGTCTCCGGCGTAGACCCAGCGGAGAGCCTTTCTGTTAATAAAATTTCTTAATATTAATCTTGTAGAGGGAGCCCAGCCCCTGTCCCAGCGAGTGCCCCTCCATCAACCGATTGGACCGCCCCAACACCAACCCAAAGCAACAATTACCCAGCCGCAACCCCTAAGCCCCGTAAACCCGTCCCCTCACTCATATCAAACACCCAAAACACCATTATCCCCCGAAATCCCAAACCAAAATCTAATTTTTCAACTCTGAGGCCCAAGCCCGCGGAAAATAGGCCCCGGGGGGATGTTCCGGGGACCCGGGGGCCTCCCTCCCCTCCCTTTCCACCAAATTTTAAGAAAAA</ns2:sequence><ns2:name>LC009407.1_Leishmania_major_kinetoplast_minicircle_DNA,_partial_sequence,_haplotype:_CSB2X7</ns2:name></ns2:Sequence><ns2:Sequence dsseqid="sq1748" id="sq1748"><ns2:sequence>GGAGTCGGAATCGGCATTTTTGGCATTTTGGCAATTTCCCATTCCAACCTAACAGGCGAAAATAGATGTTGTTAGTGCAGACCAGTTTTATTCGGCTCCATGTAACGTACACATAGGGATATAAAAGTTTTGGGAAGAAAACGTAACTAGTGGGAATAATGCCAGACTACCTAAACAGTCTTATAATTTAAATTATTAACTAATTTATTCCGTCTCCCCCGTAGACCCAGCGGAGAGCCTTTCTGTTAATAAAATTTCTTAATATTAATCTTGTAGAGGGAGCCCAGCCCCTGTCCCAGCGAGTGCCCCTCCATCAACCGATTGGACCGCCCCAACACCAACCCAAAGCAACAATTACCCAGCCGCAACCCCTAAGCCCCGTAAACCCGTCCCCTCACTCATATCAAACACCCAAAACACCATTATCCCCCGAAATCCCAAACCAAAATCTAATTTTTCAACTCTGAGGCCCAAGCCCGCGGAAAATAGGCCCCGGGGGGATGTTCCGGGGACCCCCGGGCCTCCCTCCCCTCCCTTTCCACCAAATTTTAAGAAAAA</ns2:sequence><ns2:name>LC009408.1_Leishmania_major_kinetoplast_minicircle_DNA,_partial_sequence,_haplotype:_CSB2X8</ns2:name></ns2:Sequence><ns2:Sequence dsseqid="sq1750" id="sq1750"><ns2:sequence>AGGAGAGGGGATTAGGATTTTTGGGAGTTTTGGCCATTTCCGGAACCCCCACCCCCAACAACCCAATAAAAGAAAGTTGAATTGTTAAGGAGTTTTATTCATTTCGATGTAAGTTACACATAGGTATATAAAAGTTAAGGAGGAAAAGATAAATAATAGGAATAATGTTAGAAGACCTATTCAGTGTTTTAATTTACATTATTGACTAAGTTTTTACGTCACACCCCCTGGACCGGCGGAGCCCCTAACGTATTATTTTAGATTATTAATTTTATTGGGAGAGGGGGAGCCCATCCCCTCTCCCCCCAAAACCCCCCCCCCAAACCCATAAGACCACCCCAACACCAACCCGATGCACGAATAACCAAGAACCCACCCCCACGCCCCCGAAACCAACCCCCTCCCACTATCCAAACCCATAACACCATAAACCCCCTGTATCCAAAAACAAAACCTCATAAACTGAACTTCGAAGCCCAAGCCCGGGGACATCAAGGTGCAAGGGGGCCCGACCGTGGAAAACCCGCCCCTCTTTTACATCTTTTTGACACAAATTAGAAATACC</ns2:sequence><ns2:name>LC009409.1_Leishmania_major_kinetoplast_minicircle_DNA,_partial_sequence,_haplotype:_CSB2X9</ns2:name></ns2:Sequence><ns2:Sequence dsseqid="sq1752" id="sq1752"><ns2:sequence>GAGGGAGTTGCACTCGACTTTTTTGGCAGTTCGGGAATTTCGGCTCCGGGGGCCCACAGCGCATTGTAGAAGTTGTATTGGTTTAAGTTTTATTCAGAGGATCAAGGGAACAGGAAATAAAAAAGGTATGGGGGTTATGGCAATATTATGAATCATATTAGTGACCTATTTTTCTTTAAATTTAAATAACTGAGTTTCTGTAACATCGCCCCCCTACCCGGGTGCAAGTTCTCGTTATGAATATATTTTCTTATTATTTTTTTAAAGTGCGAGGGGGTGCTCTCTCCGGCCGAAGGACCCCCCAACAACGCCTAGAACCCGCCTAACACCAGACCCACTAGATAATTGCCATGTAGGAAACCCCACCCACACTAAAGCATCGCCTTCCAATCCAAAAAAACATAAGTACGAAGAAAACCCCCAGAGGAAAAGACAATGTGTCATTACAGGTTTAAGAGGTACGGGGGGAAACTGTGAGAATGACGGGCCGTGGCGGTACACAGGCGCACCATTCCGGCTTTTGAAACCA</ns2:sequence><ns2:name>LC009410.1_Leishmania_major_kinetoplast_minicircle_DNA,_partial_sequence,_haplotype:_CSB2X10</ns2:name></ns2:Sequence><ns2:Sequence dsseqid="sq1754" id="sq1754"><ns2:sequence>TCGCAGAACGCCCCTACCCGGAGGACCAGAAAAGTTTGGAATTTCCCCCCCATTTTTGGCCATTTTCCATCATTTTCCAGAATTTACGACACCCCCACAGCCCGACCCCAATTCATTAATTTTCAATTCACTGCAGTATGCGCCAACCTATAAATATATCGGTATAGATATTACTACTACACGCAGCACACAAATACATACTACAGCAATATATTAAACATAATACTTATAGTGTACGAGCAATGTCAGTTATTATATGCTAAATTATATACTAAATTAAAGTATACTTAACACTACCTCAGACTGGGTCTTCGGAGTCGAATATTCTAAAGCGCTATGGCTATATCATATGTCCAAGCACTTACTTTTAATATCAATATTAAAGAGAATCACCACCTAAGGTCAACCCAAGACCACCATCGGCTAACCCCAACATTAAAGTCAACCCACCCCAGCATCATCAAAAACACCCGTAGAGTAACACCGAAGCACCCCACCAGACTAATCCACCAAGGCACAACCCTCCACCAGGCTCCAACCCACTAAAGCGTCACCCAACACCCACATCAAAGGCACCCGAACCATTAAAACACCAAAAACTGCTAGCCCACCCAAAACCAAGCCCCCAACCCCAGGGTTTCAGCCCAATCCAGCTCAGGAAAACCCAATCCAGCCCAGGGGAGCCATTTCCGGCCACCCGGCCCTATTTTACACCAACCAGT</ns2:sequence><ns2:name>KM555286.1_Leishmania_major_isolate_Mehran_L1_minicircle,_partial_sequence;_kinetoplast</ns2:name></ns2:Sequence><ns2:Sequence dsseqid="sq1756" id="sq1756"><ns2:sequence>TCGCAGAACGCCCCTACCCGGAGGACCAGAAAAGTTTGGAATTTCCCCCCCATTTTTGGCCATTTTCCATCATTTTCCAGAATTTACGACACCCCCACAGCCCGACCCCAATTCATTAATTTTCAATTCACTGCAGTATGCGCCAACCTATAAATATATCGGTATAGATATTACTACTACACGCAGCACACAAATACATACTACAGCAATATATTAAACATAATACTTATAGTGTACGAGCAATGTCAGTTATTATATGCTAAATTATATACTAAATTAATGTATACTTAACACTACCTCAGACTGGGTCTTCGGAGTCGAACTATTCTAAAGCGCTATGGCTATATCATATGTCCAAGCACTTACTTTTAATATCAATATTAAAGAGAATCACCACCTAAGGTCAACCCAAGACCACCATCGGCTAACCCCAACATTAAAGTCAACCCACCCCAGCATCATCAAAAACACCCGTAGAGTAACACCGAAGCACCCCACCAGACTAATCCACCAAGGCACAAGCCTCCACCAGGCTCCAACCCACTAAAGCCACACAACCAACACCCACATCAAAGGCACCCGAACCATTAAAACACCAAAAACTGCTAGCCCACCCAAAACCAAGCCCCCAACCCCAGGGTTTCAGCCCAATCCAGCTCAGGAAAACCCAATCCAGCCCAGGGGAGCCATTTCCGGCCACCCGGCCCTATTTTACACCAACCCCCAGT</ns2:sequence><ns2:name>KM555287.1_Leishmania_major_isolate_Mehran_L2_minicircle,_partial_sequence;_kinetoplast</ns2:name></ns2:Sequence><ns2:Sequence dsseqid="sq1758" id="sq1758"><ns2:sequence>GGGGTTGGTGTAAAATAGGGCCGGGTGGTGGCCGGAAATGGCTCCCTGGGCTGGATTGGGTTTTCCTGAGCTGGATTGGGCTGAAACCCTGGGTTGGGGGCTTGGTTTTGGGTGGGCTAGCGTTTTTGGTGTTTTAATGGTTCGGGTGCCTTTGATGTGGGTGTTGGTTGTGTGGCTTTAGTGGGTTGGAGCCTGGTGGAGGCTTGTGCCTTGGTGGATTAGTCTGGTGGGGTGCTTCGGTGTTACTCTACGGGTGTCTTTGATGATGCTGGGGTGGGTTGACTTTAATGTTGGGGTTAGCCGATGGTGGTCTTGGGTTGACCTTAGGTGGTGATTCTCTTTAATATTGATATTAAAGGTAAGTGCTTGGACATATGATATAGCCATAGCGCTTTAGAATAGTTCGACTCCGAAGACCCAGTCTGAGGTAGTGTTAAGTATACATTAATCTAGTATATAATTTAGCATATAATAACTGACATTGCTCGTACACTATAAGTATTATGTTTAATATATTGCTGTAGTATGTATTTGTGTGCTGTGTGTAGTAGTAATATCTATACCGATATATTTATAGGTTGGCCATACTGCAGTGAATTGAAAATTAATGAATTGGGGTCGGGCTGTGGGTGTTGTAAATTCTGGAAAATGATGGAAAATGGCCAAAAATGGGGGGAATTCCAAACTTTTCTGGTCCTCCGGGTAGGGGCGTTCTGCGAAATCGGAAAAAGGGTGCAGAAATCCCGTTCAAAAATCGGCCAAAAATGCCAAAAATCGGCCCGGGGCGGGAAACTG</ns2:sequence><ns2:name>KM555288.1_Leishmania_major_strain_MHOM/IL/67/LV561_minicircle,_complete_sequence;_kinetoplast</ns2:name></ns2:Sequence><ns2:Sequence dsseqid="sq1760" id="sq1760"><ns2:sequence>TCGCAGAACGCCCCTACCCGGAGGCCCAGAAAAGTTTGGAATTTCCCCCCATTTTTGGCCATTTTCCATCATTTTCCAGAATTTACGACACCCCCACAGCCCGACCCCAATTCATTAATTTTCAATTCACTGCAGTATGCGCCAACCTATAAATATATCGGTATAGATATTACTACTACACGCAGCACACAAATACATACTACAGCAATATATTAAACATAATACTTATAGTGTACGAGCAATGTCAGTTATTATATGCTAAATTATTTACTAAATTAAAGTATACTTAACACTACCTCAGACTGGGTCTTCGGAGTCGAATATTCTAAAGCGCTATGGCTATATCATATGTCCAAGCACTTACTTTTAATATCAATATTAAAGAGAATCACCACCTAAGCTCAACCCAAGACCACCATCGGCTAACCCCAACATTAAAGTCAACCCACCCCAGCATCATCAAAAACACCCGTAGAGTAACACCGAAGCACCCCACCAGACTAATCCACCAAGGCACAACCCTCCACCAGGCTCCAACCCACTAAAGCGTCACCGAACACCCACATCAAAGGCACCCGAACCATTAAAACACCAAAAACTGCTAGCCCACCCAAAACCAAGCCCCCAACCCCAGGGTTTCAGCCCAATCCAGCTCAGGAAAACCCAATCCAGCCCAGGGGAGCCATTTCCGGCCACCCGGCCCTATTTTACACCAACCAGT</ns2:sequence><ns2:name>KM555289.1_Leishmania_major_isolate_Mehran_L4_minicircle,_partial_sequence;_kinetoplast</ns2:name></ns2:Sequence><ns2:Sequence dsseqid="sq1762" id="sq1762"><ns2:sequence>TCGCAGAACGCCCCTACCCGGAGGACCAGAAAAGTTTGGAATTTCCCCCCCATTTTTGGCCATTTTCCATCATTTTCCAGAATTTACGACACCCCCACAGCCCGACCCCAATTCATTAATTTTCAATTCACTGCAGTATGCGCCAACCTATAAATATATCGGTATAGATATTACTACTACACGCAGCACACAAATACATACTACAGCAATATATTAAACATAATACTTATAGTGTACGAGCAATGTCAGTTATTATATGCTAAATTATATACTAAATTAAAGTATACTTAACACTACCTCAGACTGGGTCTTCGGAGTCGAATATTCTAAAGCGCTATGGCTATATCATATGTCCAAGCACTTACTTTTAATATCAATATTAAAGAGAATCACGACCTAAGGTCAACCCAAGACCACCATCGGCTAACCCCAACATTAAAGTCAACCCACCCCAGCATCATCAAAAACACCCGTAGAGTAACACCGAAGCACCCCACCAGACTAATCCACCAAGGCACAACCCTCCACCAGGCTCCAACCCACTAAAGCGTCACCCAACACCCACATCAAAGGCACCCGAACCATTAAAACACCAAAAACTCTAGCCCACCCAAAACCAAGCCCCCAACCCCAGGGTTTCAGCCCAATCCGCTCAGGAAAACCCAATCCAGCCCAGGGGAGCCATTTCCGGCCACCCGGCCCTATTTTACACCAACCAGT</ns2:sequence><ns2:name>KM555290.1_Leishmania_major_isolate_Mehran_L5_minicircle,_partial_sequence;_kinetoplast</ns2:name></ns2:Sequence><ns2:Sequence dsseqid="sq1764" id="sq1764"><ns2:sequence>TCGCAGAACGCCCCTACCCGGAGGACCAGAAAAGTTTGGAATTTCCCCCCCATTTTTGGCCATTTTCCATCATTTTCCAGAATTTACGACACCCCCACAGCCCGACCCCAATTCATTAATTTTCAATTCACTGCAGTATGCGCCAACCTATAAATATATCGGTATAGTTATTACTACTACACGCAGCACACAAATACATACTACAGCAATATATTAAACATAATACTTATAGTGTACGAGCAATGTCAGTTATTATATGCTAAATTATATACTAAATTAAAGTATACTTAACACTACCTCAGACTGGGTCTTCGGAGTCGAATATTCTACAGCGCTATGGCTATATCATATGTCCAAGCACTTACTTTTAATATCAATATTAAAGAGAATCACCACCTAAGGTCAACCCAAGACCACCATCGGCTAACCCCAACATTAAAGTCAACCCACCCCAGCATCATCAAAAACACCCGTAGAGTCACACCGAAGCACCCCACCAGACTAATCCACCAAGGCACAACCCTCCACCAGGCTCCAACCCACTAAAGCGTCACCCAACACCCACATCAAAGGCACCCGAACCATTAAAACACCAAAAACTGCTAGCCCACCCAAAACCAAGCCCCCAACCCCAGGGTTTCAGCCCAATCCAGCTCAGGAAAACCCAATCCAGCCCAGGGGAGCCATTTCCGGCCACCCGGCCCTATATTACACCAACCAGT</ns2:sequence><ns2:name>KM555291.1_Leishmania_major_isolate_Mehran_L6_minicircle,_partial_sequence;_kinetoplast</ns2:name></ns2:Sequence><ns2:Sequence dsseqid="sq1766" id="sq1766"><ns2:sequence>TCGCAGAACGCCCCTACCCGGAGGACCAGAAAAGTTTGGAATTTCCCCCCCATTTTTGGCCATTTTCCATCATTTTCCAGAATTTACGACACCCCCACAGCCCGACCCCAATTCATTAATTTTCAATTCACTGCAGTATGCGCCAACCTATAAATATATCGGTATAGATATTACTACTACACGCAGCACACAAATACATACTACAGCAATATATTAAACATAATACTTATAGTGTACGAGCAATGTCAGTTATTATATGCTAAATTATATACTAAATTAAAGTATACTTAACACTACCTCAGACTGGGTCTTCGGAGTCGAATATTCTAAAGCGCTATGGCTATATCATATGTCCAAGCACTTACTTTTAATATCAATATTAAAGAGAATCACCACCTAAGGTCAACCCAAGTCCACCATCGGCTAACCCCAACATTAAAGTCAACCCACCCCAGCATCATCAAAAACACCCGTAGAGTAACACCGAAGCACCCCACCAGACTAATCCACCAAGGCACAACCCTCCACCAGGCTCCAACCCACTAAAGCGTCACCCAACACCCACATCAAAGGCACCCGAACCATTAAAACACCAAAAACTGCTAGCCCACCCAAAACCAAGCCCCCAACCCCAGGGTTTCAGCCCAATCCAGCTCAGGAAAACCCAATCCAGCCCAGGGGAGCCATTTCCGGCCACCCGGCCCTATTTTACACCAACCAGT</ns2:sequence><ns2:name>KM555292.1_Leishmania_major_isolate_Mehran_L7_minicircle,_partial_sequence;_kinetoplast</ns2:name></ns2:Sequence><ns2:Sequence dsseqid="sq1768" id="sq1768"><ns2:sequence>TCGCAGAACGCCCCTACCCGGAGGACCAGAAAAGTTTGGAATTTCCCCCCCATTTTTGGCCATTTTCCATCATTTTCCAGAATTTACGACACCCCCACAGCCCGACCCCAATTCATTAATTTTCAATTCACTGCAGTATGCGCCAACCTATAAATATATCGGTATAGATATTACTACTACACGCAGCACACAAATACATACTACAGCAATATATTAAACATAATACTTATAGTGTACGAGCAATGTCAGTTATTATATGCTAAATTATATACTAAATTAATGTATACTTAACACTACCTCAGACTGGGTCTTCGGAGTCGAACTATTCTAAAGCGCTATGGCTATATCATATGTCCAAGCACTTACTTTTAATATCAATATTAAAGAGAATCACCACCTAAGGTCAACCCAAGACCACCATCGGCTAACCCCAACATTAAAGTCAACCCACCCCAGCATCATCAAAAACACCCGTAGAGTAACACCGAAGCACCCCACCAGACTAATCCACCAAGGCACAAGCCTCCACCAGGCTCCAACCCACTAAAGCCACACAACCAACACCCACATCAAAGGCACCCGAACCATTAAAACACCAAAAACTGCTAGCCCACCCAAAACCAAGCCCCCAACCCCAGGGTTTCAGCCCAATCCAGCTCAGGAAAACCCAATCCAGCCCAGGGGAGCCATTTCCGGCCACCCGGCCCTATTTTACACCAACCCCCAGT</ns2:sequence><ns2:name>KM555293.1_Leishmania_major_isolate_Mehran_L8_minicircle,_partial_sequence;_kinetoplast</ns2:name></ns2:Sequence><ns2:Sequence dsseqid="sq1770" id="sq1770"><ns2:sequence>TCGCAGAACGCCCCTACCCGGAGGACCAGAAAAGTTTGGAATTTCCCCCCCATTTTTGGCCATTTTCCATCATTTTCCAGAATTTACGACACCCCCACAGCCCGACCCCAATTCATTAATTTTCAATTCACTGCAGTATGCGCCAACCTATAAATATATCGGTATAGATATTACTACTACACGCAGCACACAAATACATACTACAGCAATATATTAAACATAATACTTATAGTGTACGAGCAATGTCAGTTATTATATGCTAAATTATATACTAAATTAATGTATACTTAACACTACCTCAGACTGGGTCTTCGGAGTCGAACTATTCTAAAGCGCTATGGCTATATCATATGTCCAAGCACTTACTTTTAATATCAATATTAAAGAGAATCACCACCTAAGGTCAACCCAAGACCACCATCGGCTAACCCCAACATTAAAGTCAACCCACCCCAGCATCATCAAAAACACCCGTAGAGTAACACCGAAGCACCCCACCAGACTAATCCACCAAGGCACAAGCCTCCACCAGGCTCCAACCCACTAAAGCCACACAACCAACACCCACATCAAAGGCACCCGAACCATTAAAACACCAAAAACTGCTAGCCCACCCAAAACCAAGCCCCCAACCCCAGGGTTTCAGCCCAATCCAGCTCAGGAAAACCCAATCCAGCCCAGGGGAGCCATTTCCGGCCACCCGGCCCTATTTTACACCAACCCCCAGT</ns2:sequence><ns2:name>KM555294.1_Leishmania_major_isolate_Mehran_L9_minicircle,_partial_sequence;_kinetoplast</ns2:name></ns2:Sequence><ns2:Sequence dsseqid="sq1772" id="sq1772"><ns2:sequence>GGGTTGGTGTAAAATAGGGCCGGGTGGTGGCCGGAAATGGCTCCCCTGGGCTGGATTGGGTTTTCCTGAGCTGGATTGGGCTGAAACCCTGGGGTTGGGGGCTTGGTTTTGGGTGGGCTAGCGTTTTTGGTGTTTTAATGGTTCGGGTGCCTTTGATGTGGGTGTTGGTTGTGTGGCTTTAGTGGGTTGGAGCCTGGTGGAGGCTTGTGCCTTGGTGGATTAGTCTGGTGGGGTGCTTCGGTGTTACTCTACGGGTGTCTTTGATGATGCTGGGGTGGGTTGACTTTAATGTTGGGGTTAGCCGATGGTGGTCTTGGGTTGACCTTAGGTGGTGATTCTCTTTAATATTGATATTAAAGGTAAGTGCTTGGACATATGATATAGCCATAGCGCTTTAGAATAGTTCGACTCCGAAGACCCAGTCTGAGGTAGTGTTAAGTATACATTAATCTAGTATATAATTTAGCATATAATAACTGACATTGCTCGTACACTATAAGTATTATGTTTAATATATTGCTGTAGTATGTATTTGTGTGCTGTGTGTAGTAGTAATATCTATACCGATATATTTATAGGTTGGCGCATACTGCAGTGAATTGAAAATTAATGAATTGGGGTCGGGCTGTGGGGTGTTGTAAATTCTGGAAAATGATGGAAAATGGCCAAAAATGGGGGGAAATTCCAAACTTTTCTGGTCCTCCGGGTAGGGGCGTTCTGCGAAATCGGAAAAATGGGTGCAGAAATCCCGTTCAAAAATCGGCCAAAAATGCCAAAAATCGGCTCCGGGGCGGGAAACTG</ns2:sequence><ns2:name>KM555295.1_Leishmania_major_strain_MHOM/IL/67/LV563_minicircle,_complete_sequence;_kinetoplast</ns2:name></ns2:Sequence><ns2:Sequence dsseqid="sq1774" id="sq1774"><ns2:sequence>CCAGAATTTACGACACCCCCACAGCCCGACCCCAATTCATTAATTTTCAATTCACTGCAGTATGCGCCAACCTATAAATATATCGGTATAGATATTACTACTACACGCAGCACACAAATACATACTACAGCAATATATTAAACATAATACTTATAGTGTACGAGCAATGTCAGTTATTATATGCTAAATTATATACTAAATTAAAGTATACTTAACACTACCTCAGACTGGGTCTTCGGAGTCGAATATTCTAAAGCGCTATGGCTATATCATATGTCCAAGCACTTACTTTTAATATCAATATTAAAGAGAATCACCACCTAAGGTCAACCCAAGACCACCATCGGCTAACCCCAACATTAAAGTCAACCCACCCCAGCATCATCAAAAACACCCGTAGAGTAACACCGAAGCACCCCACCAGACTAATCCACCAAGGCACAACCCTCCACCAGGCTCCAACCCACTAAAGCGTCACCCAACACCCACATCAAAGGCACCCGAACCATTAAAACACCAAAAACTGCTAGCCCACCCAAAACCAAGCCCCCAACCCCAGGGTTTCAGCCCAATCCAGCTCAGGAAAACCCAATCCAGCCCAGCG</ns2:sequence><ns2:name>KY131443.1_Leishmania_major_minicircle,_partial_sequence;_kinetoplast</ns2:name></ns2:Sequence><ns2:Sequence dsseqid="sq1776" id="sq1776"><ns2:sequence>AGGGGTTGGTGTAAAATAGGCCGGGTGGGTCGGGGAATTTGGCCAGAGTTGTGGAAATATGCGGGTGGGAGGCGTTCTTTTTGAGGTTTGCGATTTTTCTGAGATTTGATGGTAGTTTTACGAATATGTTTTGGGGATTGTGGGGATTTTAGTGGTTTTGGAGGCTACGTGGGTACTAGGTTGGGGCGGCTGAGGTATTTGGTTAGCTGCGGGCCTTGGGGGTTAGGGTGTTGATGCTGTGGTAGGCGGGTAGAGCATTGGGGGTGGCCTTTGCCCTTAATATACGAATAAAAGGGATATTTGTGTATCCTATGGGGTACCTAACGTTATCATGATGAGTAGGGTTGTAGTTGTGTTAATAGTTTCGTATATATTAATAATACTTATTAGTTTCTCTTTGCATAAATTGTATCCGTTGCTTAGATTAACTTAATATATCTGTAAACTTACTGATGGCATAATTGTACTGTAACCTTTTAGTATACTGATGTTGATGTGAGACACACTGATGGGGTGCCAAAATGTCCGGAAATCCTTAAAAATGGGCCGAAAATCGAAACTTTTCTGGTCCCGCGGGTAGGGGCGTTCTGCGAAATTCGAAAAATGGGTGCAGAAATCCCGTTCATAATTTGGCCAAAAATGCCAAAAATGGGCTCGGAGGCGGGAAACTGGGGGTTGGTGTAAAATAGG</ns2:sequence><ns2:name>MH728991.1_Leishmania_major_strain_kahak.QOM_minicircle_genomic_sequence;_kinetoplast</ns2:name></ns2:Sequence><ns2:Sequence dsseqid="sq1778" id="sq1778"><ns2:sequence>AGAATTTACGACACCGCCACAGCCCGACCCCAATTCATTAATTTTCAATTCACTGCAGTATGCGCCAACCTATAAATATATCGGTATAGATATTACTACTACACGCAGCACACAAATACATACTACAGCAATATATTAAACATAATACTTATAGTGTACGAGCAATGTCAGTTATTATATGCTAAATTATATACTAAATTAAAGTATACTTAACACTACCTCAGACTGGGTCTTCGGAGTCGAATATTCTAAAGCGCTATGGCTATATCATATGTCCAAGCACTTACTATTAATATCAATATTAAAGAGAATCACCACCTAAGGTCAACCCAAGACCACCATCGGCTAACCCCAACATTAAAGTCAACCCACCCCAGCATCATCAATAACACCCGTAGAGTAACACCGAAGCACCCCACCAGACTAATCCACCAAGGCACAACCCTCCACCAGGCTCCAACCCACTAAAGCGTCACGCAACACCCACATCAAAGGCACCCGAACCATTAAAACACCAAAAACTGCTAGCCCACCCAAAACCAAGCCCCCAACCCCAGGGTTTCAGCCCAATCCAGCTCAGGAAAACCCAATCCAGCCCAGGGGA</ns2:sequence><ns2:name>MN179620.1_Leishmania_major_isolate_MK/Kharameh/1_minicircle_DNA_genomic_sequence;_kinetoplast</ns2:name></ns2:Sequence><ns2:Sequence dsseqid="sq1780" id="sq1780"><ns2:sequence>AGAATTTACGACACCCCCACAGCCCGACCCCAATTCATTAATTATCAATTCACTGCAGTATGCGCCAACCTATAAATATATCGGTATAGATATTACTACTACACGCAGCACACAAATACATACTACAGCAATATATTAAACATAATACTTATAGTGTACGAGCAATGTCAGTTATTATATGCTAAATTATATACTAAATTAAAGTATACTTAACACTACCTCAGACTGGGTCTTCGGAGTCGAATATTCTAAAGCGCTATGGCTATATCATATGTCCAAGCACTTACTTTTAATATCAATATTAAAGAGAATCACCACCTAAGGTCAACCCAAGACCACCATCGGCTAACCCCAACATTAAAGTCAACCCACCCCAGCATCATCAATAACACCCGTAGAGTAACACCGAAGCACCCCACCAGACTAATCCACCAAGGCACAACGCTCCACCAGGCTCCAACCCACTAAAGCGTCACCCAACACCCACATCAAAGGCACCCGAACCATTAAAACACCAATAACTGCTAGCCCACCCAAAACCAAGCCCCCAACCCCAGGGTTTCAGCCCAATCCAGCTCAGGAAAACCCAATCCAGCCCAGGGGA</ns2:sequence><ns2:name>MN179621.1_Leishmania_major_isolate_MK/Kharameh/2_minicircle_DNA_genomic_sequence;_kinetoplast</ns2:name></ns2:Sequence><ns2:Sequence dsseqid="sq1782" id="sq1782"><ns2:sequence>AGAATTTACGACACCCCCACAGCCCGACCCCAATTCATTAATTATCAATTCACTGCAGTATGCGCCAACCTATATATATATCGGTATAGATATTACTACTACACGCAGCACACAAATACATACTACAGCAATATATTATACATAATACTTATAGTGTACGAGCAATGTCAGTTATTATATGCTAAATTATATACTAAATTAAAGTATACTTAACACTACCTCAGACTGGGTCTTCGGAGTCGAATATTCTAAAGCGCTATGGCTATATCATATGTCCAAGCACTTACTTTTAATATCAATATTAAAGAGAATCACCACCTAAGGTCAACCCAAGACCACCATCGGCTAACCCCAACATTAAAGTCAACCCACCCCAGCATCATCAAAAACACCCGTAGAGTAACACCGAAGCACCCCACCAGACTAATCCACCAAGGCACAACCCTCCACCAGGCTCCAACCCACTAAAGCGTCACCCAACACCCACATCAAAGGCACCCGAACCATTAAAACACCAAAAACTGCTAGCCCACCCAAAACCAAGCCCCCAACCCCAGGGTTTCAGCCCAATCCAGCTCAGGAAAACCCAATCCAGCCCAGGCGA</ns2:sequence><ns2:name>MN179622.1_Leishmania_major_isolate_MK/Kharameh/3_minicircle_DNA_genomic_sequence;_kinetoplast</ns2:name></ns2:Sequence><ns2:Sequence dsseqid="sq1784" id="sq1784"><ns2:sequence>CGCAATTCATAATTCTCAATTCACTGCAGTATGCGCTAACCTATAAATGATATAGATATTACTACTACACGCAGCACACAAATACATAGCAATATATTAACATACTTATAGTGTACGAGCAATCTCAGTTATTAAATTATATACTAAATTAATATATACTTAACACTACCTCAGACTGAGTCTTCGGAGTCGAACTAATTTAAAGCGCTATGGCTATATCATATGCAAGCACTGTACTTTTAATATCAATATTAAATCACCACCTAAGGTCAGCCCAAGACCACCATCGGCTAACCATTAAAGTCAACCCACCCCAGCATCATCAAGAACACCCGTAGAGCAACACCGAAGCACCCACTAATCCACCACTCAAGCCTCCACCAGGCTCCAACCCACTAAAGCCACACAACCAACACCCCAAAGGCACCCGAACAATTAAAACACCAAAAACTGCTAGCCCACCCAAAACCAAGCA</ns2:sequence><ns2:name>MN995468.1_Leishmania_major_isolate_534_minicircle_genomic_sequence;_kinetoplast</ns2:name></ns2:Sequence><ns2:Sequence dsseqid="sq1786" id="sq1786"><ns2:sequence>GCAATTCATAATTCTCAATTCACTGCAGTATGCGCTAACCTATAAATGATATAGATATTACTACTACACGCGGCACACAAATACATAGCAATATATTAACATACTTATAGTGTACGAGCAATCTCAGTTATTAAATTATATACTAAATTAATGTATACTTAACACTACCTCAGACTGAGTCTTCGGAGTCGAACTAATCTAAAGCGCTATGGCTATATCATATGCAAGCAATGTACTTTTAATATCCATATTAAATCACCACCTAAGGTCAACCCAAGACCACCATCGGCTAACCATTAAAGTCAACCCACCCCAGCATCATCAAGAACACCCGTAGAGTAACACCGAAGCACCCACTAATCCACCACACAAGCCTCCACCAGGCTCCAACCCACTAAATCCACACAACCAACACCCCAAAGGCACCCGAACAATTAAAACACCAAAAACTGCTAGCCCACCCAAAACCAAGCA</ns2:sequence><ns2:name>MN995469.1_Leishmania_major_isolate_543_minicircle_genomic_sequence;_kinetoplast</ns2:name></ns2:Sequence><ns2:Sequence dsseqid="sq1788" id="sq1788"><ns2:sequence>CGCAATTCATAATTCTCAATTCACTGCAGTATGCGCTAACCTATAAATGATATAGATATTACTACTAAACGCAGCACACAAATACATAGCAATATATTAACATACTTATATTGTACGAGCAATCTCAGTTATTAAATTATATACTAAATTAATGTATACTTAACACTACCTCAGACTGAGTCTTCGGAGTCGAACTAATCTAAAGCGCTATGGCTATATCATATGCAAGCACTGTACTTCTAATATCAATATTAAATCACCACCTAAGGTCAAGCCAAGACCACCATCGGCTAACCATTAAAGTCAACCCACCCCAGCATCATCAAGAACACCCGTAGAGTAACACCGAAGCACCCACTAATCCACCACACAAGCCTCCACCAGGCTCCAACCCACTAAAGCCACACAACCAACACCCCAAATGCACCCGAACAATTGAAACACCAAAAACTGCTAGCCCACCCAAAACCAAGC</ns2:sequence><ns2:name>MN995470.1_Leishmania_major_isolate_521_minicircle_genomic_sequence;_kinetoplast</ns2:name></ns2:Sequence><ns2:Sequence dsseqid="sq1790" id="sq1790"><ns2:sequence>GAATTCGTCAAAAAAGGGGCAGAAATCGTAGCATGGAGTAGCCCTCCGGGTAGGGGCGTTCTGCGAATTTCGAAAAATCGATACAGAAACCCCGTTCAAAAATCCACGGAAAATGCCATTTTTGGCCTCGGGGCGTGCAAACTGGGGGTTGGTGTAAAATAGGCCGGGTGGGTCCTGGAATTCGGATCCTCCGGGGCTGGGTCCTCCGGGGGCTGGCCTCCTGGCGGGGGTTTTGGGGAGCTGCTGGCTCTGGTGGCTTTTAATGGCTGTTCTGGGCTTGATGTTTGGCTGTTTCTGGCTTGGCTGGCTCCTACATGCGGGCTTTTGGCTTGGCTTTGAGGGTTCGATGGGATTGTGGCGGTGTTTTAGGGTAGGCTGTGGCCTTGTGGATTGGTGGACTTGGTTCTTCCTTGGGGTTGGGTGGCTGCTGGCCTGGCTGTGGCTCTATGTTGGATAGCCTTGATGGCTGGGCGGGATAGATTAGCCCTGGTAAGGTGTTGATTCTACTCCCCTTTGATATTAATATTAAAGGCAACGTGAGGGCAGCATATAAACATAAGATAGGAGCCTATGGAAGGGTGAACCGAATATAGCTCCGTAGTGTTACATTATATAATACGTAAGATATCTATAAATTATAAGTTAAAAATCACGTTTACTATATGCATTCTATGCTCTAAAATTGGATGTGGAATTATATTAATGTGATACTGTAATGACTCTCGTCTGTATACTTCTACGCCTGAAGACTCCTGCGGATCTGTTGCAGATGTGGATTTTAGACGTGGGGGGAGGGAGTTTCGAGAGGGTTTGAGTCCTGGATGGGCCTGAAGTCTCCAGAGTGGCCTGAAAATCGTCG</ns2:sequence><ns2:name>Z11549.1_L.mexicana_kinetoplast_minicircle_DNA</ns2:name></ns2:Sequence><ns2:Sequence dsseqid="sq1792" id="sq1792"><ns2:sequence>GGATCCTCCGGGGCTGGGTCCTCCGGGGGCTGGCCTCCTGGCGGGGGTTTTGGGGAGCTGCTGGCTCTGGTGGCTTTTAATGGCTGTTCTGGGCTTGATGTTTGGCTGTTTCTGGCTTGGCTGGCTCCTACATGCGGGCTTTTGGCTTGGCTTTGAGGGTTCGATGGGATTGTGGCGGTGTTTTAGGGTAGGCTGTGGCCTTGTGGATTGGTGGACTTGGTTCTTCCTTGGGGTTGGGTGGCTGCTGGCCTGGCTGTGGCTCTATGTTGGATAGCCTTGATGGCTGGGCGGGATAGATTAGCCCTGGTAAGGTGTTGATTCTACTCCCCTTTGATATTAATATTAAAGGCAACGTGAGGGCAGCATATAAACATAAGATAGGAGCCTATGGAAGGGTGAACCGAATATAGCTCCGTAGTGTTACATTATATAATACGTAAGATATCTATAAATTATAAGTTAAAAATCACGTTTACTATATGCATTCTATGCTCTAAAATTGGATGTGGAATTATATTAATGTGATACTGTAATGACTCTCGTCTGTATACTTCTACGCCTGAAGACTCCTGCGGATCTGTTGCAGATGTGGATTTTAGACGTGGGGGGAGGGAGTTTCGAGAGGGTTTGAGTCCTGGATGGGCCTGAAGTCTCCAGAGTGGCCTGAAAATCGTCGGAATTCGTCAAAAAAGGGGCAGAAATCGTAGCATGGAGTAGCCCTCCGGGTAGGGGCGTTCTGCGAATTTCGAAAAATCGATACAGAAACCCCGTTCAAAAATCCACGGAAAATGCCATTTTTGGCCTCGGGGCGTGCAAACTGGGGGTTGGTGTAAAATAGGCCGGGTGGGTCCTGGAATTC</ns2:sequence><ns2:name>Z11550.1_L.mexicana_kinetoplast_minicircle_DNA</ns2:name></ns2:Sequence><ns2:Sequence dsseqid="sq1794" id="sq1794"><ns2:sequence>GAATTCCTGGAATTTCAGCTCCGGCGGTGGAAACTGGGGGTTGGTGTAAAATAGTGGGGGTGGTGGGGATTTTTATTTTATTTGGAATTGTGAGGGCTTTGTAGGCGTTGTTACACGGCATTCTATTTGTTTTGTTTAGCTGTTCTTTTGTGTGGTTACGTGCGGCTTTGTGTGTTATGAAGGTGGATTGACGCTTAATTGGACCTTTGATATATGGGCAGGTTCATTGTCTTTTGATATGCGATTTTTGTTTGTTGCTTTTCTGGTGGACGTTGTTGTTGGTTGTGCTGGATTGAGATTGGGTGCCTTACAGAATAAAAGGCCTTTAATTAGGTAAGTGAGGGGTGTGTAATGGTAAGTTTTTGATTCTTGACGTTATATTTTGGTATACTTTGTTTTAATGTCAGTGATACATGTTACTATTACGATGAATTAATTTCTCTTTATATAAACTGTATACATTGCCTGGTTAAGTGTTGAATGTTTGTGTTAAGGAATGTAATTGTTTTGTACGAGTTAGATGTGGATTTAGTGTGGGTGATGTGTTGGTGGTGATGATTTGGGTTGGGAGTGGGCTTGAAAATAGGGACAAAAAACGAAACTTTTCTGCCCGTGGGGGAGGGGCGTTCTGCGAAAATGGCAAAAATGAGTGCAGAAACCCCGTTCATAATTTAGGG</ns2:sequence><ns2:name>Z11551.1_L.mexicana_kinetoplast_minicircle_DNA</ns2:name></ns2:Sequence><ns2:Sequence dsseqid="sq1796" id="sq1796"><ns2:sequence>GGACCTTTGATATATGGGCAGGTTCATTGTCTTTTGATATGCGATTTTTGTTTGTTGCTTTTCTGGTGGACGTTGTTGTTGGTTGTGCTGGATTGAGATTGGGTGCCTTACAGAATAAAAGGCCTTTAATTAGGTAAGTGAGGGGTGTGTAATGGTAAGTTTTTGATTCTTGACGTTATATTTTGGTATACTTTGTTTTAATGTCAGTGATACATGTTACTATTACGATGAATTAATTTCTCTTTATATAAACTGTATACATTGCCTGGTTAAGTGTTGAATGTTTGTGTTAAGGAATGTAATTGTTTTGTACGAGTTAGATGTGGATTTAGTGTGGGTGATGTGTTGGTGGTGATGATTTGGGTTGGGAGTGGGCTTGAAAATAGGGACAAAAAACGAAACTTTTCTGCCCGTGGGGGAGGGGCGTTCTGCGAAAATGGCAAAAATGAGTGCAGAAACCCCGTTCATAATTTAGGGGAATTCCTGGAATTTCAGCTCCGGCGGTGGAAACTGGGGGTTGGTGTAAAATAGTGGGGGTGGTGGGGATTTTTATTTTATTTGGAATTGTGAGGGCTTTGTAGGCGTTGTTACACGGCATTCTATTTGTTTTGTTTAGCTGTTCTTTTGTGTGGTTACGTGCGGCTTTGTGTGTTATGAAGGTGGATTGACGCTTAATT</ns2:sequence><ns2:name>Z11552.1_L.mexicana_kinetoplast_minicircle_DNA</ns2:name></ns2:Sequence><ns2:Sequence dsseqid="sq1798" id="sq1798"><ns2:sequence>GAATTCCGGCTCCGGCGGTCACAACTGGGGGTTGGTGTAAAATACCCGGTGCGTGGGTATGGTTAGTGGTAGAGCTTTGTCGTAGGCTTGGTCTTGATGCTTTAGATTAGTTTTGGGCTGGTGAGTTTTGTTTGGTAGATTTGGTATACATTTTAAATTGTCTGTTATTTGATTTTAATAATCTCTTTGGTATAGTTATTATTCTATGTGGTATTAGTTTGTTAGGATGTTGTGTGTTGGATTTGGTGTCTTGGATTTGGGCTGCCCGTGGGTTTATATATTTATGGTTGAATAATGGAGATAATATAGAATACTGATAAGTTATATTATATATTATTAGGTGGTAGTGGATTGGATATGGTAATGTGGGGGTTTGTTGCATTATGTGGTACGTGGATGTTTATGTTGTCTTTCGTATTTATATTTAGCTTTTCGTTTTGAATTTCTGTTTATGTTATTATATCGTTGTGGTCATTGTGATATTTGGGTTATTTGTATGTTCTGGTTTTGAGATATGTGTTTGTTAATTAAAAGATGTTTTGAGGGGATTAGACTTGGTTTGGATATGCTGATTTGGTTAGGAGTTTCTGGGGAAAGTGGGTCCCGGCCCAAACTTTTCTGCCCCGTGGGGGAGGGGCGTTCTGCGAATTTGGGAAAAATGAGTGCAGAAACCCCGTTCATATTTTGGGGAATTTTGGG</ns2:sequence><ns2:name>Z11553.1_L.mexicana_kinetoplast_minicircle_DNA</ns2:name></ns2:Sequence><ns2:Sequence dsseqid="sq1800" id="sq1800"><ns2:sequence>GGTCCCGGCCCAAACTTTTCTGCCCCGTGGGGGAGGGGCGTTCTGCGAATTTGGGAAAAATGAGTGCAGAAACCCCGTTCATATTTTGGGGAATTTTGGGGAATTCCGGCTCCGGCGGTCACAACTGGGGGTTGGTGTAAAATACCCGGTGCGTGGGTATGGTTAGTGGTAGAGCTTTGTCGTAGGCTTGGTCTTGATGCTTTAGATTAGTTTTGGGCTGGTGAGTTTTGTTTGGTAGATTTGGTATACATTTTAAATTGTCTGTTATTTGATTTTAATAATCTCTTTGGTATAGTTATTATTCTATGTGGTATTAGTTTGTTAGGATGTTGTGTGTTGGATTTGGTGTCTTGGATTTGGGCTGCCCGTGGGTTTATATATTTATGGTTGAATAATGGAGATAATATAGAATACTGATAAGTTATATTATATATTATTAGGTGGTAGTGGATTGGATATGGTAATGTGGGGGTTTGTTGCATTATGTGGTACGTGGATGTTTATGTTGTCTTTCGTATTTATATTTAGCTTTTCGTTTTGAATTTCTGTTTATGTTATTATATCGTTGTGGTCATTGTGATATTTGGGTTATTTGTATGTTCTGGTTTTGAGATATGTGTTTGTTAATTAAAAGATGTTTTGAGGGGATTAGACTTGGTTTGGATATGCTGATTTGGTTAGGAGTTTCTGGGGAAAGTG</ns2:sequence><ns2:name>Z11555.1_L.mexicana_kinetoplast_minicircle_DNA</ns2:name></ns2:Sequence><ns2:Sequence dsseqid="sq1802" id="sq1802"><ns2:sequence>GAATTCGTCAAAAAAGGGGCAGAAATCGTAGCATGGAGTAGCCCTCCGGGTAGGGGCGTTCTGCGAATTTCGAAAAATCGATACAGAAACCCCGTTCAAAAATTCCAGGGAAAATGCCATTTTTGGCCTTGGGGCGTGCAAACTGGGGGTTGGTGTAAAATAGGCCGGGTGGGTCCTGGAATTCGGATCCTCCGGGGCTGGGTCCTCCGGGGGCTGGCCTCCTGGCGGGGGTTTTGGGGAGCTGCTGGCTCTGGTGGCTTTTAATGGCTGTTCTGGGCTTGATGTTTGGCTGTTTCTGGCTTGGCTGGCTCCTACATGCGGGCTTTTGGCTTGGCTTTGAGGGTTCGATGGGATTGTGGCGGTGTTTTAGGGTAGGCTGTGGCCTTGTGGATTGGTGGACTTGGTTCTTCCTTGGGGTTGGGTGGCTGCTGGCCTGGCTGTGGCTCTATGTTGGATAGCCTTGATGGCTGGGCGGGATAGATTAGCCCTGGTAAGGTGTTGATTCTACTCCCCTTTGATATTAATATTAAAGGCAACGTGAGGGCAGCATATAAACATAAGATAGGAGCCTATGGAAGGGTGAACCGAATATAGCTCCGTAGTGTTACATTATATAATACGTAAGATATCTATAAATTATAAGTTAAAAATCACGTTTACTATATGCATTCTATGCTCTAAAATTGGATGTGGAATTATATTAATGTGATACTGTAATGACTCTCGTCTGTATACTTCTACGCCTGAAGACTTCTGCGGATCTGTTGCAGATGTGGATTTTAGACGTGGGGGAGGGAGTTTCGAGAGGGTTTGAGTCCTGGATGGGCCTGAAGTCTCCAGAGTGGCCTGAAAATCGTCG</ns2:sequence><ns2:name>Z11554.1_L.mexicana_kinetoplast_minicircle_DNA</ns2:name></ns2:Sequence><ns2:Sequence dsseqid="sq1804" id="sq1804"><ns2:sequence>GGATCCTCCGGGGCTGGGTCCTCCGGGGGCTGGCCTCCTGGCGGGGGTTTTGGGGAGCTGCTGGCTCTGGTGGCTTTTAATGGCTGTTCTGGGCTTGATGTTTGGCTGTTTCTGGCTTGGCTGGCTCCTACATGCGGGCTTTTGGCTTGGCTTTGAGGGTTCGATGGGATTGTGGCGGTGTTTTAGGGTAGGCTGTGGCCTTGTGGATTGGTGGACTTGGTTCTTCCTTGGGGTTGGGTGGCTGCTGGCCTGGCTGTGGCTCTATGTTGGATAGCCTTGATGGCTGGGCGGGATAGATTAGCCCTGGTAAGGTGTTGATTCTACTCCCCTTTGATATTAATATTAAAGGCAACGTGAGGGCAGCATATAAACATAAGATAGGAGCCTATGGAAGGGTGAACCGAATATAGCTCCGTAGTGTTACATTATATAATACGTAAGATATCTATAAATTATAAGTTAAAAATCACGTTTACTATATGCATTCTATGCTCTAAAATTGGATGTGGAATTATATTAATGTGATACTGTAATGACTCTCGTCTGTATACTTCTACGCCTGAAGACTTCTGCGGATCTGTTGCAGATGTGGATTTTAGACGTGGGGGAGGGAGTTTCGAGAGGGTTTGAGTCCTGGATGGGCCTGAAGTCTCCAGAGTGGCCTGAAAATCGTCGGAATTCGTCAAAAAAGGGGCAGAAATCGTAGCATGGAGTAGCCCTCCGGGTAGGGGCGTTCTGCGAATTTCGAAAAATCGATACAGAAACCCCGTTCAAAAATTCCAGGGAAAATGCCATTTTTGGCCTTGGGGCGTGCAAACTGGGGGTTGGTGTAAAATAGGCCGGGTGGGTCCTGGAATTC</ns2:sequence><ns2:name>Z11556.1_L.mexicana_kinetoplast_minicircle_DNA</ns2:name></ns2:Sequence><ns2:Sequence dsseqid="sq1806" id="sq1806"><ns2:sequence>GAATTCCTCGAAAATCGGCTCCCGGGCTCGAAACTGGGGGTTGGTGTAAAATAGCGGCGGGGGTCTCCGTGGGGATGTGGAAATGCCTCCTCCTGGGCTATGTCCTCGGGAAACTGGCCTCCTAGGGCGTATGGTTGGGGGATCTGGGGTTTTTCCTTTTAATTTTTCCTTTTGGTTACAGGTTTAAGTGGGTTGGCTACTGCCGATTCTTTATTTATTGTGGTTGGTGTCCGTTGATGTTGTTTGTGGTGTTACGATGTTGTTTTGACTTTCGTTTGATATTGATTGGTTTACATCTTTTTGAATGCGAGTGTTGCCCTTTTGAGTTGATGGTGGTTAGGATCCGGGATTCAAATGCCTTTCCCGGCCCCTTATATAACTAATAATAATACTAGTTGTGGGGGTTTTGGGGGTAAGAAAGGGTTAATATGGCGTTGTTCGGCTGTATATGCATTCGAATGTTATATGATATTTAATTATTTATCGTTTATATAATCTTTGTTATCATTTTCTACGTTACGATTGACATATCTTATTAGTTTACTGTAGCGGGGTGTAATTCGCTGTACGTGTACATGTTACCTTAAAGTTTTGATTCTGGTGGATTGAGTTTGTGAGTTTTGGAGGGTGTTGGATGAAACGTTATAGGTGGTGATACGGATGTGATGTGGATGGAGAGTGGTGGGGGTGGGTTCGAAATGGGGTCAAAAATGGCCAGAATTCCAAACTTTTCTGCCGTGGGGGAGGGGCGTTCTGCGGGGAGGGCAAAAATGAGTGCAGAAACCCCGTTCATATTTTGGGGAATTC</ns2:sequence><ns2:name>AY145437.1_Leishmania_mexicana_kinetoplast_minicircle,_complete_sequence</ns2:name></ns2:Sequence><ns2:Sequence dsseqid="sq1808" id="sq1808"><ns2:sequence>AATTCCCTAGAAATTGGGCCTGGTCCTCGGAAACTGGGCCTCCTAGGTCGTACTTTCGGCTGGATGCGTATTTTGGGCTTCTTTGGGCGGGGTTTGGGGGCTTCTTTTGTTGTTTGACTGATGTTGTTGGCCTTGGCTTTGGGGCGCTGGCTTTTTGGGGTGGTTGTTCTTCTTGAGGTTGTTGGTATTGGTTTAGTGCTGCGTAGCTTTGCGGCTTGCTGGTTTTGACGCTGCCTGTGGTTGCACTGATGGGTGTTGGGCTTGGGGGTTGGGTGCGTGGGTTTGATGCTTGGATTGGAGTCGATTTTTGGCCCCCCTTTGATATTAATATTAGTTTGATATATGGCTATGAGGCCGAAATAGACTATGTTGGAACAGCGTGATACATAGGCATAATATAGGTAGCGTTAGGCTAGTTGGTATTGTTACATTAATACTATCTAATGTTATCTAACTAAGCTCTATATTTAAGTCCACGATTGCCGTTCTTGGTATCTCATGTTGATGTATGTTACTATCGTAAATTACAGTTAATGCCTGCAGCCTATTCTTCTTCGGGAGTGTAGAAACCAAAAAGGAGGTTCACGGTGCTTCGGTTGAATGGTGCGTGGAAGCTAAGCTTCAGTCGGGCTTGAATTGTCGAAAAAGTCCGAAAAAATGGGGCAAAAATCGTAGCATGGAGTAGCCCCTCCGGTAGGGGCGTTCTGCGAAAATCGAAAAAATCATACAGAAACCCCGTTCATATTTTGGCCAAAAATGCCATTTTCGGGCTCGGAGGCATCAAACTGGGGTTGGTGTAAAATAGGGGTGGTGGGTCCTGG</ns2:sequence><ns2:name>X68027.1_L.sp_strain_UR6_kinetoplast_DNA_minicircle_pLURkH13</ns2:name></ns2:Sequence><ns2:Sequence dsseqid="sq1810" id="sq1810"><ns2:sequence>AATTCTCCGAAAAAGGGTCAAAAATGGGGATAAATCCAAACCATGAGTAGCCTCCGGGTAGGGGCGTTCTGCAAAATCGGGAAAATTGATACAGAAACCCCGTTCAAAAATCCCCGAAAAATCGTATTTTTGGCCTCGGAGCCGTCAAACTGGGGGTTGGTGTAAAATAGGGCCGGGCGGCCTGGAATTGGGCCTGAATTTCCTCCCCTGGGCTGGCCGCGCTGCAGACCCTGGGCCTAGGCGTACTTTTTACGTGTTCTGGACTGGCGTGGCTTAGAAGTGGCTCTCTAGGCTTCTGGTAGGGCAGTGGAGGCTGTGGGAGGCTTGATTCGAGGCTGTGGGCTGGTTGTTGATGTGGGTTGATGATCCTGATTTTCCACCTTTGTGGGCTGGCTGTCTCTGCTGGCACTGGTGGTTGCTAGACTGCTTGACTGCTTGGGAAGAGGCTGAGCCCTCTGCATGTGGTTGTTGGGATTGGCTCCTATGGTGGATAACGATGGGTTTAGATATAGGAATAAAGCAATATCTGGCTTTGGATGCCTTATTAGACCTTAGGCTAGGGTTGACAATTAACCCCTTTACACCCGACTTGTTCGGTAACAGTATATTATAAGTTTACGTTAGTAATATATAGATAACATTTATATAATTGATACATTTAATATTTGATTCTATGCACTGTTGTTTATTAATTTGATGAACTCTTGATGTAGCCGTATACTAATGTATAAATATACCAACTTCTAGAACTCCTAAGGGAGTATTTAAGTGCCAAAGGTGACTATTTGGGGCTGGAGTGGGCTGCACTACGTAGGATCTGGCGGG</ns2:sequence><ns2:name>X68026.1_L.sp._strain_UR6_kinetoplast_DNA_minicircle_pLURkE3</ns2:name></ns2:Sequence><ns2:Sequence dsseqid="sq1812" id="sq1812"><ns2:sequence>AATTCGCTCCTAAACGTGTTCTGGACGGCTGGAAAAGTCAGAAAAAGGCTGAAAAACGGCCAAAATCCCAAACTTGAGTAGCCCTCCGGTAGGGGCGTTCTGCGAAAAGCCAAAAATCGATACAGAAACCCCGTTCAAAAATGGGCCAAAAATGCCGAAAATGGCCTGCGAGGCTGCAAACTGGGGGTTGGTGTAAAATAGGGCCGGGTGGCGGAATTGGCTCCTCCGGGGCTGACTCCCCTCGAAAGTGCCTCCTGGGGGCTTGCTGGCCTGGAACTGGCTCCTGGGGGCGGGTTTTGGAGTTTGCTGGGATTTGATATTGATTTTCTCCTTTCTTTGGGTGGTTTTGTTGGTAGACGCGGGTGCTTCTTGCTGCTTGGTGCTAACTACGCGCTTCTGGTAGCTTTTATCTTAACGCTGCGAGACGTTTGGGTGGCTTTGACAGTAGGATACGCTTGGTTGCGGGCTTCGTAGGAGACATTGGATATTACGATTGGTTGGAGGCTCCTCGATGGGGTTACTCCCTCACTTACTTTAATATTAATATTAAAGGAAAGGGGGTAGCTTAGGGGTGATAGCATGTAGGCGCATAGGATATATCTCGAGACTAGTCGAGGATTATATATAGTTAATTAGTAGCTTTAAACTATAATTTGATAACTAACATTGTTCATATGCAATTAGTATTATGTTTAATATAAGCTAACTTTGATGACATAGAGAGTGCATTACGTAGTACAACTTAAGACTAAAGCCTTGAGCTTGCGGAGGTGCAGAAATGGATTATTGGTTGGAGAGTGCCCTTCCTGGGGTTTG</ns2:sequence><ns2:name>X97334.1_Leishmania_sp._kinetoplast_DNA_minicircle_pLURk9</ns2:name></ns2:Sequence><ns2:Sequence dsseqid="sq1814" id="sq1814"><ns2:sequence>GGTTGGTGTAAAATAGGGCCGGTGGGTCGGGGAATTTGGGTATTTTGGCTGGATCGGCCTGAAACCCTGGGTCTGGAGGCTTGTTTTGACGCTGGCTGGCTTTTGGGCTGGGTTTGGGGGTGTTGGGGGTTGGTTTGGCAGTATATTTGGGGCTGGATACTTTTTGGGCGGGATTTAGTCTTGGCCTGCGGGGCTTGAGTTTGATTTACGCCTTTTTGGTATGGATTAGGAGTTGGGGTGGCTCTCTCTTTCTGGTTGGGATTTTATTGATAGGGGTGGTGCTGGTGTTGAATGTAGGTGTGGGCTGGGTGGGTATCCTCATAGAGGGGTTTTGCCTTTACTTTAATATTAATATTAAGTTTTGCGTTAGTTTGCTGACTCTTTAGCCCGATGATGGGAACATAGTGGACGTCTATATATTAGGGGTGACCTATAATGGTTATCCGGTATGAGTAACAGTTTAGCGTGCAATATATAGTCTACATTGTATACATAATCTAGAGCTCTATTTCGTGTATATTTTAATGTATGCATATGTGTTATAGATAGACTTTGACTGACGTGAAAGTAAATATACCTGCTGTTATAAGGTTGCTGGGCTTGGAATTTGTGCAAAGTGCCCTGAAATTGGATTTAAATCCCGAAAAGTCCCGAAAAATCCCGAAAAATGGGGGAAATTCCCAAACTTTTCTGGTCCTCCGGGTAGGGGCGTTCTG</ns2:sequence><ns2:name>AJ270103.1_Leishmania_sp._kinetoplast_minicircle_DNA,_isolate_sandfly_G121</ns2:name></ns2:Sequence><ns2:Sequence dsseqid="sq1816" id="sq1816"><ns2:sequence>GGGGTTGGTGTAAAATAGGGCCGGTGGGTCGGGGAATTGTGCTGGCCGGGCCTGGATACACGCGGTTGGAGGCTTGTTTGGAGCTGTGATGGTTAACACGGGGGTTTGTGACTTATTTTTGGGCTTTGCACGGCGTTTTTGGGGGTTGTTTACTGCGTGTGGCCTTCGGTCTTGAGGGTGGCCTGGTACTCGTGGGTATTGGTCAGTGGTTGACTTGTAATAGTGGATGGGTTGATGTGATGGGTAGTGCTGTTGGTTACCCGGGTGGTGGGATTAATATACAGAATAAGTTATATATTAACTTATGATGTTACGCGGTTAGGTGTAGTGGTGAGGGAGCTTAGAATTGACCGAGGTGAGGTATTATGTAGACTGTGAGTTGAGATAAGCAGTTTATGCTAGTTGCTCTATATTTACATGTAATTTTACTATACTTTGCGTTGGTATACTTTAACTTGCATATGATAACATAATAGAGCAGAGAGATAGATGTTGTAACATAAATAGACGTGTTGTGATGCGTCCTATCGAGCTCGAATTCTTCAAAAATGGGTCAATTTCCCAAACTTTTCTGGTCCCACGGGTAGGGGCGTTCTG</ns2:sequence><ns2:name>AJ270104.1_Leishmania_sp._kinetoplast_minicircle_DNA,_isolate_sandfly_G129</ns2:name></ns2:Sequence><ns2:Sequence dsseqid="sq1818" id="sq1818"><ns2:sequence>CCGGGTGGTGGCTGGAAATGGCTTCCCTGGGCTGGATTGGGTTTTCCTGAGCTGGATTGGGCTGAAACCCTGGGGTTGGGGGGCTTGGTTTTGGGTGGGCTGGCGTTTTTGGTGTTTTAATGGTTCGGGTGCCTTTGATGTGGGTGTTGGTTGTGTGGCTTTAGTGGGTGGAGCCTGGTGGAGGCTTGTGCCTTGGTGGGATTAGTCTGGTGGGGTGCTTCGGGGTTACTCTACGGGTGTCTTTGATGATGCTGGGGTGGGTTGACTTTAATGTTGGGGTTAGCCGATGGTGGTCTTGGGTTGACCTTAGGTGGTGACTCTCTTTAATATTGATATTAAAGGTAAGTGCTTGGACATATGATATAGCCATAGCGCTTTAGAATAGTTCGACTCCGAAGACCCAGTCTGAGGTAGTGTTAAGTATACATTAATCTAGTATATAATTTAGCATATAATAACTGACATTACTCGTACACTATAAGTATTATGTTTAATATATTGCTGTAGTATGTATTTGTGTGCTGTGTGTAGTAGTAATATCTATACCGATATATTTATAGGTTGGCGCATACTGCAGTGAATTGAAATTAATGAATTNGGGTCGGGCTGTGGGTAAGGTGTCGTAAATTCTGGTAAATGATGG</ns2:sequence><ns2:name>AJ270105.1_Leishmania_sp._kinetoplast_minicircle_DNA,_isolate_sandfly_G138</ns2:name></ns2:Sequence><ns2:Sequence dsseqid="sq1820" id="sq1820"><ns2:sequence>CCCTGGGCTGGATTGGGTTTTCCTGAACTGGATTGGGCTGAAACCCTGGGGTTGGGGGGCTTGGTTTTGGGTGGGCTGCCGTTTTTGGTGTTTTAATGGTTCGGGTGCCTTTGATGTGGGTGTTGGTTGTGTGGCTTTAGTGGGTGGAGCCTGGTGGAGGCTTGTGCCTTGGTGGGATTAGTCTGGTGGGGTGCTTCGGGGTTACTCTACGGGTGTCTTTGATGATGCTGGGGTGGGTTGACTTTAATGTTGGGGTTAGCCGATGGTGGTCTTGGGTTGACCTTAGGTGGTGACTCTCTTTAATATTGATATTAAAGGTAAGTGCTTGGACATATGATATAGCCATAGCGCTTTAGAATAGTTCGACTCCGAAGACCCAGTCTGAGGTAGTGTTAAGTATACATTAATCTAGTATATAATTTAGCATATAATAACTGACATTACTCGTACACTATAAGTATTATGTTTAATATATTGCTGTAGTATGTATTTGTGTGCTGTGTGTAGTAGTAATATCTATACCGATATATTTATAGGTTGGCGCATACTGCAGTGAATTGAAAATTAATGAATTGGGGTCGGGCTGTGGGAAGGTGTCGTAAATTCTGGAAAATGATGGAAAATGGCCAAAAATGGGGGGAAATTCCAAACTTTTT</ns2:sequence><ns2:name>AJ270106.1_Leishmania_sp._kinetoplast_minicircle_DNA,_isolate_sandfly_G142</ns2:name></ns2:Sequence><ns2:Sequence dsseqid="sq1822" id="sq1822"><ns2:sequence>TGTAAAATAGGGCCGGGTGGTCCGGGGAATTCGTGGATTTTGGGCCTGGATCGGGGAATAGACGGGTCTGACCCTTGGTTTTGGAGGTGGCTGGCTTTTTACCTCTGGGGTGGCTTTATTTTGGGTTTGGATATTGAGTTTTCTTTTTTATGGTTGGGCTACTTGGCTCGAATTGAGGGTTGGGCTTGGATACATTGGATTGGATGCGTCGTGGGGCTTGATTTTCCCTCGGTCGGAAATTTTGTTTTTATTTACTATAGTTTGGGGTGGTGGATGTCTTGGCGTACACTTGGACTCCAATGTGCCTACAACTCTATAACCCTAATAGAATAAAGGGGATATCTAGAATAGAGGTGACCTTTGTGATAGATAGGGTTAGAATAGTTTATAGCCGACATCGAAGCCTTTGGTAATAAGGTGGGTGGCAAGGGATGGAGAATAGAATGTGCTATCTATATGACATGATACTAGCTTTCTCTTATGTAGATTGTATCCATTGTTTGGTCTAATTTAGGCTATAGATTGTGCTAGAGGACTGTCGTGGTATACTGTTTACCTAAAGGTGCAATGCCTACGCCATTATGGGGTGATTTTTGGGTGGGATATGCTGGATTTTCTGAAAAAGTGGCGGAAAATGGCGGAAAATGGGGAATTTCCCAAACTTTTCTGGTCCTTCGGGTAG</ns2:sequence><ns2:name>AJ270107.1_Leishmania_sp._kinetoplast_minicircle_DNA,_isolate_sandfly_G146</ns2:name></ns2:Sequence><ns2:Sequence dsseqid="sq1824" id="sq1824"><ns2:sequence>CCTTTTGGTGGCTGGAAATGGCTTCCCTGGGCTGGATTGGGTTTTCCTGAGCTGGATTGGGCTGAAACCCTGGGGTTGGGGGGCTTGGTTTTGGGTGGGCTGGCGTTTTTGGTGTTTTAATGGTTCGGGTGCCTTTGATGTGGGTGTTGGTTGTGTGGCTTTAGTGGGTGGAGCCTGGTGGAGGCTTGTGCCTTGGTGGGATTAGTCTGGTGGGGTGCTTCGGGGTTACTCTACGGGTGTCTTTGATGATGCTGGGGTGGGTTGACTTTAATGTTGGGGTTAGCCGATGGTGGTCTTGGGTTGACCTTAGGTGGTGACTCTCTTTAATATTGATATTAAAGGTAAGTGCTTGGACATATGATATAGCCATAGCGCTTTAGAATAGTTCGACTCCGAAGACCCAGTCTGAGGTAGTGTTAAGTATACATTAATCTAGTATATAATTTAGCATATAATAACTGACATTACTCGTACACTATAAGTATTATGTTTAATATATTGCTGTAGTATGTATTTGTGTGCTGTGTGTAGTAGTAATATCTATACCGATATATTTATAGGTTGGCGCATACTGCAGTGAATTGAAAATTAATGAATTGGGGTCGGGCTGTGGGAAGGTGTCGTAAATTCTGGAAAATGATGGAAAATGGCCAAAAATGGGGGGAAATTCCAAACTTAAAAGGTCCTCCG</ns2:sequence><ns2:name>AJ270108.1_Leishmania_sp._kinetoplast_minicircle_DNA,_isolate_sandfly_G160</ns2:name></ns2:Sequence><ns2:Sequence dsseqid="sq1826" id="sq1826"><ns2:sequence>GGGGTTGGTGTAAAATAGGCCCGGGTGGTGGCTGGAAATGGCTTCCCTGGGCTGGATTGGGTTTTCCTGAGCTGGATTGGGCTGAAACCCTGGGGTTGGGGGCTTGGTTTTGGGTGGGCTGGCGTTTTTGGTGTTTTAATGGTTCGGGTGCCTTTGATGTGGGTGTTGGTTGTGTGGCTTTAGTGGGTGGAGCCTGGTGGAGGCTTGTGCCTTGGTGGGATTAGTCTGGTGGGGTGCTTCGGGGTTACTCTACGGGTGTCTTTGATGATGCTGGGGTGGGTTGACTTTAATGTTGGGGTTAGCCGATGGTGGTCTTGGGTTGACCTTAGGTGGTGATTCTCTTTAATATTGATATTAAAGGTAAGTGCTTGGACATATGATATAGCCATAGCGCTTTAGAATAGTTCGACTCCGAAGACCCAGTCTGAGGTAGTGTTAAGTATACATTAATCTAGTATATAATTTAGCATATAATAACTGACATTACTCGTACACTATAAGTATTATGTTTAATATATTGCTGTAGTATGTATTTGTGTGCTGTGTGTAGTAGTAATATCTATACCGATATATTTATAGGTTGGCGCATACTGCAGTGAATTGAAAATTAATGAATTGGGGTCGGGCTGTGGGAAGGTGTCGTAAATTCTGGAAAATGATGGAAAATGGCCAAAAATGGGGGGAAATTCCAAACTTTTCTGGTCCTCCGGGTAGGGGCGT</ns2:sequence><ns2:name>AJ270109.1_Leishmania_sp._kinetoplast_minicircle_DNA,_isolate_sandfly_G166</ns2:name></ns2:Sequence><ns2:Sequence dsseqid="sq1828" id="sq1828"><ns2:sequence>CCGGGTGGTGGCTGGAAATGGCTTCCCTGGGCTGGATTGGGTTTTCCTGAGCTGGATTGGGCTGAAACCCTGGGGTTGGGGGCTTGGTTTTGGGTGGGCTGGCGTTTTTGGTGTTTTAATGGTTCGGGTGCCTTTGATGTGGGTGTTGGTTGTGTGGCTTTAGTGGGTGGAGCCTGGTGGAGGCTTGTGCCTTGGTGGGATTAGTCTGGTGGGGTGCTTCGGGGTTACTCTACGGGTGTCTTTGATGATGCTGGGGTGGGTTGACTTTAATGTTGGGGTTAGCCGATGGTGGTCTTGGGTTGACCTTAGGTGGTGATTCTCTTTAATATTGATATTAAAGGTAAGTGCTTGGACATATGATATAGCCATAGCGCTTTAGAATAGTTCGACTCCGAAGACCCAGTCTGAGGTAGTGTTAAGTATACATTAATCTAGTATATAATTTAGCATATAATAACTGACATTACTCGTACACTATAAGTATTATGTTTAATATATTGCTGTAGTATGTATTTGTGTGCTGTGTGTAGTAGTAATATCTATACCGATATATTTATAGGTTGGCGCATACTGCAGTGAATTGAAAATTAATGAATTGGGGTCGGGCTGTGGGAAGGTGTCGTAAATTCTGGAAAATGATGGAAAATGGCCAAAAATGGGGGGAAATTCCAAACTTTTCTGGTCCTCCGGGTAGGGGCGTTCTG</ns2:sequence><ns2:name>AJ270110.1_Leishmania_sp._kinetoplast_minicircle_DNA,_isolate_sandfly_G167</ns2:name></ns2:Sequence><ns2:Sequence dsseqid="sq1830" id="sq1830"><ns2:sequence>CGGGTGGTTCGGGAAATTTGGGTAWTTTGGCTGGAACGGCCTGAAACCCTGGGTCTGGAGGCTTGTTTTGACGCTGGCTGGCTTTTGGGCTGGGTTTGGGGGGTGTTGGGGGTTGGTTTGGAAGTATATTTGGGGCTGGATACATTTTGGGCGGGATTTAGACTTGGCTGCGGGGCTTGAAGTTTGAATTTACGCCTTTTTGGTATGGATTAGGAGTTGGGGTGGCTCTCTCTTTCTGGTTGGGATTTTATTGATAGGGGTGGTGCTGGTGTTGAATGTAGGTGTGGGCTGGGTGGGTATCCTCATAGAGGGGTTTTGCCTTTACTTTAATATTAATATTAAGTTTTGCGTTAGTTTGCTGACTCTTTAGCCCGATGATGGGAACATAGTGGACGTCTATATATTAGGGGTGACCTATAATGGTTATCCGGTATGAGTAACAGTTTAGCGTGCAATATATAGTCTACATTGTATACATAATCTAGAGCTCTATTTCGTGTATATTTTAATGTATGCATATGTGTTATAGATAGACTTTGACTGACGTGAAAGTAAATTATACCCTGCTGTTATAAGGGTTGCTTGGGGCTTGGGGAATTTTGGTGGCAAAAGGTGCCCCTGAAAATTTGGGATTTTAAAATYCCCGGAAAAATCCCGGAAAAATCCCGAAAAAT</ns2:sequence><ns2:name>AJ270111.1_Leishmania_sp._kinetoplast_minicircle_DNA,_isolate_sandfly_G169</ns2:name></ns2:Sequence><ns2:Sequence dsseqid="sq1832" id="sq1832"><ns2:sequence>AAAATGGGCTTCCCCTGGGGCTGGATTGGGGTTTCCCTGAGCTGGATTGGGCTGAAACCCTGGGGTTGGGGGCTTGGTTTTGGGTGGGCTGCCGTTTTTGGTGTTTTAATGGTTCGGGTGCCTTTGATGTGGGTGTTGGTTGTGTGGCTTTAGTGGGTGGAGCCTGGTGGAGGCTTGTGCCTTGGTGGGATTAGTCTGGTGGGGTGCTTCGGGGTTACTCTACGGGTGTCTTTGATGATGCTGGGGTGGGTTGACTTTAATGTTGGGGTTAGCCGATGGTGGTCTTGGGTTGACCTTAGGTGGTGATTCTCTTTAATATTGATATTAAAGGTAAGTGCTTGGACATATGATATAGCCATAGCGCTTTAGAATAGTTCGACTCCGAAGACCCAGTCTGAGGTAGTGTTAAGTATACATTAATCTAGTATATAATTTAGCATATAATAACTGACATTACTCGTACACTATAAGTATTATGTTTAATATATTGCTGTAGTATGTATTTGTGTGCTGTGTGTAGTAGTAATATCTATACCGATATATTTATAGGTTGGCGCATACTGCAGTGAATTGAAAATTAATGAATTGGGGTCGGGCTGTGGGAAGGTGTCGTAAATTCTGGWAAATGATGGAAAATGGCCAAAAATGGGGGGAAATTCCAAAC</ns2:sequence><ns2:name>AJ270112.1_Leishmania_sp._kinetoplast_minicircle_DNA,_isolate_sandfly_G181</ns2:name></ns2:Sequence><ns2:Sequence dsseqid="sq1834" id="sq1834"><ns2:sequence>GTGGCTGGAAATGGCTTCCCTGGGCTGGATTGGGTTTTCCTGAGCTGGATTGGGCTGAAACCCTGGGGTTGGGGGCTTGGTTTTGGGTGGGCTGGCGTTTTTGGTGTTTTAATGGTTCGGGTGCCTTTGATGTGGGTGTTGGTTGTGTGGCTTTAGTGGGTGGAGCCTGGTGGAGGCTTGTGCCTTGGTGGGATTAGTCTGGTGGGGTGCTTCGGGGTTACTCTACGGGTGTCTTTGATGATGCTGGGGTGGGTTGACTTTAATGTTGGGGTTAGCCGATGGTGGTCTTGGGTTGACCTTAGGTGGTGATTCTCTTTAATATTGATGTTAAAGGTAAGTGCTTGGACATATGATATAGCCATAGCGCTTTAGAATAGTTCGACTCCGAAGACCCAGTCTGAGGTAGTGTTAAGTATACATTAATCTAGTATATAATTTAGCATATAATAACTGACATTACTCGTACACTATAAGTATTATGTTTAATATATTGCTGTAGTATGTATTTGTGTGCTGTGTGTAGTAGTAATATCTATACCGATATATTTATAGGTTGGCGCATACTGCAGTGAATTGAAAATTAATGAATTGGGGTCGGGCTGTGGGAAGGTGTCGTAAATTCTGGAAAATGATGGAAAATGGCCAAAAATGGGGGGAAATTCCAAACTTTTCTGGTCCTCCGGGTAGGGGCGTTCTG</ns2:sequence><ns2:name>AJ270113.1_Leishmania_sp._kinetoplast_minicircle_DNA,_isolate_sandfly_G182</ns2:name></ns2:Sequence><ns2:Sequence dsseqid="sq1836" id="sq1836"><ns2:sequence>AAATAGGCCGGGTGGTGGCTGGAAATGGCTTCCCTGGGCTGGATTGGGTTTTCCTGAGCTGGATTGGGCTGAAACCCTGGGGTTGGGGGCTTGGTTTTGGGTGGGCTGCGTTTTTGGTGTCTTAATGGTTCGGGTGCCTTTGATGTGGGTGTTGGTTGTGTGGCTTTAGTGGGTGGAGCCTGGTGGAGGCTTGTGCCTTGGTGGGATTAGTCTGGTGGGGTGCTTCGGGGTTACTCTACGGGTGTCTTTGATGATGCTGGGGTGGGTTGACTTTAATGTTGGGGTTAGCCGATGGTGGTCTTGGGTTGACCTTAGGTGGTGATTCTCTTTAATATTGATATTAAAGGTAAGTGCTTGGACATATGATATAGCCATAGCGCTTTAGAATAGTTCGACTCCGAAGACCCAGTCTGAGGTAGTGTTAAGTATACATTAATCTAGTATATAATTTAGCATATAATAACTGACATTACTCGTACACTATAAGTATTATGTTTAATATATTGCTGTAGTATGTATTTGTGTGCTGTGTGTAGTAGTAATATCTATACCGATATATTTATAGGTTGGCGCATACTGCAGTGAATTGAAAATTAATGAATTGGGGTCGGGCTGTGGGAAGGTGTCGTAAATTCTGGAAAATGATGGAAAATGGCCAAAAATGGGGGGGAATTCCAAACTTTTCTGGTCCTCCGGGGAGGGGCG</ns2:sequence><ns2:name>AJ270114.1_Leishmania_sp._kinetoplast_minicircle_DNA,_isolate_sandfly_G184</ns2:name></ns2:Sequence><ns2:Sequence dsseqid="sq1838" id="sq1838"><ns2:sequence>AAAATAGGCCGGGTGGAGGGGGAATTTCGGTTCCTCCCTGRAAATGTACGGGTGGGGAGCCCTTGTTTTGATCTGGTTGGTTATTTTGGTGGTTTGGAGGCTTGTTGTTGGGACTTGGAGGCTTTTTTGGGGCTTGCTTAGTTTGGAGCTTGGGGTGGGTGTTTAGGCTTGATTTGATGCTGGTGGGTGTTGGATGTGGATGTTTTGAGCTTGAATTTGGTGGATTAACTTTATTAACTTGGGGTGTGGCTCTAGGATTTTGGATGAGTTTGCGGGATATCAATGCTCTTGGCTGGGGCTTTGGGGGATTGGTTTTAACTCCCTTCCTTTGATATTAATATTAGTTATGCTAAGTGACGAAGGTCTCAGGGGTGGTAACCATAGTGGACGACGAATATAGTTATCTAGGTCTATAGAGCTTAATTACGGGTATACTGGGAAAGGTTACGTGGGGCTCGGTGATGAGTAGCTATAGTAGACATAGTATTTGAATATCGTCTATAATTGAGAGTGATAGTTTTATTGATTTGCCAGTGTATTTGTGTTCTATGTAGATGCTGTGTTATGTTGAGGGTAAATATACCTGTACAGACTAGGCTGAAGCTTCTTGATGGTACTGGAGATGGGCAAAAATCGCCAAAAATAGCCAAAAATGGGCCAAAATTCCAAACTTTTCTGGTCCTCCGGGTAGGG</ns2:sequence><ns2:name>AJ270115.1_Leishmania_sp._kinetoplast_minicircle_DNA,_isolate_sandfly_G227</ns2:name></ns2:Sequence><ns2:Sequence dsseqid="sq1840" id="sq1840"><ns2:sequence>GGGGTTGGTGTAAAATAGGGCCGGGTGGGTCGGGAATTATCCGGGCGTTTGGGCTGTATGGGGCTGGCGGCGGGTTTTCGACTTTGTTGGGATTTGTGACTGATATTTGAGCTTTAAACGACGACTTTGTGGTTTTGAGGATTGGTTTATTGTAGCGGGCTTTGTATGATGAGATTGGTATTGGAGTGATAGAGGGCGTGGGTTATAATTATGGATAATTGGTATAAAGTTGGTGTGGTGGTGTTACATGTGGGTTCTCACACTTAATATATAGAATATTCGTAATATTTAAATAATGGGGTTGTAAAGTTATTGTTACGCTAGATTTAGTTAAATAGATTAGTTAGTATAATTACGTGAAGATAACTGATATTACTTATATGCTATAAATACTATGTTTAATATTATATAGAACTTAGATGTGAACGATTGTTAATATGTAATGCTTTACCTCTTACAAGATATGAGATATGTTTTACGTGGCTATGGGTGTTTGGATATGGTGACACGGGGTCAAAAATCCTAAAAAATGGGTCCAAAATCGAAACTTTTCTGGTCCCACGGGTAGGGGCGTTCTG</ns2:sequence><ns2:name>AJ270116.1_Leishmania_sp._kinetoplast_minicircle_DNA,_isolate_sandfly_G281</ns2:name></ns2:Sequence><ns2:Sequence dsseqid="sq1842" id="sq1842"><ns2:sequence>GGGGTTGGTGTAAAATAGGCCGGGTGGTGGCTGGAAATGGCTTCCCTGGGCTGGATTGGGTTTTCCTGAGCTGGATTGGGCTGAAACCCTGGGGTTGGGGGGCTTGGTTTTGGGTGGGCTGGCGTTTTTGGTGTTTTAATGGTTCGGGTGCCTTTGATGTGGGTGTTGGTTGTGTGGCTTTAGTGGGTGGAGCCTGGTGGAGGCTTGTGCCTTGGTGGGATTAGTCTGGTGGGGTGCTTCGGGGTTACTCTACGGGTGTCTTTGATGATGCTGGGGTGGGTTGACTTTAATGTTGGGGTTAGCCGATGGTGGTCTTGGGTTGACCTTAGGTGGTGACTCTCTTTAATATTGATATTAAAGGTAAGTGCTTGGACATATGATATAGCCATAGCGCTTTAGAATAGTTCGACTCCGAAGACCCAGTCTGAGGTAGTGTTAAGTATACATTAATCTAGTATATAATTTAGCATATAATAACTGACATTACTCGTACACTATAAGTATTATGTTTAATATATTGCTGTAGTATGTATTTGTGTGCTGTGTGTAGTAGTAATATCTATACCGATATATTTATAGGTTGGCGCATACTGCAGTGAATTGAAAATTAATGAATTGGGGTCGGGCTGTGGGAAGGTGTCGTAAATTCTGGAAAATGATGGAAAATGGCCAAAAATGGGGGGAAATTCCAAACTTTTCTGGTCCTCCGGGTAGGGGCGTTCTG</ns2:sequence><ns2:name>AJ270117.1_Leishmania_sp._kinetoplast_minicircle_DNA,_isolate_sandfly_G297</ns2:name></ns2:Sequence><ns2:Sequence dsseqid="sq1844" id="sq1844"><ns2:sequence>GGGGTTGGTGTAAAATAGGGCCGGGTGGTGGCTGGAAATGGCTTCCCTGGGCTGGATTGGGTTTTCCTGAGCTGGATTGGGCTGAAACCCTGGGGTTGGGGGCTTGGTTTTGGGTGGGCTGGCGTTTTTGGTGTTTTAATGGTTCGGGTGCCTTTGATGTGGGTGTTGGTTGTGTGGCTTTAGTGGGTGGAGCCTGGTGGAGGCTTGTGCCTTGGTGGGATTAGTCTGGTGGGGTGCTTCGGGGTTACTCTACGGGTGTCTTTGATGATGCTGGGGTGGGTTGACTTTAATGTTGGGGTTAGCCGATGGTGGTCTTGGGTTGACCTTAGGTGGTGATTCTCTTTAATATTGATATTAAAGGTAAGTGCTTGGACATATGATATAGCCATAGCGCTTTAGAATAGTTCGACTCCGAAGACCCAGTCTGAGGTAGTGTTAAGTATACATTAATCTAGTATATAATTTAGCATATAATAACTGACATTACTCGTACACTATAAGTATTATGTTTAATATATTGCTGTAGTATGTATTTGTGTGCTGTGTGTAGTAGTAATATCTATACCGATATATTTATAGGTTGGCGCATACTGCAGTGAATTGAAAATTAATGAATTGGGGTCGGGCTGTGGGAAGGTGTCGTAAATTCTGGAAAATGATGGAAAATGGCCAAAAATGGGGGGAAATTCCAAACTTTTCTGGTCCTCCGGGTAGGGGCGTTCTG</ns2:sequence><ns2:name>AJ270118.1_Leishmania_sp._kinetoplast_minicircle_DNA,_isolate_sandfly_G304</ns2:name></ns2:Sequence><ns2:Sequence dsseqid="sq1846" id="sq1846"><ns2:sequence>GGGGTTGGTGTAAAATAGGGCCGGGTGGTCCGGGAAATTTGGGTATTTTGGCTGGATCGGCCTGAAACCCTGGGTCTGGAGGCTTGTTTTGACGCTGGCTGGCTTTTGGGCTGGGTTTGGGGGTGTTGGGGCTTGGTTTGGCAGTATATTTGGGGCTGGATACTTTTTGGGCGGGATTTAGTCTTGGCCTGCGGGGCTTGAGTTTGATTTACGCCTTTTTGGTATGGATTAGGAGTTGGGGTGGCTCTCTCTTTCTGGTTGGGATTTTATTGATAGGGGTGGTGCTGGTGTTGAATGTAGGTGTGGGCTGGGTGGGTATCCTCATAGAGGGGCTTTGCCTTTACTTTAATATTAATATTAAGTTTTGCGTTAGTTTGCTGACTCTTTAGCCCGATGATGGGAACATAGTGGACGTCTATATATTAGGGGTGACCTATAATGGTTATCCGGTATGAGTAACAGTTTAGCGTGCAATATATAGTCTACATTGTATACATAATCTAGAGCTCTATTTCGTGTATATTTTAATGTATGCATATGTGTTATAGATAGACTTTGACTGACGTGAAAGTAAATATACCTGCTGTTATAAGGTTGCTGGGCTTGGAATTTGTGCAAAGTGCCCTGAAATTGGATTTAAATCCCGAAAAATCCCGAAAAATCCCGAAAAATGGGGGAAATTCCCAAACTTTTCTGGTCCTCCGGGTAGGGGCGTTCTG</ns2:sequence><ns2:name>AJ270119.1_Leishmania_sp._kinetoplast_minicircle_DNA,_isolate_sandfly_G319</ns2:name></ns2:Sequence><ns2:Sequence dsseqid="sq1848" id="sq1848"><ns2:sequence>GTTGGTTCGGGGAATTTGGGTATTTTGGCTGGATCGGCCTGAAACCCTGGGTCTGGAGGCTTGTTTTGACGCTGGCTGGCTTTTGGGCTGGGTTTGGGGGTGTTGGGGGTTGGTTTGGCAGTATATTTGGGGCTGGATACTTTTTGGGCGGGATTTAGTCTTGGCCTGCGGGGCTTGAGTTTGATTTACGCCTTTTTGGTATGGATTAGGAGTTGGGGTGGCTCTCTCTTTCTGGTTGGGATTTTATTGATAGGGGTGGTGCTGGTGTTGAATGTAGGTGTGGGCTGGGTGGGTATCCTCATAGAGGGGTTTTGCCTTTACTTTAATATTAATATTAAGTTTTGCGTTAGTTTGCTGACTCTTTAGCCCGATGATGGGAACATAGTGGACGTCTATATATTAGGGGTGACCTATAATGGTTATCCGGTATGAGTAACAGTTTAGCGTGCAATATATAGTCTACATTGTATACATAATCTAGAGCTCTATTTCGTGTATATTTTAATGTATGCATATGTGTTATAGATAGACTTTGACTGACGTGAAAGTAAATATACCTGCTGTTATAAGGTTGCTGGGCTTGGAATTTGTGCAAAGTGCCCTGAAATTGGATTTAAATCCCGAAAAATCCCGAAAAATCCCGAAAAATGGGGGAAATTCCCAAACTTTTCTGGTCCTCCGGGTAGGGG</ns2:sequence><ns2:name>AJ270120.1_Leishmania_sp._kinetoplast_minicircle_DNA,_isolate_sandfly_P12</ns2:name></ns2:Sequence><ns2:Sequence dsseqid="sq1850" id="sq1850"><ns2:sequence>GCCGGGTGGTGGCTGAAATGCTCCCTGGGCTGGATTGGGTTTCCTGAGCTGGATTGGGCTGAAACCCTGGGGTTGGGGGCTTGGTTTTGGGTGGGCTGGCGTTTTTGGTGTTTTAATGGTTCGGGTGCCTTTGATGTGGGTGTTGGTTGTGTGGCTTTAGTGGGTGGAGCCTGGTGGAGGCTTGTGCCTTGGTGGGATTAGTCTGGTGGGGTGCTTCGGGGTTACTCTACGGGTGTCTTTGATGATGCTGGGGTGGGTTGACTTTAATGTTGGGGTTAGCCGATGGTGGTCTTGGGTTGACCTTAGGTGGTGATTCTCTTTAATATTGATATTAAAGGTAAGTGCTTGGACATATGATATAGCCATAGCGCTTTAGAATAGTTCGACTCCGAAGACCCAGTCTGAGGTAGTGTTAAGTATACATTAATCTAGTATATAATTTAGCATATAATAACTGACATTACTCGTACACTATAAGTATTATGTTTAATATATTGCTGTAGTATGTATTTGTGTGCTGTGTGTAGTAGTAATATCTATACCGATATATTTATAGGTTGGCGCATACTGCAGTGAATTGAAAATTAATGAATTGGGGTCGGGCTGTGGGAAGGTGTCGTAAATTCTGGAAAATGATGGAAAATGGCCAAAAATGGGGGGAAATTCCAAACTTTTCTGGTCCTCCGGGTAGGGGCGT</ns2:sequence><ns2:name>AJ270121.1_Leishmania_sp._kinetoplast_minicircle_DNA,_isolate_sandfly_P26</ns2:name></ns2:Sequence><ns2:Sequence dsseqid="sq1852" id="sq1852"><ns2:sequence>AAATGGCTTCCCTGGGCTGGATTGGGTTTTCCTGAGCTGGATTGGGCTGAAACCCTGGGGTTGGGGGGCTTGGTTTTGGGTGGGCTGGCGTTTTTGGTGTTTTAATGGTTCGGGTGCCTTTGATGTGGGTGTTGGTTGTGTGGCTTTAGTGGGTGGAGCCTGGTGGAGGCTTGTGCCTTGGTGGGATTAGTCTGGTGGGGTGCTTCGGGGTTACTCTACGGGTGTCTTTGATGATGCTGGGGTGGGTTGACTTTAATGTTGGGGTTAGCCGATGGTGGTCTTGGGTTGACCTTAGGTGGTGACTCTCTTTAATATTGATATTAAAGGTAAGTGCTTGGACATATGATATAGCCATAGCGCTTTAGAATAGTTCGACTCCGAAGACCCAGTCTGAGGTAGTGTTAAGTATACATTAATCTAGTATATAATTTAGCATATAATAACTGACATTACTCGTACACTATAAGTATTATGTTTAATATATTGCTGTAGTATGTATTTGTGTGCTGTGTGTAGTAGTAATATCTATACCGATATATTTATAGGTTGGCGCATACTGCAGTGAATTGAAAATTAATGAATTGGGGTCGGGCTGTGGGAAGGTGTCGTAAATTCTGGAAAATGATGGAAAATGGCCAAAAATGGGGGGAAATTCCAAACTTTTCTGGTCCTCCGGGTAGGGG</ns2:sequence><ns2:name>AJ270122.1_Leishmania_sp._kinetoplast_minicircle_DNA,_isolate_sandfly_P27</ns2:name></ns2:Sequence><ns2:Sequence dsseqid="sq1854" id="sq1854"><ns2:sequence>CCGGGTGGTGGCTGCAAATGGCTTCCCTGGGCTGGATTGGGTTTTCCTGAGCTGGATTGGGCTGAAACCCTGGGGTTGGGGGCTTGGTTTTGGGTGGGCTGGCGTTTTTGGTGTTTTAATGGTTCGGGTGCCTTTGATGTGGGTGTTGGTTGTGTGGCTTTAGTGGGTGGAGCCTGGTGGAGGCTTGTGCCTTGGTGGGATTAGTCTGGTGGGGTGCTTCGGGGTTACTCTACGGGTGTCTTTGATGATGCTGGGGTGGGTTGACTTTAATGTTGGGGTTAGCCGATGGTGGTCTTGGGTTGACCTTAGGTGGTGATTCTCTTCAATATTGATATTAAAGGTAAGTGCTTGGACATATGATATAGCCATAGCGCTTTAGAATAGTTCGACTCCGAAGACCCAGTCTGAGGTAGTGTTAAGTATACATTAATCTAGTATATAATTTAGCATATAATAACTGACATTACTCGTACACTATAAGTATTATGTTTAATATATTGCTGTAGTATGTATTTGTGTGCTGTGTGTAGTAGTAATATCTATACCGATATATTTATAGGTTGGCGCATACTGCAGTGAATTGAAAATTAATGAATTGGGGTCGGGCTGTGGGAAGGTGTCGTAAATTCTGGAAAATGATGGAAAATGGCCAAAAATGGGGGGAAATTCCAAACTTTTCTGGTCCTCCGGGTAGGGGCG</ns2:sequence><ns2:name>AJ270123.1_Leishmania_sp._kinetoplast_minicircle_DNA,_isolate_sandfly_P35</ns2:name></ns2:Sequence><ns2:Sequence dsseqid="sq1856" id="sq1856"><ns2:sequence>AAATAGGGCCGGGTGGTGGCTGGAAATGGCTTCCCTGGGCTGGATTGGGTTTTCCTGAGCTGGATTGGGCTGAAACCCTGGGGTTGGGGGCTTGGTTTTGGGTGGGCTGGCGTTTTTGGTGTTTTAATGGTTCGGGTGCCTTTGATGTGGGTGTTGGTTGTGTGGCTTTAGTGGGTGGAGCCTGGTGGAGGCTTGTGCCTTGGTGGGATTAGTCTGGTGGGGTGCTTCGGGGTTACTCTACGGGTGTCTTTGATGATGCTGGGGTGGGTTGACTTTAATGTTGGGGTTAGCCGATGGTGGTCTTGGGTTGACCTTAGGTGGTGATTCTCTTTAATATTGATATTAAAGGTAAGTGCTTGGACATATGATATAGCCATAGCGCTTTAGAATAGTTCGACTCCGAAGACCCAGTCTGAGGTAGTGTTAAGTATACATTAATCTAGTATATAATTTAGCATATAATAACTGACATTACTCGTACACTATAAGTATTATGTTTAATATATTGCTGTAGTATGTATTTGTGTGCTGTGTGTAGTAGTAATATCTATACCGATATATTTATAGGTTGGCGCATACTGCAGTGAATTGAAAATTAATGAATTGGGGTCGGGCTGTGGGAAGGTGTCGTAAATTCTGGAAAATGATGGAAAATGGCCAAAAATGGGGGGAAATTCCAAACTTTTCTGGTCCTCCGGGTAGGGGCG</ns2:sequence><ns2:name>AJ270124.1_Leishmania_sp._kinetoplast_minicircle_DNA,_isolate_sandfly_P38</ns2:name></ns2:Sequence><ns2:Sequence dsseqid="sq1858" id="sq1858"><ns2:sequence>TGTAAAATAGGCCCGGGTGGTTCGGGCAATTTGGGTATTTTGGCTGGATCGGCCTGAAACCCTGGGTCTGGAGGCTTGTTTTGACGCTGGCTGGCTTTTGGGCTGGGTTTGGGGGTGTTGGGGGTTGGTTTGGCAGTATATTTGGGGCTGGATACTTTTTGGGCGGGATTTAGTCTTGGCCTGCGGGGCTTGAGTTTCATTTACGCCTTTTTGGTATGGATTAGGAGTTGGGGTGGCTCTCTCTTTCTGGTTGGGATTTTATTGATAGGGGTGGTGCTGGTGTTGAATGTAGGTGTGGGCTGGGTGGGTATCCTCATAGAGGGGTTTTGCCTTTACTTTAATATTAATATTAAGTTTTGCGTTAGTTTGCTGACTCTTTAGCCCGATGATGGGAACATAGTGGACGTCTATATATTAGGGGTGACCTATAATGGTTATCCGGTATGAGTAACAGTTTAGCGTGCAATATATAGTCTACATTGTATACATAATCTAGAGCTCTATTTCGTGTATATTTTAATGTATGCATATGTGTTATAGATAGACTTTGACTGACGTGAAAGTAAATATACCTGCTGTTATAAGGTTGCTGGGCTTGGAATCTGTGCAAAGTGCCCTGAAATTGGATTTACATCGAAAATCCGAAATCCGAACATGGGGAATTCCAAACTTTTCTGGTCTCGG</ns2:sequence><ns2:name>AJ270125.1_Leishmania_sp._kinetoplast_minicircle_DNA,_isolate_sandfly_P49</ns2:name></ns2:Sequence><ns2:Sequence dsseqid="sq1860" id="sq1860"><ns2:sequence>TTGTAAAATAGGCCCGGGTGGTGGCTGGAAATGGCTTCCCTGGGCTGGATTGGGTTTTCCTGAGCTGGATTGGGCTGAAACCCTGGGGTTGGGGGGCTTGGTTTTGGGTGGGCTGGCGTTTTTGGTGTTTTAATGGTTCGGGTGCCTTTGATGTGGGTGTTGGTTGTGTGGCTTTAGTGGGTGGAGCCTGGTGGAGGCTTGTGCCTTGGTGGGATTAGTCTGGTGGGGTGCTTCGGGGTTACTCTACGGGTGTCTTTGATGATGCTGGGGTGGGTTGACTTTAATGTTGGGGTTAGCCGATGGTGGTCTTGGGTTGACCTTAGGTGGTGACTCTCTTTAATATTGATATTAAAGGTAAGTGCTTGGACATATGATATAGCCATAGCGCTTTAGAATAGTTCGACTCCGAAGACCCAGTCTGAGGTAGTGTTAAGTATACATTAATCTAGTATATAATTTAGCATATAATAACTGACATTACTCGTACACTATAAGTATTATGTTTAATATATTGCTGTAGTATGTATTTGTGTGCTGTGTGTAGTAGTAATATCTATACCGATATATTTATAGGTTGGCGCATACTGCAGTGAATTGAAAATTAATGAATTGGGGTCGGGCTGTGGGAAGGTGTCGTAAATTCTGGAAAATGATGGAAAATGGCCAAAAATGGGGGGAAATTCCAAACTTTTCTGGTCCTCCGGGTAGGGAAA</ns2:sequence><ns2:name>AJ270126.1_Leishmania_sp._kinetoplast_minicircle_DNA,_isolate_sandfly_P57</ns2:name></ns2:Sequence><ns2:Sequence dsseqid="sq1862" id="sq1862"><ns2:sequence>CGGGTGGTGGCTGAAAATGGCTTCCCTGGGCTGGATTGGGTTTTCCTGAGCTGGATTGGGCTGAAACCCTGGGGTTGGGGGGCTTGGTTTTGGGTGGGCTGGCGTTTTTGGTGTTTTAATGGTTCGGGTGCCTTTGATGTGGGTGTTGGTTGTGTGGCTTTAGTGGGTGGAGCCTGGTGGAGGCTTGTGCCTTGGTGGGATTAGTCTGGTGGGGTGCTTCGGGGTTACTCTACGGGTGTCTTTGATGATGCTGGGGTGGGTTGACTTTAATGTTGGGGTTAGCCGATGGTGGTCTTGGGTTGACCTTAGGTGGTGACTCTCTTTAATATTGATATTAAAGGTAAGTGCTTGGACATATGATATAGCCATAGCGCTTTAGAATAGTTCGACTCCGAAGACCCAGTCTGAGGTAGTGTTAAGTATACATTAATCTAGTATATAATTTAGCATATAATAACTGACATTACTCGTACACTATAAGTATTATGTTTAATATATTGCTGTAGTATGTATTTGTGTGCTGTGTGTAGTAGTAATATCTATACCGATATATTTATAGGTTGGCGCATACTGCAGTGAATTGAAAATTAATGAATTGGGGGTCGGGCTGTGGGAAGGTGTCGTAAATTCTGGAAAATGATGGAAAATGGCCAAAAATGGGGGGAAATTCCAAACTTTTCTGGTCCTCCGGG</ns2:sequence><ns2:name>AJ270127.1_Leishmania_sp._kinetoplast_minicircle_DNA,_isolate_sandfly_P67</ns2:name></ns2:Sequence><ns2:Sequence dsseqid="sq1864" id="sq1864"><ns2:sequence>CGGGTGGTGGCTGAAAATGGCTTCCCTGGGCTGGATTGGGTTTTCCTGAGCTGGATTGGGCTGAAACCCTGGGGTTGGGGGGCTTGGTTTTGGGTGGGCTGGCGTTTTTGGTGTTTTAATGGTTCGGGTGCCTTTGATGTGGGTGTTGGTTGTGTGGCTTTAGTGGGTGGAGCCTGGTGGAGGCTTGTGCCTTGGTGGGATTAGTCTGGTGGGGTGCTTCGGGGTTACTCTACGGGTGTCTTTGATGATGCTGGGGTGGGTTGACTTTAATGTTGGGGTTAGCCGATGGTGGTCTTGGGTTGACCTTAGGTGGTGACTCTCTTTAATATTGATATTAAAGGTAAGTGCTTGGACATATGATATAGCCATAGCGCTTTAGAATAGTTCGACTCCGAAGACCCAGTCTGAGGTAGTGTTAAGTATACATTAATCTAGTATATAATTTAGCATATAATAACTGACATTACTCGTACACTATAAGTATTATGTTTAATATATTGCTGTAGTATGTATTTGTGTGCTGTGTGTAGTAGTAATATCTATACCGATATATTTATAGGTTGGCGCATACTGCAGTGAATTGAAAATTAATGAATTGGGGGTCGGGCTGTGGGAAGGTGTCGTAAATTCTGGAAAATGATGGAAAATGGCCAAAAATGGGGGGAAATTCCAAACTTTTCTGGTCCTCCGGG</ns2:sequence><ns2:name>AJ270128.1_Leishmania_sp._kinetoplast_minicircle_DNA,_isolate_sandfly_P70</ns2:name></ns2:Sequence><ns2:Sequence dsseqid="sq1866" id="sq1866"><ns2:sequence>CCGGGTGGTGGCTGAAAATGGCTYCCCTGGCCTGGAATTGGGTTTCCCTAACCTGAATTGGCCTAAAACCCTGGGGTTGGGVGCTTGGTTTTGGGTGGGCTGGCGTTTTTGGTGTTTTAATGGTTCGGGTGCCTTTGATGTGGGTGTTGGTTGTGTGGCTTTAGTGGGTGGAGCCTGGTGGAGGCTTGTGCCTTGGTGGGATTAGTCTGGTGGGGTGCTTCGGGGTTACTCTACGGGTGTCTTTGATGATGCTGGGGTGGGTTGACTTTAATGTTGGGGTTAGCCGATGGTGGTCTTGGGTTGACCTTAGGTGGTGATTCTCTTTAATATTGATATTAAAGGTAAGTGCTTGGACATATGATATAGCCATAGCGCTTTAGAATAGTTCGACTCCGAAGACCCAGTCTGAGGTAGTGTTAAGTATACATTAATCTAGTATATAATTTAGCATATAATAACTGACATTACTCGTACACTATAAGTATTATGTTTAATATATTGCTGTAGTATGTATTTGTGTGCTGTGTGTAGTAGTAATATCTATACCGCTATATTTATAGGTTGGCGGATACTGCAGTGAATTGAAAATTAATGAATTGGGGTCGGGCTGTGGGAAGGTGTCGTAAATTCTGGAAAATGATGGAAAATGGCCAAAAATGGGGGGAAATTCCAAACTTTTCTGGTCCTCCGGGTAGGGG</ns2:sequence><ns2:name>AJ270129.1_Leishmania_sp._kinetoplast_minicircle_DNA,_isolate_sandfly_P81</ns2:name></ns2:Sequence><ns2:Sequence dsseqid="sq1868" id="sq1868"><ns2:sequence>AAAVCCCGGKTGKTGCCTGAAAAWTGCCTCCCCTGGGCTGAATTGGGTTTCCCTAAGCTGATTGGCCTAAACCCYTGGGGTTGGGGGCTTGGTTTTGGGTGGGCTGGCGTTTTTGGTGTTTTAATGGTTCGGGTGCCTTTGATGTGGGTGTTGGTTGTGTGGCTTTAGTGGGTGGAGCCTGGTGGAGGCTTGTGCCTTGGTGGGATTAGTCTGGTGGGGTGCTTCGGGGTTACTCTACGGGTGTCTTTGATGATGCTGGGGTGGGTTGACTTTAATGTTGGGGTTAGCCGATGGTGGTCTTGGGTTGACCTTAGGTGGTGATTCTCTTTAATATTGATATTAAAGGTAAGTGCTTGGACATATGATATAGCCATAGCGCTTTAGAATAGTTCGACTCCGAAGACCCAGTCTGAGGTAGTGTTAAGTATACATTAATCTAGTATATAATTTAGCATATAATAACTGACATTACTCGTACACTATAAGTATTATGTTTAATATATTGCTGTAGTATGTATTTGTGTGCTGTGTGTAGTAGTAATATCTATATCCCGATATATTTATAGGGTTGCGAATACTGCAAGTGAATTGTAAAAANTTATGAATTTGGGNCCGGGCTGTGGGAGGTGTCGAAAATTCTGAAATGATGAAAATG</ns2:sequence><ns2:name>AJ270130.1_Leishmania_sp._kinetoplast_minicircle_DNA,_isolate_sandfly_P84</ns2:name></ns2:Sequence><ns2:Sequence dsseqid="sq1870" id="sq1870"><ns2:sequence>CCGGGTGGTGGCTGGAAATGGCTTCCCTGGGCTGGATTGGGTTTTCCTGAGCTGGATTGGGCTGAAACCCTGGGGTTGGGGGGCTTGGTTTTGGGTGGGCTGGCGTTTTTGGTGTTTTAATGGTTCGGGTGCCTTTGATGTGGGTGTTGGTTGTGTGGCTTTAGTGGGTGGAGCCTGGTGGAGGCTTGTGCCTTGGTGGGATTAGTCTGGTGGGGTGCTTCGGGGTTACTCTACGGGTGTCTTTGATGATGCTGGGGTGGGTTGACTTTAATGTTGGGGTTAGCCGATGGTGGTCTTGGGTTGACCTTAGGTGGTGACTCTCTTTAATATTGATATTAAAGGTAAGTGCTTGGACATATGATATAGCCATAGCGCTTTAGAATAGTTCGACTCCGAAGACCCAGTCTGAGGTAGTGTTAAGTATACATTAATCTAGTATATAATTTAGCATATAATAACTGACATTACTCGTACACTATAAGTATTATGTTTAATATATTGCTGTAGTATGTATTTGTGTGCTGTGTGTAGTAGTAATATCTATACCGATATATTTATAGGTTGGCGCATACTGCAGTGAATTGAAAATTAATGAATTGGGGTCGGGCTGTGGGAAGGTGTCGTAAATTCTGGAAAATGATGGGAAAAGGCCAAAAATGGGGGGAAATTCCAAACTTTTCTGGTCCTCCGGGGTA</ns2:sequence><ns2:name>AJ270131.1_Leishmania_sp._kinetoplast_minicircle_DNA,_isolate_sandfly_P89</ns2:name></ns2:Sequence><ns2:Sequence dsseqid="sq1872" id="sq1872"><ns2:sequence>CGGGTGGTGGCTGGAAATGGCTTCCCTGGGCTGGATTGGGTTTTCCTGAGCTGGATTGGGCTGAAACCCTGGGGTTGGGGGGCTTGGTTTTGGGTGGGCTGGCGTTTTTGGTGTTTTAATGGTTCGGGTGCCTTTGATGTGGGTGTTGGTTGTGTGGCTTTAGTGGGTGGAGCCTGGTGGAGGCTTGTGCCTTGGTGGGATTAGTCTGGTGGGGTGCTTCGGGGTTACTCTACGGGTGTCTTTGATGATGCTGGGGTGGGTTGACTTTAATGTTGGGGTTAGCCGATGGTGGTCTTGGGTTGACCTTAGGTGGTGACTCTCTTTAATATTGATATTAAAGGTAAGTGCTTGGACATATGATATAGCCATAGCGCTTTAGAATAGTTCGACTCCGAAGACCCAGTCTGAGGTAGTGTTAAGTATACATTAATCTAGTATATAATTTAGCATATAATAACTGACATTACTCGTACACTATAAGTATTATGTTTAATATATTGCTGTAGTATGTATTTGTGTGCTGTGTGTAGTAGTAATATCTATACCGATATATTTATAGGTTGGCGCATACTGCAGTGAATTGAAAATTAATGAATTGGGGTCGGGCTGTGGGAAGGTGTCGTAAATTCTGGAAAATGATGGAAAATGGCCAAAAATGGGGGGAAATTCCAAACTTTTCTGGTCCTCCGGGTAGGGGC</ns2:sequence><ns2:name>AJ270132.1_Leishmania_sp._kinetoplast_minicircle_DNA,_isolate_sandfly_P90</ns2:name></ns2:Sequence><ns2:Sequence dsseqid="sq1874" id="sq1874"><ns2:sequence>GGGGTGGTGTAAAATAGGGCCGGGTGGTGGCTGGAAATGGCTCCCTGGGCTGGATTGGGTTTCCCTGAGCTGGATTGGGCTGAAACCCTGGGGTTGGGGGGCTTGGTTTTGGGTGGGCTGGCGTTTTTGGTGTTTTAATGGTTCGGGTGCCTTTGATGTGGGTGTTGGTTGTGTGGCTTTAGTGGGTGGAGCCTGGTGGAGGCTTGTGCCTTGGTGGGATTAGTCTGGTGGGGTGCTTCGGGGTTACTCTACGGGTGTCTTTGATGATGCTGGGGTGGGTTGACTTTAATGTTGGGGTTAGCCGATGGTGGTCTTGGGTTGACCTTAGGTGGTGACTCTCTTTAATATTGATATTAAAGGTAAGTGCTTGGACATATGATATAGCCATAGCGCTTTAGAATAGTTCGACTCCGAAGACCCAGTCTGAGGTAGTGTTAAGTATACATTAATCTAGTATATAATTTAGCATATAATAACTGACATTACTCGTACACTATAAGTATTATGTTTAATATATTGCTGTAGTATGTATTTGTGTGCTGTGTGTAGTAGTAATATCTATACCGATATATTTATAGGTTGGCGCATACTGCAGTGAATTGAAAATTAATGAATTGGGGTCGGGCTGTGGGAAGGTGTCGTAAATTCTGGAAAATGATGGAAAATGGCCAAAAATGGGGGGGAAATTCCAAACTTTTCTGGTTCCTCCGGGTAGGGCGTTCTG</ns2:sequence><ns2:name>AJ270133.1_Leishmania_sp._kinetoplast_minicircle_DNA,_isolate_sandfly_P92</ns2:name></ns2:Sequence><ns2:Sequence dsseqid="sq1876" id="sq1876"><ns2:sequence>AAAATTGGCCCGGGTGGTCCGGGGAATTTGGGTATTTTGGCTGGACCGCCCTGAACCCCTGGGTCTGGAGCCTTGTTTTGACGCTGGCTGCCTTTTGGGCTGGGTTTGGGGGTGTTGGGGGTTGGTTTGGCAGTATATTTGGGGCTGGATACTTTTTGGGCGGGATTTAGTCTTGGCCTGCGGGGCTTGAGTTTGATTTACGCCTTTTTGGTATGGATTAGGAGTTGGGGTGGCTCTCTCTTTCTGGTTGGGATTTTATTGATAGGGGTGGTGCTGGTGTTGAATGTAGGTGTGGGCTGGGTGGGTATCCTCATAGAGGGGTTTTGCCTTTACTTTAATATTAATATTAAGTTTTGCGTTAGTTTGCTGACTCTTTAGCCCGATGATGGGAACATAGTGGACGTCTATATATTAGGGGTGACCTATAATGGTTATCCGGTATGAGTAACAGTTTAGCGTGCAATATATAGTCTACATTGTATTACATAATCTAGGAGCTCTATTTCGGGTATATTTTAATGTATGCATATGTGTTATTAGATAGACTTTGACTGACGTGAAAGGTAAATATACCTGCTGTTATAAGGTTGCTGGGCTTGGGATTTGTGCAAAGTGGCCTGAAATTGGGTTTAATCCCGGAAATTCCGGAAAATCCGGAAATGGGGGAATTCCAAACTTTCTGGTCCTCCG</ns2:sequence><ns2:name>AJ270134.1_Leishmania_sp._kinetoplast_minicircle_DNA,_isolate_sandfly_P95</ns2:name></ns2:Sequence><ns2:Sequence dsseqid="sq1878" id="sq1878"><ns2:sequence>AAATCGCCCGGTGTGCCTGAAATTGCCTCCCCTGGCTGAATTGGGTTTCCCTRAGCTGAATTGGCCTCAACCCTTGGGGTTGGGGGCTTGGTTTTGGGTGGGCTGGCGTTTTTGGTGTTTTAATGGTTCGGGTGCCTTTGATGTGGGTGTTGGTTGTGTGCCTTTAGTGGGTGGAGCCTGGTGGAGGCTTGTGCCTTGGTGGGATTAGTCTGGTGGGGTGCTTCGGGGTTACTCTACGGGTGTCTTTGATGATGCTGGGGTGGGTTGACTTTAATGTTGGGGTTAGCCGATGGTGGTCTTGGGTTGACCTTAGGTGGTGATTCTCTTTAATATTGATATTAAAGGTAAGTGCTTGGACATATGATATAGCCATAGCGCTTTAGAATAGTTCGACTCCGAAGACCCAGTCTGAGGTAGTGTTAAGTATACATTAATCTAGTATATAATTTAGCATATAATAACTGACATTACTCGTACACTATAAGTATTATGTTTAATATATTGCTGTAGTATGTATTTGTGTGCTGTGTGTAGTAGTAATATCTATACCGATATATTTATAGGTTGGCGCATACTGCAGGTGAATTGAAAATTTATTRATTTGGGGGCGGGGGTGTGGGGAAGGGGGCGGTAAAATCTCGGAAAATG</ns2:sequence><ns2:name>AJ270135.1_Leishmania_sp._kinetoplast_minicircle_DNA,_isolate_sandfly_P97</ns2:name></ns2:Sequence><ns2:Sequence dsseqid="sq1880" id="sq1880"><ns2:sequence>CCGGGTGGTGGCTGGAAATGGCTTCCCTGGGCTGGATTGGGTTTTCCTGAGCTGGATTGGGCTGAAACCCTGGGGTTGGGGGCTTGGTTTTGGGTGGGCTGGCGTTTTTGGTGTTTTAATGGTTCGGGTGCCTTTGATGTGGGTGTTGGTTGTGTGGCTTTAGTGGGTGGAGCCTGGTGGAGGCTTGTGCCTTGGTGGGATTAGTCTGGTGGGGTGCTTCGGGGTTACTCTACGGGTGTCTTTGATGATGCTGGGGTGGGTTGACTTTAATGTTGGGGTTAGCCGATGGTGGTCTTGGGTTGACCTTAGGTGGTGATTCTCTTTAATATTGATATTAAAGGTAAGTGCTTGGACATATGATATAGCCATAGCGCTTTAGAATAGTTCGACTCCGAAGACCCAGTCTGAGGTAGTGTTAAGTATACATTAATCTAGTATATAATTTAGCATATAATAACTGACATTACTCGTACACTATAAGTATTATGTTTAATATATTGCTGTAGTATGTATTTGTGTGCTGTGTGTAGTAGTAATATCTATACCGATATATTTATAGGTTGGCGCATACTGCAGTGAATTGAAAATTAATGAATTGGGGTCGGGCTGTGGGAAGGTGTCGTAAATTCTGGAAAATGATGGAAAATGGCCAAAAATGGGGGGAAATTCCAAACTTTTCTGGTCCTCCGGGTAGG</ns2:sequence><ns2:name>AJ270136.1_Leishmania_sp._kinetoplast_minicircle_DNA,_isolate_sandfly_P98</ns2:name></ns2:Sequence><ns2:Sequence dsseqid="sq1882" id="sq1882"><ns2:sequence>CCGGGTGGTGCTGAAATGCTCCCTGGGCTGATTGGGTTTTCCTGAGCTGGATTGGGCTGAAACCCTGGGGTTGGGGGGCTTGGTTTTGGATGGGCTGCGTTTTTGGTGTTTTAATGGTTCGGGTGCCTTTGATGTGGGTGTTGGTTGTGTGGCTTTAGTGGGTGGAGCCTGGTGGAGGCTTGTGCCTTGGTGGGATTAGTCTGGTGGGGTGCTTCGGGGTTACTCTACGGGTGTCTTTGATGATGCTGGGGTGGGTTGACTTTAATGTTGGGGTTAGCCGATGGTGGTCTTGGGTTGACCTTAGGTGGTGACTCTCTTTAATATTGATATTAAAGGTAAGTGCTTGGACATATGATATAGCCATAGCGCTTTAGAATAGTTCGACTCCGAAGACCCAGTCTGAGGTAGTGTTAAGTATACATTAATCTAGTATATAATTTAGCATATAATAACTGACATTACTCGTACACTATAAGTATTATGTTTAATATATTGCTGTAGTATGTATTTGTGTGCTGTGTGTAGTAGTAATATCTATACCGATATATTTATAGGTTGGCGCATACTGCAGTGAATTGAAATTAATGAATTGGGGTCGGGCTGTGGGAAGGTGTCGTAAATTCTGGAAAATGATGGAAAATGGCCAAAAATGGGGGGAAATTCCAAACTTTTCTGGTCCTCCGGGGTAGGG</ns2:sequence><ns2:name>AJ270137.1_Leishmania_sp._kinetoplast_minicircle_DNA,_isolate_sandfly_K35</ns2:name></ns2:Sequence><ns2:Sequence dsseqid="sq1884" id="sq1884"><ns2:sequence>CCGGGTGGTCCAGGTCCGGGCTGGACTGGCCACCTGGTGGCTTGGATTCTCGGGTTGAGGTTTTTGATATTGACTTTCTCGTTTGTTTCTTGCTGGGTTGGGGCTTTTGGTTGTTAGCTTTACGTATTGATTGAATGCGGTTTGCATACTGTAGGGACATGTTGGTTGGGGTGGATGTAGATGCCTTTAGGTGTGGGCTTGTGAGACCGGGGTTGAGGGGTTTGGATAGGGTCCTGTGGGGTTTGCCCTTAATATATATATTAAAGGGACCTATTAGGGCTGGAGCTGGGTCATTAGAGTTAATGGTAAAGGTTGTATTAGTTAGTTATATAGTTTGTATTTACGTTGCAGATAGTTATTAATCTAGAACTTTATGTATCTTATACTTTAATTTTACATATATAATACTGATAATAGAACTGTAGCGTACCATTTGTGTTATGTGGGTTGGCGAGTTACAAATGTGTGTGAAGTGGTCTGTGAAATTGCATAAAATCTCCAAAAAATGGCTAAAAATCCAAACTTTTCTGGTCCCGCGGGTAGGGGCG</ns2:sequence><ns2:name>AJ270138.1_Leishmania_sp._kinetoplast_minicircle_DNA,_isolate_sandfly_K46</ns2:name></ns2:Sequence><ns2:Sequence dsseqid="sq1886" id="sq1886"><ns2:sequence>GGGGTTGGTGTAAAATAGGGCCGGGTGGTGGCTGAAATGGCTTCCCTGGGCTGGATTGGGTTTCCCTGACAGAAGGGCTGAAACCCTTGGGTTTGGGGTAAAGGGTTTTGGGTGGGCTGGCGTTTTTGGTGTTTTAATGGTTCGGGTGCCTTTGATGTGGGTGTTGGTTGTGTGGCTTTAGTGGGTGGAGCCTGGTGGAGGCTTGTGCCTTGGTGGGATTAGTCTGGTGGGGTGCTTCGGGGTTACTCTACGGGTGTCTTTGATGATGCTGGGGTGGGTTGACTTTAATGTTGGGGTTAGCCGATGGTGGTCTTGGGTTGACCTTAGGTGGTGACTCTCTTTAATATTGATATTAAAGGTAAGTGCTTGGACATATGATATAGCCATAGCGCTTTAGAATAGTTCGACTCCGAAGACCCAGTCTGAGGTAGTGTTAAGTATACATTAATCTAGTATATAATTTAGCATATAATAACTGACATTACTCGTACACTATAAGTATTATGTTTAATATATTGCTGTAGTATGTATTTGTGTGCTGTGTGTAGTAGTAATATCTATACCGATATATTTATAGGTTGGCGCATACTGCAGTGAATTGAAAATTAATGAATTGGGGTCGGGCTGTGGGAAGGTGTCGTAAATTCTGGAAAATGATGGAAAATGGCCAAAAATGGGGGGAAATTCCAAACTTTTCTGGTCCTCCGGGTAGGGGCGTTCTG</ns2:sequence><ns2:name>AJ270139.1_Leishmania_sp._kinetoplast_minicircle_DNA,_isolate_sandfly_PP19</ns2:name></ns2:Sequence><ns2:Sequence dsseqid="sq1888" id="sq1888"><ns2:sequence>TGTAAAATAGGGCCGGGTGGTGGCTGGAAATGGCTTCCCTGGGCTGGATTGGGTTTCCCTGAGCTGGATTGGGCTGAAACCCTGGGGTTGGGGGGCTTGGTTTTGGGTGGGCTGCCGTTTTTGGTGTTTTAATGGTTCGGGTGCCGTGATGTGGGTGTTGGTTGTGTGGCTTTAGTGGGTGGAGCCTGGTGGAGGCTTGTGCCTTGGTGGGATTAGTCTGGTGGGGTGCTTCGGGGTTACTCTACGGGTGTCTTTGATGATGCTGGGGTGGGTTGACTTTAATGTTGGGGTTAGCCGATGGTGGTCTTGGGTTGACCTTAGGTGGTGACTCTCTTTAATATTGATATTAAAGGTAAGTGCTTGGACATATGATATAGCCATAGCGCTTTAGAATAGTTCGACTCCGAAGACCCAGTCTGAGGTAGTGTTAAGTATACATTAATCTAGTATATAATTTAGCATATAATAACTGACATTACTCGTACACTATAAGTATTATGTTTAATATATTGCTGTAGTATGTATTTGTGTGCTGTGTGTAGTAGTAATATCTATACCGATATATTTATAGGTTGGCGCATACTGCAGTGAATTGAAAATTAATGAATTGGGGTCGGGCTGTGGGAAGGTGTCGTAAATTCTGGAAAATGATGGAAAATGGCCAAAAATGGGGGGAAATTCCAAACTTTTCTGGTCCTCCGTGTAGGGGCGT</ns2:sequence><ns2:name>AJ270140.1_Leishmania_sp._kinetoplast_minicircle_DNA,_isolate_sandfly_PP23</ns2:name></ns2:Sequence><ns2:Sequence dsseqid="sq1890" id="sq1890"><ns2:sequence>GGGGTTGGTGTAAAATAGGGCCGGGTGGTCCGGGGAATTCGTGGATTTTGGGCCTGGATGCGGGGAATTCGTGGATTTTGGGCCTGGATCGGGGAATAGACGGGCCTGACCCTTGGTTTTGGAGGTGGCTGGCTTTTTACCTCTGGGGTGGCTTTATTTTGGGTTTAGATATTGAGTTTTCTTTTTATGGTTGGCTACTTGGCTCGAATTGAGGGTTGGGCTTGGATACATTGGATTGGATGCGTCGTGGGGCTTGATTTTCCCTCGGTCGGAAATTTTGTTTTTATTTACTATAGTTTGGGGTGGTGGATGTCTTGGCGTACACTTGGACTCCAATGTGCCTACAGCTCTATAACCCTAATAGAATAAAGGGAATATCTAGAATAGAGGTGACCTTTGTGATAGATAGGGTTAGAATAGTTTATAGCCGACATCGAAGCCTTTGGTGATAAGGCGGGCGGTAGGGATGGAGAATAGAATGTGCTATCTATATGACACGGTACTAGCTTTCTCTTATGTAGATTGTATCCATTGTTTGGTCTAATTTAGGCTATAGATTGTGCTAGAGGACTGTCGTGGTATACTGTTTACCTAAAGGTGCAATGCCTACGTCATTATGGGGTGGTTTTTGGGTGGGGTATGCTGGATTTTCTGAAAAAAGTGGCGAAAAATGGCGGGAAATTGGGAATTTCCCAAACTTTTCTGGTCCTCCGGGTAGGGGCGTTCTG</ns2:sequence><ns2:name>AJ270141.1_Leishmania_sp._kinetoplast_minicircle_DNA,_isolate_sandfly_N15</ns2:name></ns2:Sequence><ns2:Sequence dsseqid="sq1892" id="sq1892"><ns2:sequence>GGGGTTGGTGTAAAATAGGGCCGGGTGGTGGCTGGAAATGGCTTCCCTGGGCTGGATTGGGTTTTCCTGAGCTGGATTGGGCTGAAACCCTGGGGTTGGGGGGCTTGGTTTTGGGTGGGCTGGCGTTTTTGGTGTTTTAATGGTTCGGGTGCCTTTGATGTGGGTGTTGGTTGTGTGGCTTTAGTGGGTGGAGCCTGGTGGAGGCTTGTGCCTTGGTGGGATTAGTCTGGTGGGGTGCTTCGGGGTTACTCTACGGGTGTCTTTGATGATGCTGGGGTGGGTTGACTTTAATGTTGGGGTTAGCCGATGGTGGTCTTGGGTTGACCTTAGGTGGTGACTCTCTTTAATATTGATACTAAAGGTAAGTGCTTGGACATATGATATAGCCATAGCGCTTTAGAATAGTTCGACTCCGAAGACCCAGTCTGAGGTAGTGTTAAGTATACATTAATCTAGTATATAATTTAGCATATAATAACTGACATTACTCGTACACTATAAGTATTATGTTTAATATATTGCTGTAGTATGTATTTGTGTGCTGTGTGTAGTAGTAATATCTATACCGATATATTTATAGGTTGGCGCATACTGCAGTGAATTGAAAATTAATGAATTGGGGTCGGGCTGTGGGAAGGTGTCGTAAATTCTGGAAAATGATGGAAAATGGCCAAAAATGGGGGGAAATTCCAAACTTTTCTGGTCCTCCGGGTAGGGGCGTTCTG</ns2:sequence><ns2:name>AJ270142.1_Leishmania_sp._kinetoplast_minicircle_DNA,_isolate_sandfly_N45</ns2:name></ns2:Sequence><ns2:Sequence dsseqid="sq1894" id="sq1894"><ns2:sequence>CCGGGTGGTGGCCGGGAAATTGGCTCCCCTGGCTGGGGTGGCCTGAAACCCTGGGTTCTGGACGTAGCTTTTGGGGTTTGGGATTTTGTGACTGGATTTTGGCTTGATTTTCCTGGGCGCGTTAGATTTGGTGGCCCGTTAGTAGATTGGCCTCGGCGCTTGGCGATATTTACTTTTGATTACGTATTTATTATTTGGTGATTGGTGGTATTGGTGTGGTGGCTTGCCTTGGCTTGCCCCGCGGATCCGCCTTTGGGGTGTGTTGGGTGTGGGGTTACGTTAGGGTGTTGATTGACGTGGATTTTGATCATAGAATATTCTATATATCTGGGGTTGGGCTTATGTTGCTAGCCTGGTGCTCCGACTAAATATTTATAGGCTCTGTTCCGGGCTGTATAATGTTGGTATACAGTGAGTTGAGTTTAGAATAGAGTCTATTTATAATTATCTGTATACTAGTCGAAAAAGTTGTCTTATATGCTACACGTTGAATCTGGTTTATGTTATCTTTGGCAAAACTAATACTTTTGTAAACACTATTACCTGTGGGTTGTTGAGGGCTAGACGCATTTTAAAGTGGCTGAAACGGTATGGGAATTCTAAAAATTGGGCCGAAAAATCCCGAAAAATGGGGGAAATTCCCAAACTTTTCTGGTCCTCCGGG</ns2:sequence><ns2:name>AJ270143.1_Leishmania_sp._kinetoplast_minicircle_DNA,_isolate_sandfly_B8</ns2:name></ns2:Sequence><ns2:Sequence dsseqid="sq1896" id="sq1896"><ns2:sequence>GGGGTTGGTGTAAAATAGGGCGGGTGGGGCGGGGGTTTCGGGTATTTTGGCTGGGTCGGCTGGGACCTGGGTCTGGAGGCGTGTTTTTGCGCTGACTAGATTTTGATGATTGTTAGAAAGGGGGTTTGGCGAGTTTTGTTGGTTTTGATGGGATTTGGCATGGATTGGTTGCGAGTTTGGTGGATTTATTGGATTGGACAGGCTTGGGGGTTGGTGTTGATGGTGGTGGGGCTGTTCGTTATACGGGACTGGTTTGGGTTCGTCGATGGGTAGTGGATAGTTTATGGATTGAATTGAGTTGGGGTTGGTCGTAGATGGGTTTAAGATGGTTGGATGATGATAGAATAAACTGATATTTATATTAAGTTACTAGCGTCTTGCGCATACTATAGGAAGGGTAGTGATTTAGTTCTACTACCTCTTACATATATTTATTAACCACTAGTCTGGGCCGGTAGACTTGGTCGATAGGCTGGTTAATGTTACATAGCTTACTCTTAGATTACAATTTTGTCTTTTTTTATTTGTTTGTGTGTATAGTGGTAGCTTGTGTACATATAGTTGACACTACGCTGTATTAAACTTACCTGAAGGTGTTATGGCTGACGCTTGAATGTGATTGTTGTAAAATGGGCTGAGATGGTCCGAAAAATCCCAAAAATGGTCGAAAAGTGGGGAATTTCCCAAACTTTTCTGGTTCTTCGGGTAGGGGCGTTCTGCGAAAACCGAAAAATGGGTGCAGAAATCCCGTTCAAAAAATGGCAAAAAATGCCAAAAATCGGCTCCGGGGCGGGAAA</ns2:sequence><ns2:name>AJ270146.1_Leishmania_sp._kinetoplast_minicircle_DNA,_blood_isolate</ns2:name></ns2:Sequence><ns2:Sequence dsseqid="sq1898" id="sq1898"><ns2:sequence>GGGGTTGGTGTAAAATAGGGCCGGGTGGTCCGGGGAAATTCGGGTATTTGGCTAGGTCGGTTCAAAACCCTGGGTCTGGGGGCTAGTTTTTGAATTTTCTGGGTTGGGATTGCTCTGGTAGGTGTTCTTGTTGACTTTAAAGCTTTATTATGGGGTTAGTGTGATTTTGTGGTCTTTAAGTTCTTGAATTTCGTTTTATATTTTGGGTTGGGCTTGATTTTCACGATGACGGGCTTGTTGGATTGGTGGATGAACGCCGGTGGCCTGGGGGTTACGTGTGGTTGGGGTTGGGACTGAATGGACTGAGTTTGGGTTCCGAATGATGCTAATAACTGATATATATTATTAGTTGTGCACCCTTTGGGTATAGGTGTGATGGCGTAATGCCATAGATGTTGTATTATATGTCTATACAGTATGGTATTGGCTAGTACAATTAAATAGCTGTTAATAGACTGTTATGTTTGTATAGTTGCATTTATCGTAGTCTTTGTATGCATGTTTGATTAGCTCTCTGATGGTTTCGTTAATAGTTCTGTAACATGTACAGCTTACTTGTCTCCTGATGATTACCAGAGCGTTGTGGGTGTGGGATTTGGGTGGGATAAGTGGAAATGGATAAAAATCCTAAAAATAGGCCGAAAAATGGGGAATTTCCCAAACTTTTCTGGTCCTCCGGGTAGGGGCGTTCTGCGAAGATGGAAAAATGGGTGCAGAAACCCCGTTCAAAAATCGGCCAAAAATGCCAAAAATCGGCTCCGGGGCGGGAAA</ns2:sequence><ns2:name>AJ270147.1_Leishmania_sp._kinetoplast_minicircle_DNA,_isolated_parasites</ns2:name></ns2:Sequence><ns2:Sequence dsseqid="sq1900" id="sq1900"><ns2:sequence>GGGGTTGGTGTAATATAGTCCGGGGCGGGGTCCAGGTGGCCTGGGATGGGATGGGTATACGGGCTGGGCGGCGGTGTTTTCGGGGTTTAGGGATTGGTGTTTGGGCTGGTGTTTTATAAGGTTGGACTGATTTGTGGTGGTTTATGCTGGGTCCGTTGCATACGTGATCTTGGGGCGGGGCGGTGATTTGGTTTGTCATAGATAGGTTGTTATTTATGGGCTTGATCTTGGGATGCGTTTGAGTGCGACGTGGGTGGTGTGCTGGGTGGATACGACTATGATGGGTAGATTGATAATATAATTAGTTGATAGGTTTACTGTGTAGATAAGATGGGTATAGTGTCAGTGGTAAGGTTTATGGTAGACTATAATAAGTGTATATTGAGTGATATCTTTATTTCTCTATCTTTACCTGCTTAGATTCGACGGTGGTACAGGTTATAATGTTATAGATCGTTTATAGCTTTACTTGTGCGGTGATATCTTGGTGGTGACTTCTATATTAGCTGGTATTGATGGCTGTAATTTCGTTGTTGCAATGATTTAGTTGGGTTTTGGGTTTGGATGGAGGAGATTTTTCCCCAAAATATTTTTATGGTCCCGCGGGTAGGGGCGTTCTAGGAAATGACCGAAAAACCATACAGAAACCCCGTCCATAATTTGGCGAAAAACCCCCAAAATTGGCCGAAATCGGCAAAACTA</ns2:sequence><ns2:name>AF275904.1_Leishmania_sp._SA-2000_kinetoplast_minicircle_DNA,_partial_sequence</ns2:name></ns2:Sequence><ns2:Sequence dsseqid="sq1902" id="sq1902"><ns2:sequence>GGGGTTGGTGTAAAATAGGGCCGGGTGGTGGGGGAATTCGGGACTCGGGCGTGTGTGGATATGGCTGGGTGGGGACTTTGGAGTGGGCTGTACTTGCAGGGCTTTTGGGCCTGACTTGGGGTTCGGATGTTAGTGTTAGAAGAAGGGTTGACGCTATTTGGTGTGGTATTGGCTCTTTTGATAATCGATATTTGTTTTAAACTGGGTTAGTTCGGCTGGATGCACGTTGGTTGGATTGGGTTTGGATTGGATTTGGATTTTATACGGGGTTGGGGGCTTGATTTGGGTTAAGAAGTTTGTGGGATAGTTTTGGGTATTGGCGTGGAATGTGGCTTCCTTTAATATAAATATTAGTTGGGGTTGTTGTATTAGTTTGTTCCACGGGAGAAGCCTTAGAACTTTAGGCGGGAGATACTATATTATCGGTAGTATAATATCATAAGTATACGGTATAGATATATTAATTGTAGCATATTGTAGATCTATGTTACAGTGTATAGTCTATGAACTTGCTAGATGTAATTTATATTTGGTGTTATAGTGCTGATGATAGAGTGTACCTATCACTAGTATAGACGTAGCTGAAGCTCCTTAAATGGACGGGATGGTGTGAGGATTGGAGAGGGCAGTGGAATTCATCGAAAAATAGCCGAAAATGGGCCAAAAATCCAAACTTTTCTGGTCCTCCGGGTAGGGGCGTTCTCCGAAAAGGAAAAATGGATACAGAAACCCCGTTCA</ns2:sequence><ns2:name>DQ205334.1_Leishmania_sp._SL/R/1_kinetoplast_minicircle_sequence</ns2:name></ns2:Sequence><ns2:Sequence dsseqid="sq1904" id="sq1904"><ns2:sequence>TGAACGGGGTTTCTGTATCCTTTTTCGGTTTTCGGAGAACGCCCCTACCCGGAGGACCAGAAAAGTTTGGGAAATTCGGCGTTTTTCGGCCATTTTTGGAGTTTTGACGCGTCCCCGCGACCTACACACCCTAAATTTTATAAATCCCCTCCAATTAATAGCAACCGCATGAAGCCACTAGGTACACATACGAGAGTATTACATTCTACACAGCACAGTCTAATTACAGTCAAATATAGAACACGAATCATAGACAAATAAGCGTATATAGACTAGTATTTATGTAATGTAGGATATTTATAAACTATTGCTTATAAACTATAAATATAAACCAATTATACCGGAGGACCCGAAACCCTAGGGCCACCAGCATCGCCACCCAAGCCTATAACTAATAATCAATATTAAAGAGCCAAGTGTCCAAAGCCCTCATCATCCCTCATCATCCCTTAACAACCCTAAAGCCCATAAACTCTAAAGCCCAGGCAACTCAAGCGAGGCACCAAGGCCGCCAACCACACTCCAACAACATCAAACACCTCCACCCAACCATGAAACGCCTCCAATTCACCCCGGCCCAGCCCTAAAAGACCAACAACCGCATAAAAGCAGCCACCCAAGTCTAAATTCAAGCCCAGAACCCAGCCACCCCCAAAAGTACGCCCAGGACCCAGGGTCTCAGGCCAATCCAGTCCAGGGGAGCCATTTCCATCCGCCACCCGGCCCTATTTTACACCAACCCC</ns2:sequence><ns2:name>DQ276857.1_Leishmania_sp._SL/R/10_from_Sri_Lanka_minicircle_sequence;_kinetoplast</ns2:name></ns2:Sequence><ns2:Sequence dsseqid="sq1906" id="sq1906"><ns2:sequence>GGGGTTGGTGTAAAATAGGGCCGGGTGGTGGCTGGAATTGGGCTGGGATGCCTCGAAACCCTGGGTCTGGGCCGCACTTTTTGGGGTGGTTGGCTTTTGGGCGGGCTGGGCGTTGGATTCCTGGGCTGGTGGCTGGGGCTTGCTTGTGTGGCTTGATTTTGGGGCTGGGTGTAGTTTGGGGCTGGTACGTATAGCTTTATTGGATGCAGTTGGGATTGGGTTTGGGTTTGGAACGAGGTTTGCTTCCTCTGCACTGGGTTGTGGGTTGGTTGAGGCCGGTGTTGACCCTTCGTCTCGTGGGGACAAGGTGCTCCCAATTGTCTTGTGATTATTATATATAGAATATAACCTTATATTTAAGTTATTAGTGGTCAGAACCCTGCATGATAGGAGGGGAGACTATTCTCCGAACTATAGATATTTATGTAGAGCGTATCTTATTTATAAGTAGAAGGCTGGTAAACTTCTAGCTATACATCATCTACGGTAATTGCTCTGTTAGTTCTATTTTGACATATGTTGTGTTATATGATAGATCTCTACGTTACAGACTTCGAGTGTACCTTTGTTTAGCTCTGCTGACCCACTTGTTGTGGATGTGGCTGGTTATGGTTGTTGCCCAAGGATGACCGGGAGTTCCGAAAAGTCCTCAAAAATGGTCAGAAACGGCTCAAAATTCCAAACTTTTCTGGTCCTCCGGGTAGGGGCGTTCTCCGAAAACCGAAAAATGGATACAGAAACCCCGTTCA</ns2:sequence><ns2:name>DQ276851.1_Leishmania_sp._SL/R/2_from_Sri_Lanka_minicircle_sequence;_kinetoplast</ns2:name></ns2:Sequence><ns2:Sequence dsseqid="sq1908" id="sq1908"><ns2:sequence>GGGGTTGGTGTAAAATAGGGTCGGGTGGTGGTCGGAAATTGGCTTCCCTGGGCTAGGATGGCTCGAAACCCTGGGTCTGGAGGCTTGTTTTGGGAGTTGCTGGTTTGGCTCTGGATTTCAGACGATTTTTGATCTTTTGGGGTTTGGAATTAGGCGGTTTGGGCTCGGAGCTGATACGTAGGGCTTGGGGCCTGGGGGCTAGTGGTGACTTTGATTTTTTGGACTTGAGTTTGGGGCAGTAATTTGGAGTTTAAAGACTTGGGTTGGACATGGATGGTGGTGAGCGGGTGGGTGTTAATGGCTTGGGCGATGGGTTTGGACCTGATAGGTGGTGTTTCCTTAATATATATATTAAAGTAGTTATAGAAGCCGACGTAGGAGAATGATATGCCTGATAGTAGGTAATTGTTACCGGATATAGTGGCATAGGATAGTTTAACTACGAGCTTGGCCTGTAAGGATACAATTTACGGGCTGGGTAGTTCTAGTTATATCGACATTTTCTACTCTTTTTTTATACGATTTTTGTTTGTGTGTAATTTAGATTCTATTTATGTAGTATATACGTGTAAGATATTCCTTTACACAGTACTAATGCGGTTGACGCGGCTGGACAACAAGTAGGTGGGGTTGAGGATTTCTCCGGAAAAGTCTGAAAAATGGGTGAAAATGGGCCAAAAATCCAAACTTTTCTGGTCCTCCGGGTAGGGGCGTTCTCCGAAAACCGAAAAAGGATACAGAAACCCCGTTCA</ns2:sequence><ns2:name>DQ276852.1_Leishmania_sp._SL/R/5_from_Sri_Lanka_minicircle_sequence;_kinetoplast</ns2:name></ns2:Sequence><ns2:Sequence dsseqid="sq1910" id="sq1910"><ns2:sequence>TGAACGGGGTTTCTGTATCCATTTTTCCTTTTCGGAGAACGCCCCTACCCGGAGGACCAGAAAAGTTTGGGATTTCGGCCGATTTTTGGCTATTTTTTGGGATTCCCCACCATTCCCAGAGTGTCCCCAGTCCCATGACCAGAGGTAGTAAATATAGTTTAAATGTACTCTACAGTTAAATCAATCATACACAGCATACAATCAACGACGGTAACTTATAAGAGATAGTTCGGAGTAATAATAGCTATAAACATTTAGAGTAGTGTCCGTGTATATAGTGTCTATCGATAATAACTTATCTCAGACTTAACACTCCCATACCTATGTTTATAAATAACTATACGCTATGCTCCTACTGGCCTGTTTATCGGCCACCACTTAATATTAATATTAAGTTAATAATGCCAAAAGCCATCCAGTGCTCGCATCAGCCCACTCCAAAGCCGAGTAGCCCAATAACGGGAGTCAACCCCCATCGAGCGAAAGAGCCAAAATAAAACAATTAAATCCAAACCAAATATAACCACACCCACTATACCACCAACCCCCAACGCCCAACCATCCAATTCAAAGCCCCAAACCCAAGTTCAAAAGCGGAAACCAATATCAAAATCCAGCCCGATTAAAAACAACGGCCTAGACCCAGGGTTTCAGCCCATCCAAGCCAGGGAGGCCAATTTCCCCGAATTTCCCCGACCCACCCGGCCTATTTTACACCAACCCC</ns2:sequence><ns2:name>DQ276853.1_Leishmania_sp._SL/R/6_from_Sri_Lanka_minicircle_sequence;_kinetoplast</ns2:name></ns2:Sequence><ns2:Sequence dsseqid="sq1912" id="sq1912"><ns2:sequence>GGGGTTGGTGTAAAATAGGGCCGGGTGGTGGCCGGAATTGGGCTCCCCTGGGCTGGATTGGCTTGAAACCCGGGGTCCTGGGCGTACTTTTGGGACTGGTTGATTTTTGGGTGGATTTTTGTGGGTAGTTGCCTTCGTTTAGTGGGTTTGTCGTGTTGGTGGCGATAGGACATGCCTTTGGTGGGGGTTTGTGTTGGTTGATGGGGAGGCCATGGTGTCGTTTGGCCATCTTTGTTTGGCGGTTCGTTCTACACACGTGGTGATGGTCGCGGCGGCCTTGGCTGTGGGTTATTGGTTGTTGTGGTTTGCCTCCCATGGCTGTCATTGGCTTCGTGCTTAATATATTATATTAGTTATATTGTTAATTTGCTGACGTATCGGACGGAGAGGAGCTATAGTTAGTAAGCGACTCGGGGGTTTAGTTGACTGTGGCATCCGTTAACGGTAGTGGGTATGCTCAATATAGAGTATACAACGGCTATGATACTGTCACTCTAGATATTAGCTTTCTACTTCTCTTTTTAGTTTTGTGTTTGATTACATTGAGGTGTTATAGTTATGACTAGCGTGTTATGGTATATACCCTACGGTGTTTCTCTTTCAGAGTTGCGTTGGTGGGAAATTGTGAGTTTTGGGCGGAAATGGCGAAAAATGGGCGGAAAATGGGCGGAAATTCCAAACTTTTCTGGTCCTCCGGGTAGGGGCGTTCTCCGAAAACCGAAAAATGGATACAGAAACCCCGTTCA</ns2:sequence><ns2:name>DQ276854.1_Leishmania_sp._SL/R/7_from_Sri_Lanka_minicircle_sequence;_kinetoplast</ns2:name></ns2:Sequence><ns2:Sequence dsseqid="sq1914" id="sq1914"><ns2:sequence>GGGGTTGGTGTAAAATAGGCCGGGTGGGTCGGGGAAATTCGGGGAAATTGGCCTCCCTGGCTTGGATGGGCTGAAACCCTGGGTCTAGGCCGTTGTTTTTAATCGGGCTGGATTTTGATATTGGTTTCCGCTTTTGGACTTGGGTTTGGGGCTTTGAATTGGATGGTTGGGCGTTGGGGTTGGTGGTATAGTGGGTGTGGTTATATTTGGTTTGGATTTAATTGTTTTATTTTGGCTCTTTCGCTCGATGGGGGTTGACTCCCGTTATTGGGCTACTCGGCTTTGGAGTGGGCTGATGCGAGCACTGGATGGCTTTTGGCATTATTAACTTAATATTAATATTAAGTGGTGGCCGATAAACAGGCCAGTAGGAGCATAGCGTATAGTTATTTATAAACATAGGTATGGGAGTGTTAAGTCTGAGATAAGTTATTATCGATAGACACTATATACACGGACACTACTCTAAATGTTTATAGCTATTATTACTCCGAACTATCTCTTATAAGTTACCGTCGTTGATTGTATGCTGTGTATGATTGATTTAACTGTAGAGTACATTTAAACTATATTTACTACCTCTGGTCATGGGACTGGGGACACTCTGGGAATGGTGGGGAATCCCAAAAAATAGCCAAAAATCGGCCGAAATCCCAAACTTTTCTGGTCCTCCGGGTAGGGGCGTTCTCCGAAAAGGAAAAATGGATACAGAAACCCCGTTCA</ns2:sequence><ns2:name>DQ276855.1_Leishmania_sp._SL/R/8_from_Sri_Lanka_minicircle_sequence;_kinetoplast</ns2:name></ns2:Sequence><ns2:Sequence dsseqid="sq1916" id="sq1916"><ns2:sequence>GGGGTTGGTGTAAAATAGGGCCGGGTGGTGGTCGGAATTTCGCTGGCCTCCCTGAAAGGCTGGGTCTGGTGGCCTGGTTTTGCTCTGGCTGGAATTGGTCTTTAATTTGCCGGCTCTGGGCTTGAGTTTTGGGGGTTTCTCTTGATTGCGGGCTTTCTTGGCTGGTAGCTTCGAGACGGCGTTGGGGTTGGGTGGCGTTAAAGGTTGGGTTTTGAATTGGTGTTGGCCGGGCGTAGTGGTTGGGTTGGGTTGGGTTGGGTTGGGTTGTATACTCGTTGAGTTGGAATGAATGCTGGCCTTGGAGGTTTTGGGATTGGGGGTCTTGGGGGTTTTAACCTTATATTATAATATATATTAAGTTCTAGGATACGATAGTGACTATAGCGGAGGGGTAACCTTAGCTGGTAGCCCTGAGCATGTATGTAGAATGATAGTTAACCTCTGAGCTTAGCCGTAAGGGTAGTAAGTCGAAGCAAGGTTGAGATTTATCGATACTATCATACATTATTCGCGTTCTGTTTAATTTTATGATTTCGAGTATTTTGTAGATTGCGTTAGAGTAGACAGACTAGCTGCAGTATATATACCCTCTGTTTAGAGCGTCTTGCGACGATGCGGGGTGAATTTTGGTGGTGGAGTTGGGAAATTCCAAAAAATAGCCGAAAATAGCCCAAAATCTCAAACTTTTCTGGTCCTCCGGGTAGGGGCGTTCTCCGAAAACCGAAAAATGGATACAGAAACCCCGTTCA</ns2:sequence><ns2:name>DQ276856.1_Leishmania_sp._SL/R/9_from_Sri_Lanka_minicircle_sequence;_kinetoplast</ns2:name></ns2:Sequence><ns2:Sequence dsseqid="sq1918" id="sq1918"><ns2:sequence>CCTCGATTTTGGGTCTGGTCCCTCGGGAACTGGCCTCCTGGCGGGGGTTTTCGCTGGGTTGGGGCTTTGACCTTCTGCTGGTGGTTTCTTTGGATGGGTTCTGGCCTTTTTCGCTTGGCTGACTGTGTTAATATCTGGGCGGGCTTGAATTTGGCTGGCTGGAGGCTGGCTCCTTGGTTTTGATGTTGGCTGTTGGTAGACTCTCGGGTGTTTGGCCTGATGGAGGCCTTTGCCTTGATGGGGTAGGGCGTTCGCTTACGTTGGTGTTGAGGATTTAATGCTTGGGGTGGGGTAATATAAGCCTTTCTCCTTTGATATTAATATTAAATGGGGAGGATTCCCATAGAGTATGTGAGCATGCGAGCCCCCGGCATAGGTATATCATAGGTAACTCCGGGCACGAGTAATAATCGTATAGTTTAAAATAATAATAATATATTTAATAAATAGTTGTTAATCTAGAATCTTACTTGTTGTATATTTTAATATGACTTAGCTAAATTAATGTTGATAAACGTAAACGTAAATACTCTTACCTCTGGTGCTCTTACGAAGTGCAGAAATGCCGGAATACTGCAAAAGGAAATAGTTTGGTGGGTGTGGGTGGGATTGGGCGTGGAGTGGCCGGGAGCCCTGGGAAAAAGGCTGAAAATAGGTCGAAAATCCAAGCATGTAGTAGCCTCCGGGTAGGGGCGTTCTGCAAAAACCGAAAAAACCCATACAGAAACCCCGTTCATATTTTGGCGAAAATGGCCA</ns2:sequence><ns2:name>X84845.1_L.tropica_mitochondrial_minicircle_DNA</ns2:name></ns2:Sequence><ns2:Sequence dsseqid="sq1920" id="sq1920"><ns2:sequence>ACTGGGGGTTGGTGTAAAATAGGGGAGGTGGGTCCTGGAATTCCCTCGATTTTGGGTCTGGTCCCTCGGGAACTGGCCTCCTGGCGGGGGTTTTCGCTGGGTTGGGGCTTTGACCTTCTGCTGGTGGTTTCTTTGGATGGGTTCTGGCCTTTTTCGCTTGGCTGACTGTGTTAATATGCTGGGCGGGCTTGAATTTGGCTGGCTGGAGGCTGGCTCCTTGGTTTTGATGTTGGCTGTTGGTAGACTCTCGGGTGTTTGGCCTGATGGAGGCCTTTGCCTTGATGGGGTAGGGCGTTCGCTTACGTTGGTGTTGGGGATTTAATGCTTGGGGTGGGGTAATATAAGCCTTTCTCCTTTGATATTAATATTAAATGGGGAGGATTCCCATAGAGTATGTGAGCATGCGAGCCCCCGGCATAGGTATATCATAGGTAACTCCGGGCACGAGTAATAATCGTATAGTTTAAAATAATAATAATATATTTAATAAATAGTTGTTAATCTAGAATCTTACTTGTTGTATATTTTAATATGACTTAGCTAAATTAATGTTGATAAACGTAAACGTAAATACTCTTACCTCTGGTGCTCTTACGAAGTGCAGAAATGCCGGAATACTGCAAAAGGAAATAGTTTGGTGGGTGTGGGTGGGATTGGGCGTGGAGTGCCGGGAGCCCTGGGAAAAAGGCTGAAAATAGGTCGAAAATCCAAGCATGTAGTAGCCCTCTGGGTAGGGGCGTTCTGCGA</ns2:sequence><ns2:name>AF308689.1_Leishmania_tropica_kinetoplast_minicircle_DNA,_complete_sequence</ns2:name></ns2:Sequence><ns2:Sequence dsseqid="sq1922" id="sq1922"><ns2:sequence>ACTGGGGGTTGGTGTAAAATAGGGTCGGGTGGGCCGGGAAATTCGGGGAAATTGCCCTTCCTGAGCTGGGTTGGGTTGAAACTGGCCTCCTAGCCCGTTGTTTTGGTGGTTTCTGAATTTAGATATTGTATTCTGACTCAAATTTGCTGAATATTGGTGGTTTTGGGATGTGTTTGGTCCTCGCGGCTGGTCTTGAGGCGGGCGGTGGCTGGTTTTAGATGTGGGCTGCGTTTGGTGGTATGGGTATTCTTTATGGATTGGTTTCCGACACTGGCTTGGCTTCATTGGATTTGATGGTGGTGGTTGGGATTGGATGATAGTGAGCATAGGTTTGATATACAGAATAAGTTATATATTAAATATGGCATTAGGGGTATTCAATAGGGGATGCGATAGCGTAGGTAGACTAGTTATTTGTAGTTATTATATTATTTATGATAACTCAACCTATAGACATAACAGTGCATAATATTTCTACTCTCTAATTTACGATCTTTTTTATTGTATTGTATGGTAGCCTATTTGTGAGTATGTAGATGGTGTAGCTAGTATAATATCTTTACAGACATGATACTTCCCCGCTACAGTTTATATGCTGGCTGAAGCCTGTTAGTGGTTGGAGATGAGTGAAAAATCCTTAAAATCCCGAAAAATCCCGAAAAATGGGGGAAATTTCCAAACTTTTCTGGTCCTCCGGGTAGGGGCGTTCTGCGA</ns2:sequence><ns2:name>AF308690.1_Leishmania_tropica_strain_MHOM/IR/66/LV556_kinetoplast_minicircle_DNA,_complete_sequence</ns2:name></ns2:Sequence><ns2:Sequence dsseqid="sq1924" id="sq1924"><ns2:sequence>AAAATAGGGGAGGTGGGTCCTGGAATTCCCTCGATTTTGGGTCTGGTCCCTCGGGAACTGGCCTCCTGGCGGCCCCGGGTTTTCGCTGGGTTGGGGCTTTGACCTTCTGCTGGTGGTTTCTTTGGATGGGTTCTGGCCTTTTTCGCTTGGCTGACTGTGTTAATATGCTGGGCGGGCTTGAATTTGGCTGGCTGGAGGCTGGCTCCTTGGTTTTGATGTTGGCTGTTGGTAGACTCTCGGGTGTTTGGCCTGATGGAGGCCTATGCCTTGATGGGGTAGGGCGTTCGCTTACGTTGGTGTTGGGGATTTAATGCTTGGGGTGGGGTAATATAAGCCTTTCTCCTTTGATAGTAATATTAAATGGGGAGGATTCCCATAGAGTATGTGAGCATGCGAGCCCCCGGCATAGGTATATCATAGGTAACTCCGGGCACGAGTAATAATCGTATAGTTTAAAATAATAATAATATATTTAATAAATAGTTGTTAATCTAGAATCTTACTTGTTGTATATTTTAATATGACTTAGCTAAATTAATGTTGATAAACGTAAACGTAAATACTCTTACCTCTGGTGCTCTTACGAAGTGCAGAAATGCCGAATACTGCAAAAGGAAATAGTTTGGTGGGTGTGGGTGGGATTGGGCGTGGAGTAACGGGAGCCCT</ns2:sequence><ns2:name>KM491168.1_Leishmania_tropica_minicircle,_partial_sequence;_kinetoplast</ns2:name></ns2:Sequence><ns2:Sequence dsseqid="sq1926" id="sq1926"><ns2:sequence>GGTTGGTGTAAAATAGGCGGGGTGGTCCGGGGATTCGGGTCCTCCGGGGGCTGGGCTCCTCCTAAAACTGGCCTTCTGGGGCTTGTCTGGCCTGGAACTGGCCTCCTAGCGCGCGGTTTTGGCCCTGGCTGGGTTTCGATAGACGTTCTTTGCTTTGTTTCTGCTGTGTTGGTGGGTACCTGGACGCTTGTGGGCCTTGCCCTGGGCGCCTTGGACTGGTTGCCTCTTGCTGGGCGGCTCTGGTTCTTGACTGGCTTATGCCTGTAGGGTTGGGGTTCCTGCCTTGGGGTGTTGGATGCTTGTGATGGAGGCCTTCGCTAAGGGTTGTGGGGTAAGGGGATAGCTTTCCCTTTAATATCAATATTAGTTATAATATTGGTATCTACGAGGTGCCCGAAGTAAATAGACCATAGGAGTAACTCGTCTTCGATTACGATAATAGTTATTAACTTAATTTATATAGTAGTGATCTGACTAATAAGTTATATATAGTTGTTATTTCACGTTATTTGATTTTTATTTGTGTTTTGATGAACCTTGATGACAGTTCTATGTTAGATAGTCCTGTAAATAACTTAGCCTGAAGACAACCATTGCCTATTGCAATATTCGAAGCGAAGGTGGGAGTTGGTGCGTGGTCGGGGTACTGGTGGGCGTGAAATCCTCTGAAAATCGACAAAAAAGGCTGAAAATTGGCCAAAAATCGTAGCATGGAGTAGCCCTCTGGGTAGGGGCGTTCTGCGAAAACCGGAAATTTGATACAGAAATACCGTTCATATTTTCCCGAAAAATGCCATTTTTGGCCTCGGGGCGTGCAAACTAGGGGTTGGTGTAAAATAGG</ns2:sequence><ns2:name>MH728992.1_Leishmania_tropica_strain_sajad.QOM_minicircle_genomic_sequence;_kinetoplast</ns2:name></ns2:Sequence><ns2:Sequence dsseqid="sq1928" id="sq1928"><ns2:sequence>GGGAGGTGGGTCCTGGAATTCCCTCGATTATGGGTCTGGTCCCTCGGGAACTGGCCTCCTGGCGGCGGTTTTCGCTGGGTTGGGGCTTTGACCTTCTGCTGGTGGTTTCTTTGGATGGGTTCTGGCCTTGTTCGCTTGGCTGACTGTGTTAATATGCTGGGCGGGCTTGAATTTGGCTGGCTGGAGGCTGGCTCCTTGGTTTTGATGTTGGCTGTTGGTAGACTCTCGGGTGTTTGGCCTGATGGAGGCCTATGCCTTGATGGGGTAGGGCGTTCGCTTACGTTGGTGTTGGGGATTTAATGCTTGGGGTGGGGTAATATAAGCCTTTCTCCTTTGATAGTAATATTAAATGGGGAGGATTCCCATAGAGTATGTGAGCATGCGAGCCGCCGGCATAGGTATATCATAGGTAACTCCGGGCACGAGTAATAATCGTATAGTTTAAAATAATAATAATATATTTAATAAATAGTTGTTAATCTAGAATCTTACTTGTTGTATATTTTAATATGACTTAGCTAAATTAATGTTGATAAACGTAAACGTAAATACTCTTACCTCTGGTGCTCTTACGAAGTGCAGAAATGCCGAATACTGCAAAAGGAAATAGTTTGGTGGGTGTGGGTGGGATTGGGCGTGGAGTGCCGGGAGCCCTGGGAATAAGGCTGAAAATAGGTCGAAAATCCAAGCATGTAGTA</ns2:sequence><ns2:name>MN179619.1_Leishmania_tropica_isolate_MK/SHZ/1_minicircle_DNA_genomic_sequence;_kinetoplast</ns2:name></ns2:Sequence><ns2:Sequence dsseqid="sq1930" id="sq1930"><ns2:sequence>CTCAAAGTGGCCTCCTGGGGCGGGGTTTTGCGCTGGGCTGGCTTTTGATGGTTGGTTTGGCTTTTGTTGTGGCACTACGGTGGATATTTTGTTGTGTGGATGGGGTTCTGGGTGTGGGGCTTTGGTATCTTCGGCTTTTTGGTTGGTCACGGGGCTGGTTGCTATCTTTATGGGTTTGGATTGATGTTGCTTGGGGCTGGCGGGCTTGAGGATTGTTGGTAGGTATTGGCGTGGAGGGATAGGCTTGAAGCTGCTTCCTCTTATGGGTGAATGGGGATTTGTGGTTAAATGCATCTCCCTTTAATATATATATTAAGTGGGAAGTGCCTAAACCGCTTAGCGTATTAATAGGGTATATGGGCAACGGTAAGATCCACATATAGTATTATAGGATATCTTAAGGTCTGTCCAATGGAACAATAGGATAGGCTGTATAAAGGATAAGACTATTACTATATACATAATTTTTATCTTGTCATTTTTGTATATAGTTGATGTATTTTGAGGTTAGTTTTTGATGATAGAGCTAAACGATTTTGTATACTT</ns2:sequence><ns2:name>OK359041.1_Leishmania_tropica_isolate_IQ3_minicircle_kinetoplast_sequence</ns2:name></ns2:Sequence></ns2:SequenceSet></ns3:vamsasModel><ns3:JSeq colour="-1" start="1" end="864" id="sq2"/><ns3:JSeq colour="-1" start="1" end="676" id="sq4"/><ns3:JSeq colour="-1" start="1" end="599" id="sq6"/><ns3:JSeq colour="-1" start="1" end="696" id="sq8"/><ns3:JSeq colour="-1" start="1" end="687" id="sq10"/><ns3:JSeq colour="-1" start="1" end="714" id="sq12"/><ns3:JSeq colour="-1" start="1" end="697" id="sq14"/><ns3:JSeq colour="-1" start="1" end="718" id="sq16"/><ns3:JSeq colour="-1" start="1" end="698" id="sq18"/><ns3:JSeq colour="-1" start="1" end="712" id="sq20"/><ns3:JSeq colour="-1" start="1" end="698" id="sq22"/><ns3:JSeq colour="-1" start="1" end="709" id="sq24"/><ns3:JSeq colour="-1" start="1" end="697" id="sq26"/><ns3:JSeq colour="-1" start="1" end="702" id="sq28"/><ns3:JSeq colour="-1" start="1" end="695" id="sq30"/><ns3:JSeq colour="-1" start="1" end="697" id="sq32"/><ns3:JSeq colour="-1" start="1" end="698" id="sq34"/><ns3:JSeq colour="-1" start="1" end="706" id="sq36"/><ns3:JSeq colour="-1" start="1" end="708" id="sq38"/><ns3:JSeq colour="-1" start="1" end="715" id="sq40"/><ns3:JSeq colour="-1" start="1" end="693" id="sq42"/><ns3:JSeq colour="-1" start="1" end="687" id="sq44"/><ns3:JSeq colour="-1" start="1" end="676" id="sq46"/><ns3:JSeq colour="-1" start="1" end="706" id="sq48"/><ns3:JSeq colour="-1" start="1" end="707" id="sq50"/><ns3:JSeq colour="-1" start="1" end="686" id="sq52"/><ns3:JSeq colour="-1" start="1" end="686" id="sq54"/><ns3:JSeq colour="-1" start="1" end="687" id="sq56"/><ns3:JSeq colour="-1" start="1" end="705" id="sq58"/><ns3:JSeq colour="-1" start="1" end="698" id="sq60"/><ns3:JSeq colour="-1" start="1" end="707" id="sq62"/><ns3:JSeq colour="-1" start="1" end="687" id="sq64"/><ns3:JSeq colour="-1" start="1" end="694" id="sq66"/><ns3:JSeq colour="-1" start="1" end="697" id="sq68"/><ns3:JSeq colour="-1" start="1" end="699" id="sq70"/><ns3:JSeq colour="-1" start="1" end="696" id="sq72"/><ns3:JSeq colour="-1" start="1" end="709" id="sq74"/><ns3:JSeq colour="-1" start="1" end="717" id="sq76"/><ns3:JSeq colour="-1" start="1" end="698" id="sq78"/><ns3:JSeq colour="-1" start="1" end="718" id="sq80"/><ns3:JSeq colour="-1" start="1" end="677" id="sq82"/><ns3:JSeq colour="-1" start="1" end="693" id="sq84"/><ns3:JSeq colour="-1" start="1" end="685" id="sq86"/><ns3:JSeq colour="-1" start="1" end="696" id="sq88"/><ns3:JSeq colour="-1" start="1" end="696" id="sq90"/><ns3:JSeq colour="-1" start="1" end="695" id="sq92"/><ns3:JSeq colour="-1" start="1" end="698" id="sq94"/><ns3:JSeq colour="-1" start="1" end="687" id="sq96"/><ns3:JSeq colour="-1" start="1" end="694" id="sq98"/><ns3:JSeq colour="-1" start="1" end="688" id="sq100"/><ns3:JSeq colour="-1" start="1" end="695" id="sq102"/><ns3:JSeq colour="-1" start="1" end="690" id="sq104"/><ns3:JSeq colour="-1" start="1" end="697" id="sq106"/><ns3:JSeq colour="-1" start="1" end="707" id="sq108"/><ns3:JSeq colour="-1" start="1" end="707" id="sq110"/><ns3:JSeq colour="-1" start="1" end="696" id="sq112"/><ns3:JSeq colour="-1" start="1" end="708" id="sq114"/><ns3:JSeq colour="-1" start="1" end="686" id="sq116"/><ns3:JSeq colour="-1" start="1" end="708" id="sq118"/><ns3:JSeq colour="-1" start="1" end="715" id="sq120"/><ns3:JSeq colour="-1" start="1" end="697" id="sq122"/><ns3:JSeq colour="-1" start="1" end="697" id="sq124"/><ns3:JSeq colour="-1" start="1" end="689" id="sq126"/><ns3:JSeq colour="-1" start="1" end="706" id="sq128"/><ns3:JSeq colour="-1" start="1" end="704" id="sq130"/><ns3:JSeq colour="-1" start="1" end="708" id="sq132"/><ns3:JSeq colour="-1" start="1" end="708" id="sq134"/><ns3:JSeq colour="-1" start="1" end="688" id="sq136"/><ns3:JSeq colour="-1" start="1" end="720" id="sq138"/><ns3:JSeq colour="-1" start="1" end="702" id="sq140"/><ns3:JSeq colour="-1" start="1" end="699" id="sq142"/><ns3:JSeq colour="-1" start="1" end="710" id="sq144"/><ns3:JSeq colour="-1" start="1" end="710" id="sq146"/><ns3:JSeq colour="-1" start="1" end="706" id="sq148"/><ns3:JSeq colour="-1" start="1" end="674" id="sq150"/><ns3:JSeq colour="-1" start="1" end="698" id="sq152"/><ns3:JSeq colour="-1" start="1" end="713" id="sq154"/><ns3:JSeq colour="-1" start="1" end="697" id="sq156"/><ns3:JSeq colour="-1" start="1" end="698" id="sq158"/><ns3:JSeq colour="-1" start="1" end="688" id="sq160"/><ns3:JSeq colour="-1" start="1" end="679" id="sq162"/><ns3:JSeq colour="-1" start="1" end="707" id="sq164"/><ns3:JSeq colour="-1" start="1" end="718" id="sq166"/><ns3:JSeq colour="-1" start="1" end="676" id="sq168"/><ns3:JSeq colour="-1" start="1" end="696" id="sq170"/><ns3:JSeq colour="-1" start="1" end="717" id="sq172"/><ns3:JSeq colour="-1" start="1" end="687" id="sq174"/><ns3:JSeq colour="-1" start="1" end="707" id="sq176"/><ns3:JSeq colour="-1" start="1" end="708" id="sq178"/><ns3:JSeq colour="-1" start="1" end="697" id="sq180"/><ns3:JSeq colour="-1" start="1" end="695" id="sq182"/><ns3:JSeq colour="-1" start="1" end="689" id="sq184"/><ns3:JSeq colour="-1" start="1" end="689" id="sq186"/><ns3:JSeq colour="-1" start="1" end="689" id="sq188"/><ns3:JSeq colour="-1" start="1" end="715" id="sq190"/><ns3:JSeq colour="-1" start="1" end="804" id="sq192"/><ns3:JSeq colour="-1" start="1" end="802" id="sq194"/><ns3:JSeq colour="-1" start="1" end="804" id="sq196"/><ns3:JSeq colour="-1" start="1" end="808" id="sq198"/><ns3:JSeq colour="-1" start="1" end="805" id="sq200"/><ns3:JSeq colour="-1" start="1" end="716" id="sq202"/><ns3:JSeq colour="-1" start="1" end="727" id="sq204"/><ns3:JSeq colour="-1" start="1" end="729" id="sq206"/><ns3:JSeq colour="-1" start="1" end="728" id="sq208"/><ns3:JSeq colour="-1" start="1" end="728" id="sq210"/><ns3:JSeq colour="-1" start="1" end="728" id="sq212"/><ns3:JSeq colour="-1" start="1" end="728" id="sq214"/><ns3:JSeq colour="-1" start="1" end="728" id="sq216"/><ns3:JSeq colour="-1" start="1" end="728" id="sq218"/><ns3:JSeq colour="-1" start="1" end="728" id="sq220"/><ns3:JSeq colour="-1" start="1" end="728" id="sq222"/><ns3:JSeq colour="-1" start="1" end="693" id="sq224"/><ns3:JSeq colour="-1" start="1" end="719" id="sq226"/><ns3:JSeq colour="-1" start="1" end="711" id="sq228"/><ns3:JSeq colour="-1" start="1" end="710" id="sq230"/><ns3:JSeq colour="-1" start="1" end="701" id="sq232"/><ns3:JSeq colour="-1" start="1" end="701" id="sq234"/><ns3:JSeq colour="-1" start="1" end="701" id="sq236"/><ns3:JSeq colour="-1" start="1" end="701" id="sq238"/><ns3:JSeq colour="-1" start="1" end="701" id="sq240"/><ns3:JSeq colour="-1" start="1" end="701" id="sq242"/><ns3:JSeq colour="-1" start="1" end="700" id="sq244"/><ns3:JSeq colour="-1" start="1" end="730" id="sq246"/><ns3:JSeq colour="-1" start="1" end="712" id="sq248"/><ns3:JSeq colour="-1" start="1" end="712" id="sq250"/><ns3:JSeq colour="-1" start="1" end="708" id="sq252"/><ns3:JSeq colour="-1" start="1" end="727" id="sq254"/><ns3:JSeq colour="-1" start="1" end="711" id="sq256"/><ns3:JSeq colour="-1" start="1" end="700" id="sq258"/><ns3:JSeq colour="-1" start="1" end="696" id="sq260"/><ns3:JSeq colour="-1" start="1" end="696" id="sq262"/><ns3:JSeq colour="-1" start="1" end="696" id="sq264"/><ns3:JSeq colour="-1" start="1" end="694" id="sq266"/><ns3:JSeq colour="-1" start="1" end="697" id="sq268"/><ns3:JSeq colour="-1" start="1" end="697" id="sq270"/><ns3:JSeq colour="-1" start="1" end="697" id="sq272"/><ns3:JSeq colour="-1" start="1" end="697" id="sq274"/><ns3:JSeq colour="-1" start="1" end="697" id="sq276"/><ns3:JSeq colour="-1" start="1" end="698" id="sq278"/><ns3:JSeq colour="-1" start="1" end="693" id="sq280"/><ns3:JSeq colour="-1" start="1" end="705" id="sq282"/><ns3:JSeq colour="-1" start="1" end="705" id="sq284"/><ns3:JSeq colour="-1" start="1" end="705" id="sq286"/><ns3:JSeq colour="-1" start="1" end="705" id="sq288"/><ns3:JSeq colour="-1" start="1" end="705" id="sq290"/><ns3:JSeq colour="-1" start="1" end="705" id="sq292"/><ns3:JSeq colour="-1" start="1" end="705" id="sq294"/><ns3:JSeq colour="-1" start="1" end="705" id="sq296"/><ns3:JSeq colour="-1" start="1" end="705" id="sq298"/><ns3:JSeq colour="-1" start="1" end="705" id="sq300"/><ns3:JSeq colour="-1" start="1" end="705" id="sq302"/><ns3:JSeq colour="-1" start="1" end="705" id="sq304"/><ns3:JSeq colour="-1" start="1" end="705" id="sq306"/><ns3:JSeq colour="-1" start="1" end="708" id="sq308"/><ns3:JSeq colour="-1" start="1" end="708" id="sq310"/><ns3:JSeq colour="-1" start="1" end="680" id="sq312"/><ns3:JSeq colour="-1" start="1" end="692" id="sq314"/><ns3:JSeq colour="-1" start="1" end="718" id="sq316"/><ns3:JSeq colour="-1" start="1" end="709" id="sq318"/><ns3:JSeq colour="-1" start="1" end="710" id="sq320"/><ns3:JSeq colour="-1" start="1" end="710" id="sq322"/><ns3:JSeq colour="-1" start="1" end="710" id="sq324"/><ns3:JSeq colour="-1" start="1" end="721" id="sq326"/><ns3:JSeq colour="-1" start="1" end="721" id="sq328"/><ns3:JSeq colour="-1" start="1" end="720" id="sq330"/><ns3:JSeq colour="-1" start="1" end="721" id="sq332"/><ns3:JSeq colour="-1" start="1" end="721" id="sq334"/><ns3:JSeq colour="-1" start="1" end="721" id="sq336"/><ns3:JSeq colour="-1" start="1" end="727" id="sq338"/><ns3:JSeq colour="-1" start="1" end="727" id="sq340"/><ns3:JSeq colour="-1" start="1" end="727" id="sq342"/><ns3:JSeq colour="-1" start="1" end="727" id="sq344"/><ns3:JSeq colour="-1" start="1" end="729" id="sq346"/><ns3:JSeq colour="-1" start="1" end="726" id="sq348"/><ns3:JSeq colour="-1" start="1" end="677" id="sq350"/><ns3:JSeq colour="-1" start="1" end="677" id="sq352"/><ns3:JSeq colour="-1" start="1" end="703" id="sq354"/><ns3:JSeq colour="-1" start="1" end="705" id="sq356"/><ns3:JSeq colour="-1" start="1" end="705" id="sq358"/><ns3:JSeq colour="-1" start="1" end="722" id="sq360"/><ns3:JSeq colour="-1" start="1" end="722" id="sq362"/><ns3:JSeq colour="-1" start="1" end="722" id="sq364"/><ns3:JSeq colour="-1" start="1" end="722" id="sq366"/><ns3:JSeq colour="-1" start="1" end="722" id="sq368"/><ns3:JSeq colour="-1" start="1" end="722" id="sq370"/><ns3:JSeq colour="-1" start="1" end="722" id="sq372"/><ns3:JSeq colour="-1" start="1" end="722" id="sq374"/><ns3:JSeq colour="-1" start="1" end="694" id="sq376"/><ns3:JSeq colour="-1" start="1" end="694" id="sq378"/><ns3:JSeq colour="-1" start="1" end="694" id="sq380"/><ns3:JSeq colour="-1" start="1" end="739" id="sq382"/><ns3:JSeq colour="-1" start="1" end="717" id="sq384"/><ns3:JSeq colour="-1" start="1" end="717" id="sq386"/><ns3:JSeq colour="-1" start="1" end="707" id="sq388"/><ns3:JSeq colour="-1" start="1" end="727" id="sq390"/><ns3:JSeq colour="-1" start="1" end="699" id="sq392"/><ns3:JSeq colour="-1" start="1" end="699" id="sq394"/><ns3:JSeq colour="-1" start="1" end="699" id="sq396"/><ns3:JSeq colour="-1" start="1" end="699" id="sq398"/><ns3:JSeq colour="-1" start="1" end="699" id="sq400"/><ns3:JSeq colour="-1" start="1" end="698" id="sq402"/><ns3:JSeq colour="-1" start="1" end="738" id="sq404"/><ns3:JSeq colour="-1" start="1" end="736" id="sq406"/><ns3:JSeq colour="-1" start="1" end="707" id="sq408"/><ns3:JSeq colour="-1" start="1" end="707" id="sq410"/><ns3:JSeq colour="-1" start="1" end="707" id="sq412"/><ns3:JSeq colour="-1" start="1" end="707" id="sq414"/><ns3:JSeq colour="-1" start="1" end="722" id="sq416"/><ns3:JSeq colour="-1" start="1" end="722" id="sq418"/><ns3:JSeq colour="-1" start="1" end="722" id="sq420"/><ns3:JSeq colour="-1" start="1" end="722" id="sq422"/><ns3:JSeq colour="-1" start="1" end="722" id="sq424"/><ns3:JSeq colour="-1" start="1" end="722" id="sq426"/><ns3:JSeq colour="-1" start="1" end="722" id="sq428"/><ns3:JSeq colour="-1" start="1" end="722" id="sq430"/><ns3:JSeq colour="-1" start="1" end="722" id="sq432"/><ns3:JSeq colour="-1" start="1" end="722" id="sq434"/><ns3:JSeq colour="-1" start="1" end="722" id="sq436"/><ns3:JSeq colour="-1" start="1" end="722" id="sq438"/><ns3:JSeq colour="-1" start="1" end="729" id="sq440"/><ns3:JSeq colour="-1" start="1" end="721" id="sq442"/><ns3:JSeq colour="-1" start="1" end="735" id="sq444"/><ns3:JSeq colour="-1" start="1" end="735" id="sq446"/><ns3:JSeq colour="-1" start="1" end="704" id="sq448"/><ns3:JSeq colour="-1" start="1" end="718" id="sq450"/><ns3:JSeq colour="-1" start="1" end="718" id="sq452"/><ns3:JSeq colour="-1" start="1" end="718" id="sq454"/><ns3:JSeq colour="-1" start="1" end="718" id="sq456"/><ns3:JSeq colour="-1" start="1" end="712" id="sq458"/><ns3:JSeq colour="-1" start="1" end="726" id="sq460"/><ns3:JSeq colour="-1" start="1" end="726" id="sq462"/><ns3:JSeq colour="-1" start="1" end="726" id="sq464"/><ns3:JSeq colour="-1" start="1" end="727" id="sq466"/><ns3:JSeq colour="-1" start="1" end="726" id="sq468"/><ns3:JSeq colour="-1" start="1" end="726" id="sq470"/><ns3:JSeq colour="-1" start="1" end="726" id="sq472"/><ns3:JSeq colour="-1" start="1" end="726" id="sq474"/><ns3:JSeq colour="-1" start="1" end="726" id="sq476"/><ns3:JSeq colour="-1" start="1" end="726" id="sq478"/><ns3:JSeq colour="-1" start="1" end="711" id="sq480"/><ns3:JSeq colour="-1" start="1" end="708" id="sq482"/><ns3:JSeq colour="-1" start="1" end="628" id="sq484"/><ns3:JSeq colour="-1" start="1" end="729" id="sq486"/><ns3:JSeq colour="-1" start="1" end="729" id="sq488"/><ns3:JSeq colour="-1" start="1" end="739" id="sq490"/><ns3:JSeq colour="-1" start="1" end="739" id="sq492"/><ns3:JSeq colour="-1" start="1" end="698" id="sq494"/><ns3:JSeq colour="-1" start="1" end="698" id="sq496"/><ns3:JSeq colour="-1" start="1" end="698" id="sq498"/><ns3:JSeq colour="-1" start="1" end="698" id="sq500"/><ns3:JSeq colour="-1" start="1" end="698" id="sq502"/><ns3:JSeq colour="-1" start="1" end="698" id="sq504"/><ns3:JSeq colour="-1" start="1" end="696" id="sq506"/><ns3:JSeq colour="-1" start="1" end="698" id="sq508"/><ns3:JSeq colour="-1" start="1" end="698" id="sq510"/><ns3:JSeq colour="-1" start="1" end="697" id="sq512"/><ns3:JSeq colour="-1" start="1" end="697" id="sq514"/><ns3:JSeq colour="-1" start="1" end="714" id="sq516"/><ns3:JSeq colour="-1" start="1" end="714" id="sq518"/><ns3:JSeq colour="-1" start="1" end="714" id="sq520"/><ns3:JSeq colour="-1" start="1" end="714" id="sq522"/><ns3:JSeq colour="-1" start="1" end="723" id="sq524"/><ns3:JSeq colour="-1" start="1" end="720" id="sq526"/><ns3:JSeq colour="-1" start="1" end="716" id="sq528"/><ns3:JSeq colour="-1" start="1" end="716" id="sq530"/><ns3:JSeq colour="-1" start="1" end="715" id="sq532"/><ns3:JSeq colour="-1" start="1" end="715" id="sq534"/><ns3:JSeq colour="-1" start="1" end="723" id="sq536"/><ns3:JSeq colour="-1" start="1" end="721" id="sq538"/><ns3:JSeq colour="-1" start="1" end="712" id="sq540"/><ns3:JSeq colour="-1" start="1" end="712" id="sq542"/><ns3:JSeq colour="-1" start="1" end="712" id="sq544"/><ns3:JSeq colour="-1" start="1" end="712" id="sq546"/><ns3:JSeq colour="-1" start="1" end="712" id="sq548"/><ns3:JSeq colour="-1" start="1" end="712" id="sq550"/><ns3:JSeq colour="-1" start="1" end="712" id="sq552"/><ns3:JSeq colour="-1" start="1" end="712" id="sq554"/><ns3:JSeq colour="-1" start="1" end="712" id="sq556"/><ns3:JSeq colour="-1" start="1" end="712" id="sq558"/><ns3:JSeq colour="-1" start="1" end="701" id="sq560"/><ns3:JSeq colour="-1" start="1" end="712" id="sq562"/><ns3:JSeq colour="-1" start="1" end="712" id="sq564"/><ns3:JSeq colour="-1" start="1" end="712" id="sq566"/><ns3:JSeq colour="-1" start="1" end="451" id="sq568"/><ns3:JSeq colour="-1" start="1" end="439" id="sq570"/><ns3:JSeq colour="-1" start="1" end="429" id="sq572"/><ns3:JSeq colour="-1" start="1" end="400" id="sq574"/><ns3:JSeq colour="-1" start="1" end="768" id="sq576"><ns3:features begin="66" end="84" type="TGCGAAAACCGAAAAATGG" description="Search Results" featureGroup="F2 (FIP forward internal primer)" score="0.0"/><ns3:features begin="66" end="84" type="TGCGAAAACCGAAAAATGG" description="Search Results" featureGroup="F2" score="0.0"/></ns3:JSeq><ns3:JSeq colour="-1" start="1" end="640" id="sq578"/><ns3:JSeq colour="-1" start="1" end="651" id="sq580"/><ns3:JSeq colour="-1" start="1" end="643" id="sq582"/><ns3:JSeq colour="-1" start="1" end="642" id="sq584"/><ns3:JSeq colour="-1" start="1" end="750" id="sq586"/><ns3:JSeq colour="-1" start="1" end="819" id="sq588"/><ns3:JSeq colour="-1" start="1" end="838" id="sq590"/><ns3:JSeq colour="-1" start="1" end="719" id="sq592"/><ns3:JSeq colour="-1" start="1" end="792" id="sq594"><ns3:features begin="72" end="90" type="TGCGAAAACCGAAAAATGG" description="Search Results" featureGroup="F2 (FIP forward internal primer)" score="0.0"/><ns3:features begin="72" end="90" type="TGCGAAAACCGAAAAATGG" description="Search Results" featureGroup="F2" score="0.0"/></ns3:JSeq><ns3:JSeq colour="-1" start="1" end="829" id="sq596"/><ns3:JSeq colour="-1" start="1" end="824" id="sq598"/><ns3:JSeq colour="-1" start="1" end="797" id="sq600"><ns3:features begin="714" end="732" type="TGCGAAAACCGAAAAATGG" description="Search Results" featureGroup="F2 (FIP forward internal primer)" score="0.0"/><ns3:features begin="714" end="732" type="TGCGAAAACCGAAAAATGG" description="Search Results" featureGroup="F2" score="0.0"/></ns3:JSeq><ns3:JSeq colour="-1" start="1" end="805" id="sq602"><ns3:features begin="723" end="741" type="TGCGAAAACCGAAAAATGG" description="Search Results" featureGroup="F2 (FIP forward internal primer)" score="0.0"/><ns3:features begin="723" end="741" type="TGCGAAAACCGAAAAATGG" description="Search Results" featureGroup="F2" score="0.0"/></ns3:JSeq><ns3:JSeq colour="-1" start="1" end="805" id="sq604"><ns3:features begin="723" end="741" type="TGCGAAAACCGAAAAATGG" description="Search Results" featureGroup="F2 (FIP forward internal primer)" score="0.0"/><ns3:features begin="723" end="741" type="TGCGAAAACCGAAAAATGG" description="Search Results" featureGroup="F2" score="0.0"/></ns3:JSeq><ns3:JSeq colour="-1" start="1" end="803" id="sq606"/><ns3:JSeq colour="-1" start="1" end="804" id="sq608"><ns3:features begin="722" end="740" type="TGCGAAAACCGAAAAATGG" description="Search Results" featureGroup="F2 (FIP forward internal primer)" score="0.0"/><ns3:features begin="722" end="740" type="TGCGAAAACCGAAAAATGG" description="Search Results" featureGroup="F2" score="0.0"/></ns3:JSeq><ns3:JSeq colour="-1" start="1" end="712" id="sq610"/><ns3:JSeq colour="-1" start="1" end="494" id="sq612"/><ns3:JSeq colour="-1" start="1" end="447" id="sq614"/><ns3:JSeq colour="-1" start="1" end="504" id="sq616"/><ns3:JSeq colour="-1" start="1" end="408" id="sq618"/><ns3:JSeq colour="-1" start="1" end="407" id="sq620"/><ns3:JSeq colour="-1" start="1" end="418" id="sq622"/><ns3:JSeq colour="-1" start="1" end="411" id="sq624"/><ns3:JSeq colour="-1" start="1" end="412" id="sq626"/><ns3:JSeq colour="-1" start="1" end="712" id="sq628"/><ns3:JSeq colour="-1" start="1" end="809" id="sq630"/><ns3:JSeq colour="-1" start="1" end="809" id="sq632"/><ns3:JSeq colour="-1" start="1" end="809" id="sq634"/><ns3:JSeq colour="-1" start="1" end="807" id="sq636"/><ns3:JSeq colour="-1" start="1" end="811" id="sq638"/><ns3:JSeq colour="-1" start="1" end="810" id="sq640"/><ns3:JSeq colour="-1" start="1" end="798" id="sq642"/><ns3:JSeq colour="-1" start="1" end="806" id="sq644"/><ns3:JSeq colour="-1" start="1" end="806" id="sq646"/><ns3:JSeq colour="-1" start="1" end="809" id="sq648"/><ns3:JSeq colour="-1" start="1" end="837" id="sq650"/><ns3:JSeq colour="-1" start="1" end="803" id="sq652"/><ns3:JSeq colour="-1" start="1" end="801" id="sq654"/><ns3:JSeq colour="-1" start="1" end="789" id="sq656"/><ns3:JSeq colour="-1" start="1" end="785" id="sq658"><ns3:features begin="702" end="720" type="TGCGAAAACCGAAAAATGG" description="Search Results" featureGroup="F2 (FIP forward internal primer)" score="0.0"/><ns3:features begin="702" end="720" type="TGCGAAAACCGAAAAATGG" description="Search Results" featureGroup="F2" score="0.0"/></ns3:JSeq><ns3:JSeq colour="-1" start="1" end="799" id="sq660"/><ns3:JSeq colour="-1" start="1" end="809" id="sq662"/><ns3:JSeq colour="-1" start="1" end="807" id="sq664"/><ns3:JSeq colour="-1" start="1" end="810" id="sq666"/><ns3:JSeq colour="-1" start="1" end="794" id="sq668"><ns3:features begin="713" end="731" type="TGCGAAAACCGAAAAATGG" description="Search Results" featureGroup="F2 (FIP forward internal primer)" score="0.0"/><ns3:features begin="713" end="731" type="TGCGAAAACCGAAAAATGG" description="Search Results" featureGroup="F2" score="0.0"/></ns3:JSeq><ns3:JSeq colour="-1" start="1" end="798" id="sq670"><ns3:features begin="716" end="734" type="TGCGAAAACCGAAAAATGG" description="Search Results" featureGroup="F2 (FIP forward internal primer)" score="0.0"/><ns3:features begin="716" end="734" type="TGCGAAAACCGAAAAATGG" description="Search Results" featureGroup="F2" score="0.0"/></ns3:JSeq><ns3:JSeq colour="-1" start="1" end="809" id="sq672"/><ns3:JSeq colour="-1" start="1" end="808" id="sq674"/><ns3:JSeq colour="-1" start="1" end="809" id="sq676"><ns3:features begin="727" end="745" type="TGCGAAAACCGAAAAATGG" description="Search Results" featureGroup="F2 (FIP forward internal primer)" score="0.0"/><ns3:features begin="727" end="745" type="TGCGAAAACCGAAAAATGG" description="Search Results" featureGroup="F2" score="0.0"/></ns3:JSeq><ns3:JSeq colour="-1" start="1" end="803" id="sq678"/><ns3:JSeq colour="-1" start="1" end="816" id="sq680"/><ns3:JSeq colour="-1" start="1" end="808" id="sq682"/><ns3:JSeq colour="-1" start="1" end="802" id="sq684"/><ns3:JSeq colour="-1" start="1" end="735" id="sq686"/><ns3:JSeq colour="-1" start="1" end="716" id="sq688"/><ns3:JSeq colour="-1" start="1" end="833" id="sq690"/><ns3:JSeq colour="-1" start="1" end="661" id="sq692"/><ns3:JSeq colour="-1" start="1" end="486" id="sq694"/><ns3:JSeq colour="-1" start="1" end="485" id="sq696"/><ns3:JSeq colour="-1" start="1" end="519" id="sq698"/><ns3:JSeq colour="-1" start="1" end="748" id="sq700"/><ns3:JSeq colour="-1" start="1" end="837" id="sq702"/><ns3:JSeq colour="-1" start="1" end="748" id="sq704"/><ns3:JSeq colour="-1" start="1" end="749" id="sq706"/><ns3:JSeq colour="-1" start="1" end="768" id="sq708"/><ns3:JSeq colour="-1" start="1" end="773" id="sq710"/><ns3:JSeq colour="-1" start="1" end="789" id="sq712"/><ns3:JSeq colour="-1" start="1" end="757" id="sq714"/><ns3:JSeq colour="-1" start="1" end="758" id="sq716"/><ns3:JSeq colour="-1" start="1" end="748" id="sq718"/><ns3:JSeq colour="-1" start="1" end="760" id="sq720"/><ns3:JSeq colour="-1" start="1" end="766" id="sq722"/><ns3:JSeq colour="-1" start="1" end="789" id="sq724"/><ns3:JSeq colour="-1" start="1" end="762" id="sq726"/><ns3:JSeq colour="-1" start="1" end="744" id="sq728"/><ns3:JSeq colour="-1" start="1" end="745" id="sq730"/><ns3:JSeq colour="-1" start="1" end="769" id="sq732"/><ns3:JSeq colour="-1" start="1" end="763" id="sq734"/><ns3:JSeq colour="-1" start="1" end="766" id="sq736"/><ns3:JSeq colour="-1" start="1" end="756" id="sq738"/><ns3:JSeq colour="-1" start="1" end="758" id="sq740"><ns3:features begin="718" end="736" type="TGCGAAAACCGAAAAATGG" description="Search Results" featureGroup="F2 (FIP forward internal primer)" score="0.0"/><ns3:features begin="718" end="736" type="TGCGAAAACCGAAAAATGG" description="Search Results" featureGroup="F2" score="0.0"/></ns3:JSeq><ns3:JSeq colour="-1" start="1" end="765" id="sq742"/><ns3:JSeq colour="-1" start="1" end="776" id="sq744"/><ns3:JSeq colour="-1" start="1" end="759" id="sq746"/><ns3:JSeq colour="-1" start="1" end="768" id="sq748"/><ns3:JSeq colour="-1" start="1" end="748" id="sq750"><ns3:features begin="708" end="726" type="TGCGAAAACCGAAAAATGG" description="Search Results" featureGroup="F2 (FIP forward internal primer)" score="0.0"/><ns3:features begin="708" end="726" type="TGCGAAAACCGAAAAATGG" description="Search Results" featureGroup="F2" score="0.0"/></ns3:JSeq><ns3:JSeq colour="-1" start="1" end="735" id="sq752"/><ns3:JSeq colour="-1" start="1" end="779" id="sq754"/><ns3:JSeq colour="-1" start="1" end="747" id="sq756"/><ns3:JSeq colour="-1" start="1" end="790" id="sq758"/><ns3:JSeq colour="-1" start="1" end="785" id="sq760"/><ns3:JSeq colour="-1" start="1" end="768" id="sq762"/><ns3:JSeq colour="-1" start="1" end="773" id="sq764"><ns3:features begin="733" end="751" type="TGCGAAAACCGAAAAATGG" description="Search Results" featureGroup="F2 (FIP forward internal primer)" score="0.0"/><ns3:features begin="733" end="751" type="TGCGAAAACCGAAAAATGG" description="Search Results" featureGroup="F2" score="0.0"/></ns3:JSeq><ns3:JSeq colour="-1" start="1" end="766" id="sq766"/><ns3:JSeq colour="-1" start="1" end="788" id="sq768"/><ns3:JSeq colour="-1" start="1" end="790" id="sq770"/><ns3:JSeq colour="-1" start="1" end="765" id="sq772"/><ns3:JSeq colour="-1" start="1" end="595" id="sq774"/><ns3:JSeq colour="-1" start="1" end="644" id="sq776"/><ns3:JSeq colour="-1" start="1" end="620" id="sq778"/><ns3:JSeq colour="-1" start="1" end="486" id="sq780"/><ns3:JSeq colour="-1" start="1" end="507" id="sq782"/><ns3:JSeq colour="-1" start="1" end="511" id="sq784"/><ns3:JSeq colour="-1" start="1" end="515" id="sq786"/><ns3:JSeq colour="-1" start="1" end="514" id="sq788"/><ns3:JSeq colour="-1" start="1" end="507" id="sq790"/><ns3:JSeq colour="-1" start="1" end="507" id="sq792"/><ns3:JSeq colour="-1" start="1" end="451" id="sq794"/><ns3:JSeq colour="-1" start="1" end="408" id="sq796"/><ns3:JSeq colour="-1" start="1" end="516" id="sq798"/><ns3:JSeq colour="-1" start="1" end="517" id="sq800"/><ns3:JSeq colour="-1" start="1" end="519" id="sq802"/><ns3:JSeq colour="-1" start="1" end="505" id="sq804"/><ns3:JSeq colour="-1" start="1" end="523" id="sq806"/><ns3:JSeq colour="-1" start="1" end="527" id="sq808"/><ns3:JSeq colour="-1" start="1" end="514" id="sq810"/><ns3:JSeq colour="-1" start="1" end="528" id="sq812"/><ns3:JSeq colour="-1" start="1" end="518" id="sq814"/><ns3:JSeq colour="-1" start="1" end="519" id="sq816"/><ns3:JSeq colour="-1" start="1" end="710" id="sq818"/><ns3:JSeq colour="-1" start="1" end="785" id="sq820"/><ns3:JSeq colour="-1" start="1" end="809" id="sq822"/><ns3:JSeq colour="-1" start="1" end="807" id="sq824"/><ns3:JSeq colour="-1" start="1" end="807" id="sq826"/><ns3:JSeq colour="-1" start="1" end="786" id="sq828"><ns3:features begin="704" end="722" type="TGCGAAAACCGAAAAATGG" description="Search Results" featureGroup="F2 (FIP forward internal primer)" score="0.0"/><ns3:features begin="704" end="722" type="TGCGAAAACCGAAAAATGG" description="Search Results" featureGroup="F2" score="0.0"/></ns3:JSeq><ns3:JSeq colour="-1" start="1" end="786" id="sq830"/><ns3:JSeq colour="-1" start="1" end="786" id="sq832"/><ns3:JSeq colour="-1" start="1" end="514" id="sq834"/><ns3:JSeq colour="-1" start="1" end="519" id="sq836"/><ns3:JSeq colour="-1" start="1" end="773" id="sq838"/><ns3:JSeq colour="-1" start="1" end="515" id="sq840"/><ns3:JSeq colour="-1" start="1" end="502" id="sq842"/><ns3:JSeq colour="-1" start="1" end="596" id="sq844"/><ns3:JSeq colour="-1" start="1" end="746" id="sq846"><ns3:features begin="663" end="681" type="TGCGAAAACCGAAAAATGG" description="Search Results" featureGroup="F2 (FIP forward internal primer)" score="0.0"/><ns3:features begin="663" end="681" type="TGCGAAAACCGAAAAATGG" description="Search Results" featureGroup="F2" score="0.0"/></ns3:JSeq><ns3:JSeq colour="-1" start="1" end="814" id="sq848"><ns3:features begin="731" end="749" type="TGCGAAAACCGAAAAATGG" description="Search Results" featureGroup="F2 (FIP forward internal primer)" score="0.0"/><ns3:features begin="731" end="749" type="TGCGAAAACCGAAAAATGG" description="Search Results" featureGroup="F2" score="0.0"/></ns3:JSeq><ns3:JSeq colour="-1" start="1" end="761" id="sq850"/><ns3:JSeq colour="-1" start="1" end="816" id="sq852"><ns3:features begin="733" end="751" type="TGCGAAAACCGAAAAATGG" description="Search Results" featureGroup="F2 (FIP forward internal primer)" score="0.0"/><ns3:features begin="733" end="751" type="TGCGAAAACCGAAAAATGG" description="Search Results" featureGroup="F2" score="0.0"/></ns3:JSeq><ns3:JSeq colour="-1" start="1" end="817" id="sq854"/><ns3:JSeq colour="-1" start="1" end="805" id="sq856"/><ns3:JSeq colour="-1" start="1" end="811" id="sq858"/><ns3:JSeq colour="-1" start="1" end="819" id="sq860"/><ns3:JSeq colour="-1" start="1" end="798" id="sq862"/><ns3:JSeq colour="-1" start="1" end="808" id="sq864"/><ns3:JSeq colour="-1" start="1" end="783" id="sq866"/><ns3:JSeq colour="-1" start="1" end="808" id="sq868"/><ns3:JSeq colour="-1" start="1" end="814" id="sq870"/><ns3:JSeq colour="-1" start="1" end="814" id="sq872"/><ns3:JSeq colour="-1" start="1" end="814" id="sq874"><ns3:features begin="732" end="750" type="TGCGAAAACCGAAAAATGG" description="Search Results" featureGroup="F2 (FIP forward internal primer)" score="0.0"/><ns3:features begin="732" end="750" type="TGCGAAAACCGAAAAATGG" description="Search Results" featureGroup="F2" score="0.0"/></ns3:JSeq><ns3:JSeq colour="-1" start="1" end="807" id="sq876"/><ns3:JSeq colour="-1" start="1" end="807" id="sq878"/><ns3:JSeq colour="-1" start="1" end="805" id="sq880"/><ns3:JSeq colour="-1" start="1" end="805" id="sq882"/><ns3:JSeq colour="-1" start="1" end="816" id="sq884"/><ns3:JSeq colour="-1" start="1" end="696" id="sq886"/><ns3:JSeq colour="-1" start="1" end="719" id="sq888"/><ns3:JSeq colour="-1" start="1" end="795" id="sq890"/><ns3:JSeq colour="-1" start="1" end="801" id="sq892"/><ns3:JSeq colour="-1" start="1" end="789" id="sq894"/><ns3:JSeq colour="-1" start="1" end="780" id="sq896"/><ns3:JSeq colour="-1" start="1" end="786" id="sq898"/><ns3:JSeq colour="-1" start="1" end="856" id="sq900"/><ns3:JSeq colour="-1" start="1" end="858" id="sq902"/><ns3:JSeq colour="-1" start="1" end="854" id="sq904"/><ns3:JSeq colour="-1" start="1" end="854" id="sq906"/><ns3:JSeq colour="-1" start="1" end="855" id="sq908"/><ns3:JSeq colour="-1" start="1" end="854" id="sq910"/><ns3:JSeq colour="-1" start="1" end="858" id="sq912"/><ns3:JSeq colour="-1" start="1" end="857" id="sq914"/><ns3:JSeq colour="-1" start="1" end="854" id="sq916"/><ns3:JSeq colour="-1" start="1" end="858" id="sq918"/><ns3:JSeq colour="-1" start="1" end="858" id="sq920"/><ns3:JSeq colour="-1" start="1" end="854" id="sq922"/><ns3:JSeq colour="-1" start="1" end="855" id="sq924"/><ns3:JSeq colour="-1" start="1" end="854" id="sq926"/><ns3:JSeq colour="-1" start="1" end="854" id="sq928"/><ns3:JSeq colour="-1" start="1" end="853" id="sq930"/><ns3:JSeq colour="-1" start="1" end="854" id="sq932"/><ns3:JSeq colour="-1" start="1" end="854" id="sq934"/><ns3:JSeq colour="-1" start="1" end="854" id="sq936"/><ns3:JSeq colour="-1" start="1" end="853" id="sq938"/><ns3:JSeq colour="-1" start="1" end="750" id="sq940"><ns3:features begin="714" end="732" type="TGCGAAAACCGAAAAATGG" description="Search Results" featureGroup="F2 (FIP forward internal primer)" score="0.0"/><ns3:features begin="714" end="732" type="TGCGAAAACCGAAAAATGG" description="Search Results" featureGroup="F2" score="0.0"/></ns3:JSeq><ns3:JSeq colour="-1" start="1" end="858" id="sq942"/><ns3:JSeq colour="-1" start="1" end="858" id="sq944"/><ns3:JSeq colour="-1" start="1" end="718" id="sq946"/><ns3:JSeq colour="-1" start="1" end="721" id="sq948"/><ns3:JSeq colour="-1" start="1" end="678" id="sq950"/><ns3:JSeq colour="-1" start="1" end="557" id="sq952"/><ns3:JSeq colour="-1" start="1" end="628" id="sq954"/><ns3:JSeq colour="-1" start="1" end="692" id="sq956"/><ns3:JSeq colour="-1" start="1" end="604" id="sq958"/><ns3:JSeq colour="-1" start="1" end="551" id="sq960"/><ns3:JSeq colour="-1" start="1" end="582" id="sq962"/><ns3:JSeq colour="-1" start="1" end="447" id="sq964"/><ns3:JSeq colour="-1" start="1" end="447" id="sq966"/><ns3:JSeq colour="-1" start="1" end="447" id="sq968"/><ns3:JSeq colour="-1" start="1" end="447" id="sq970"/><ns3:JSeq colour="-1" start="1" end="447" id="sq972"/><ns3:JSeq colour="-1" start="1" end="447" id="sq974"/><ns3:JSeq colour="-1" start="1" end="450" id="sq976"/><ns3:JSeq colour="-1" start="1" end="680" id="sq978"/><ns3:JSeq colour="-1" start="1" end="700" id="sq980"/><ns3:JSeq colour="-1" start="1" end="476" id="sq982"/><ns3:JSeq colour="-1" start="1" end="649" id="sq984"/><ns3:JSeq colour="-1" start="1" end="444" id="sq986"/><ns3:JSeq colour="-1" start="1" end="659" id="sq988"/><ns3:JSeq colour="-1" start="1" end="591" id="sq990"/><ns3:JSeq colour="-1" start="1" end="522" id="sq992"/><ns3:JSeq colour="-1" start="1" end="704" id="sq994"/><ns3:JSeq colour="-1" start="1" end="696" id="sq996"/><ns3:JSeq colour="-1" start="1" end="696" id="sq998"/><ns3:JSeq colour="-1" start="1" end="705" id="sq1000"/><ns3:JSeq colour="-1" start="1" end="704" id="sq1002"/><ns3:JSeq colour="-1" start="1" end="717" id="sq1004"/><ns3:JSeq colour="-1" start="1" end="723" id="sq1006"/><ns3:JSeq colour="-1" start="1" end="721" id="sq1008"/><ns3:JSeq colour="-1" start="1" end="734" id="sq1010"/><ns3:JSeq colour="-1" start="1" end="643" id="sq1012"/><ns3:JSeq colour="-1" start="1" end="726" id="sq1014"/><ns3:JSeq colour="-1" start="1" end="691" id="sq1016"/><ns3:JSeq colour="-1" start="1" end="702" id="sq1018"/><ns3:JSeq colour="-1" start="1" end="714" id="sq1020"/><ns3:JSeq colour="-1" start="1" end="701" id="sq1022"/><ns3:JSeq colour="-1" start="1" end="672" id="sq1024"/><ns3:JSeq colour="-1" start="1" end="706" id="sq1026"/><ns3:JSeq colour="-1" start="1" end="735" id="sq1028"/><ns3:JSeq colour="-1" start="1" end="697" id="sq1030"/><ns3:JSeq colour="-1" start="1" end="715" id="sq1032"/><ns3:JSeq colour="-1" start="1" end="710" id="sq1034"/><ns3:JSeq colour="-1" start="1" end="715" id="sq1036"/><ns3:JSeq colour="-1" start="1" end="703" id="sq1038"/><ns3:JSeq colour="-1" start="1" end="712" id="sq1040"/><ns3:JSeq colour="-1" start="1" end="717" id="sq1042"/><ns3:JSeq colour="-1" start="1" end="709" id="sq1044"/><ns3:JSeq colour="-1" start="1" end="703" id="sq1046"/><ns3:JSeq colour="-1" start="1" end="703" id="sq1048"/><ns3:JSeq colour="-1" start="1" end="707" id="sq1050"/><ns3:JSeq colour="-1" start="1" end="702" id="sq1052"/><ns3:JSeq colour="-1" start="1" end="710" id="sq1054"/><ns3:JSeq colour="-1" start="1" end="708" id="sq1056"/><ns3:JSeq colour="-1" start="1" end="699" id="sq1058"/><ns3:JSeq colour="-1" start="1" end="707" id="sq1060"/><ns3:JSeq colour="-1" start="1" end="701" id="sq1062"/><ns3:JSeq colour="-1" start="1" end="705" id="sq1064"/><ns3:JSeq colour="-1" start="1" end="701" id="sq1066"/><ns3:JSeq colour="-1" start="1" end="693" id="sq1068"/><ns3:JSeq colour="-1" start="1" end="690" id="sq1070"/><ns3:JSeq colour="-1" start="1" end="699" id="sq1072"/><ns3:JSeq colour="-1" start="1" end="687" id="sq1074"/><ns3:JSeq colour="-1" start="1" end="692" id="sq1076"/><ns3:JSeq colour="-1" start="1" end="695" id="sq1078"/><ns3:JSeq colour="-1" start="1" end="719" id="sq1080"/><ns3:JSeq colour="-1" start="1" end="746" id="sq1082"/><ns3:JSeq colour="-1" start="1" end="721" id="sq1084"/><ns3:JSeq colour="-1" start="1" end="738" id="sq1086"/><ns3:JSeq colour="-1" start="1" end="697" id="sq1088"/><ns3:JSeq colour="-1" start="1" end="716" id="sq1090"/><ns3:JSeq colour="-1" start="1" end="730" id="sq1092"/><ns3:JSeq colour="-1" start="1" end="702" id="sq1094"/><ns3:JSeq colour="-1" start="1" end="705" id="sq1096"/><ns3:JSeq colour="-1" start="1" end="705" id="sq1098"/><ns3:JSeq colour="-1" start="1" end="702" id="sq1100"/><ns3:JSeq colour="-1" start="1" end="705" id="sq1102"/><ns3:JSeq colour="-1" start="1" end="697" id="sq1104"/><ns3:JSeq colour="-1" start="1" end="717" id="sq1106"/><ns3:JSeq colour="-1" start="1" end="715" id="sq1108"/><ns3:JSeq colour="-1" start="1" end="697" id="sq1110"/><ns3:JSeq colour="-1" start="1" end="696" id="sq1112"/><ns3:JSeq colour="-1" start="1" end="688" id="sq1114"/><ns3:JSeq colour="-1" start="1" end="706" id="sq1116"/><ns3:JSeq colour="-1" start="1" end="729" id="sq1118"/><ns3:JSeq colour="-1" start="1" end="719" id="sq1120"/><ns3:JSeq colour="-1" start="1" end="695" id="sq1122"/><ns3:JSeq colour="-1" start="1" end="708" id="sq1124"/><ns3:JSeq colour="-1" start="1" end="691" id="sq1126"/><ns3:JSeq colour="-1" start="1" end="743" id="sq1128"/><ns3:JSeq colour="-1" start="1" end="696" id="sq1130"/><ns3:JSeq colour="-1" start="1" end="697" id="sq1132"/><ns3:JSeq colour="-1" start="1" end="699" id="sq1134"/><ns3:JSeq colour="-1" start="1" end="696" id="sq1136"/><ns3:JSeq colour="-1" start="1" end="707" id="sq1138"/><ns3:JSeq colour="-1" start="1" end="696" id="sq1140"/><ns3:JSeq colour="-1" start="1" end="670" id="sq1142"/><ns3:JSeq colour="-1" start="1" end="704" id="sq1144"/><ns3:JSeq colour="-1" start="1" end="697" id="sq1146"/><ns3:JSeq colour="-1" start="1" end="698" id="sq1148"/><ns3:JSeq colour="-1" start="1" end="661" id="sq1150"/><ns3:JSeq colour="-1" start="1" end="689" id="sq1152"/><ns3:JSeq colour="-1" start="1" end="686" id="sq1154"/><ns3:JSeq colour="-1" start="1" end="683" id="sq1156"/><ns3:JSeq colour="-1" start="1" end="696" id="sq1158"/><ns3:JSeq colour="-1" start="1" end="723" id="sq1160"/><ns3:JSeq colour="-1" start="1" end="772" id="sq1162"/><ns3:JSeq colour="-1" start="1" end="694" id="sq1164"/><ns3:JSeq colour="-1" start="1" end="676" id="sq1166"/><ns3:JSeq colour="-1" start="1" end="719" id="sq1168"/><ns3:JSeq colour="-1" start="1" end="709" id="sq1170"/><ns3:JSeq colour="-1" start="1" end="687" id="sq1172"/><ns3:JSeq colour="-1" start="1" end="686" id="sq1174"/><ns3:JSeq colour="-1" start="1" end="668" id="sq1176"/><ns3:JSeq colour="-1" start="1" end="531" id="sq1178"/><ns3:JSeq colour="-1" start="1" end="671" id="sq1180"/><ns3:JSeq colour="-1" start="1" end="676" id="sq1182"/><ns3:JSeq colour="-1" start="1" end="614" id="sq1184"/><ns3:JSeq colour="-1" start="1" end="660" id="sq1186"/><ns3:JSeq colour="-1" start="1" end="696" id="sq1188"/><ns3:JSeq colour="-1" start="1" end="712" id="sq1190"/><ns3:JSeq colour="-1" start="1" end="693" id="sq1192"/><ns3:JSeq colour="-1" start="1" end="708" id="sq1194"/><ns3:JSeq colour="-1" start="1" end="696" id="sq1196"/><ns3:JSeq colour="-1" start="1" end="669" id="sq1198"/><ns3:JSeq colour="-1" start="1" end="702" id="sq1200"/><ns3:JSeq colour="-1" start="1" end="681" id="sq1202"/><ns3:JSeq colour="-1" start="1" end="655" id="sq1204"/><ns3:JSeq colour="-1" start="1" end="662" id="sq1206"/><ns3:JSeq colour="-1" start="1" end="689" id="sq1208"/><ns3:JSeq colour="-1" start="1" end="676" id="sq1210"/><ns3:JSeq colour="-1" start="1" end="679" id="sq1212"/><ns3:JSeq colour="-1" start="1" end="715" id="sq1214"/><ns3:JSeq colour="-1" start="1" end="680" id="sq1216"/><ns3:JSeq colour="-1" start="1" end="660" id="sq1218"/><ns3:JSeq colour="-1" start="1" end="686" id="sq1220"/><ns3:JSeq colour="-1" start="1" end="686" id="sq1222"/><ns3:JSeq colour="-1" start="1" end="685" id="sq1224"/><ns3:JSeq colour="-1" start="1" end="575" id="sq1226"/><ns3:JSeq colour="-1" start="1" end="702" id="sq1228"/><ns3:JSeq colour="-1" start="1" end="699" id="sq1230"/><ns3:JSeq colour="-1" start="1" end="707" id="sq1232"/><ns3:JSeq colour="-1" start="1" end="700" id="sq1234"/><ns3:JSeq colour="-1" start="1" end="705" id="sq1236"/><ns3:JSeq colour="-1" start="1" end="718" id="sq1238"/><ns3:JSeq colour="-1" start="1" end="658" id="sq1240"/><ns3:JSeq colour="-1" start="1" end="715" id="sq1242"/><ns3:JSeq colour="-1" start="1" end="651" id="sq1244"/><ns3:JSeq colour="-1" start="1" end="733" id="sq1246"/><ns3:JSeq colour="-1" start="1" end="718" id="sq1248"/><ns3:JSeq colour="-1" start="1" end="655" id="sq1250"/><ns3:JSeq colour="-1" start="1" end="654" id="sq1252"/><ns3:JSeq colour="-1" start="1" end="652" id="sq1254"/><ns3:JSeq colour="-1" start="1" end="650" id="sq1256"/><ns3:JSeq colour="-1" start="1" end="654" id="sq1258"/><ns3:JSeq colour="-1" start="1" end="654" id="sq1260"/><ns3:JSeq colour="-1" start="1" end="656" id="sq1262"/><ns3:JSeq colour="-1" start="1" end="654" id="sq1264"/><ns3:JSeq colour="-1" start="1" end="652" id="sq1266"/><ns3:JSeq colour="-1" start="1" end="648" id="sq1268"/><ns3:JSeq colour="-1" start="1" end="648" id="sq1270"/><ns3:JSeq colour="-1" start="1" end="653" id="sq1272"/><ns3:JSeq colour="-1" start="1" end="680" id="sq1274"/><ns3:JSeq colour="-1" start="1" end="664" id="sq1276"/><ns3:JSeq colour="-1" start="1" end="686" id="sq1278"/><ns3:JSeq colour="-1" start="1" end="657" id="sq1280"/><ns3:JSeq colour="-1" start="1" end="686" id="sq1282"/><ns3:JSeq colour="-1" start="1" end="690" id="sq1284"/><ns3:JSeq colour="-1" start="1" end="683" id="sq1286"/><ns3:JSeq colour="-1" start="1" end="650" id="sq1288"/><ns3:JSeq colour="-1" start="1" end="685" id="sq1290"/><ns3:JSeq colour="-1" start="1" end="636" id="sq1292"/><ns3:JSeq colour="-1" start="1" end="637" id="sq1294"/><ns3:JSeq colour="-1" start="1" end="629" id="sq1296"/><ns3:JSeq colour="-1" start="1" end="631" id="sq1298"/><ns3:JSeq colour="-1" start="1" end="637" id="sq1300"/><ns3:JSeq colour="-1" start="1" end="633" id="sq1302"/><ns3:JSeq colour="-1" start="1" end="624" id="sq1304"/><ns3:JSeq colour="-1" start="1" end="637" id="sq1306"/><ns3:JSeq colour="-1" start="1" end="736" id="sq1308"/><ns3:JSeq colour="-1" start="1" end="739" id="sq1310"/><ns3:JSeq colour="-1" start="1" end="724" id="sq1312"/><ns3:JSeq colour="-1" start="1" end="726" id="sq1314"/><ns3:JSeq colour="-1" start="1" end="739" id="sq1316"/><ns3:JSeq colour="-1" start="1" end="762" id="sq1318"/><ns3:JSeq colour="-1" start="1" end="764" id="sq1320"/><ns3:JSeq colour="-1" start="1" end="690" id="sq1322"/><ns3:JSeq colour="-1" start="1" end="688" id="sq1324"/><ns3:JSeq colour="-1" start="1" end="687" id="sq1326"/><ns3:JSeq colour="-1" start="1" end="686" id="sq1328"/><ns3:JSeq colour="-1" start="1" end="689" id="sq1330"/><ns3:JSeq colour="-1" start="1" end="686" id="sq1332"/><ns3:JSeq colour="-1" start="1" end="684" id="sq1334"/><ns3:JSeq colour="-1" start="1" end="708" id="sq1336"/><ns3:JSeq colour="-1" start="1" end="702" id="sq1338"/><ns3:JSeq colour="-1" start="1" end="705" id="sq1340"/><ns3:JSeq colour="-1" start="1" end="705" id="sq1342"/><ns3:JSeq colour="-1" start="1" end="701" id="sq1344"/><ns3:JSeq colour="-1" start="1" end="623" id="sq1346"/><ns3:JSeq colour="-1" start="1" end="710" id="sq1348"/><ns3:JSeq colour="-1" start="1" end="700" id="sq1350"/><ns3:JSeq colour="-1" start="1" end="710" id="sq1352"/><ns3:JSeq colour="-1" start="1" end="703" id="sq1354"/><ns3:JSeq colour="-1" start="1" end="701" id="sq1356"/><ns3:JSeq colour="-1" start="1" end="700" id="sq1358"/><ns3:JSeq colour="-1" start="1" end="701" id="sq1360"/><ns3:JSeq colour="-1" start="1" end="714" id="sq1362"/><ns3:JSeq colour="-1" start="1" end="692" id="sq1364"/><ns3:JSeq colour="-1" start="1" end="692" id="sq1366"/><ns3:JSeq colour="-1" start="1" end="691" id="sq1368"/><ns3:JSeq colour="-1" start="1" end="695" id="sq1370"/><ns3:JSeq colour="-1" start="1" end="669" id="sq1372"/><ns3:JSeq colour="-1" start="1" end="722" id="sq1374"/><ns3:JSeq colour="-1" start="1" end="724" id="sq1376"/><ns3:JSeq colour="-1" start="1" end="724" id="sq1378"/><ns3:JSeq colour="-1" start="1" end="745" id="sq1380"/><ns3:JSeq colour="-1" start="1" end="721" id="sq1382"/><ns3:JSeq colour="-1" start="1" end="727" id="sq1384"/><ns3:JSeq colour="-1" start="1" end="728" id="sq1386"/><ns3:JSeq colour="-1" start="1" end="702" id="sq1388"/><ns3:JSeq colour="-1" start="1" end="697" id="sq1390"/><ns3:JSeq colour="-1" start="1" end="703" id="sq1392"/><ns3:JSeq colour="-1" start="1" end="687" id="sq1394"/><ns3:JSeq colour="-1" start="1" end="697" id="sq1396"/><ns3:JSeq colour="-1" start="1" end="685" id="sq1398"/><ns3:JSeq colour="-1" start="1" end="701" id="sq1400"/><ns3:JSeq colour="-1" start="1" end="739" id="sq1402"/><ns3:JSeq colour="-1" start="1" end="694" id="sq1404"/><ns3:JSeq colour="-1" start="1" end="729" id="sq1406"/><ns3:JSeq colour="-1" start="1" end="748" id="sq1408"/><ns3:JSeq colour="-1" start="1" end="728" id="sq1410"/><ns3:JSeq colour="-1" start="1" end="734" id="sq1412"/><ns3:JSeq colour="-1" start="1" end="737" id="sq1414"/><ns3:JSeq colour="-1" start="1" end="734" id="sq1416"/><ns3:JSeq colour="-1" start="1" end="786" id="sq1418"/><ns3:JSeq colour="-1" start="1" end="706" id="sq1420"/><ns3:JSeq colour="-1" start="1" end="685" id="sq1422"/><ns3:JSeq colour="-1" start="1" end="689" id="sq1424"/><ns3:JSeq colour="-1" start="1" end="712" id="sq1426"/><ns3:JSeq colour="-1" start="1" end="718" id="sq1428"/><ns3:JSeq colour="-1" start="1" end="720" id="sq1430"/><ns3:JSeq colour="-1" start="1" end="716" id="sq1432"/><ns3:JSeq colour="-1" start="1" end="727" id="sq1434"/><ns3:JSeq colour="-1" start="1" end="721" id="sq1436"/><ns3:JSeq colour="-1" start="1" end="713" id="sq1438"/><ns3:JSeq colour="-1" start="1" end="712" id="sq1440"/><ns3:JSeq colour="-1" start="1" end="743" id="sq1442"/><ns3:JSeq colour="-1" start="1" end="746" id="sq1444"/><ns3:JSeq colour="-1" start="1" end="718" id="sq1446"/><ns3:JSeq colour="-1" start="1" end="728" id="sq1448"/><ns3:JSeq colour="-1" start="1" end="742" id="sq1450"/><ns3:JSeq colour="-1" start="1" end="719" id="sq1452"/><ns3:JSeq colour="-1" start="1" end="743" id="sq1454"/><ns3:JSeq colour="-1" start="1" end="739" id="sq1456"/><ns3:JSeq colour="-1" start="1" end="729" id="sq1458"/><ns3:JSeq colour="-1" start="1" end="736" id="sq1460"/><ns3:JSeq colour="-1" start="1" end="720" id="sq1462"/><ns3:JSeq colour="-1" start="1" end="739" id="sq1464"/><ns3:JSeq colour="-1" start="1" end="733" id="sq1466"/><ns3:JSeq colour="-1" start="1" end="809" id="sq1468"/><ns3:JSeq colour="-1" start="1" end="728" id="sq1470"/><ns3:JSeq colour="-1" start="1" end="722" id="sq1472"/><ns3:JSeq colour="-1" start="1" end="748" id="sq1474"/><ns3:JSeq colour="-1" start="1" end="720" id="sq1476"/><ns3:JSeq colour="-1" start="1" end="750" id="sq1478"/><ns3:JSeq colour="-1" start="1" end="784" id="sq1480"/><ns3:JSeq colour="-1" start="1" end="722" id="sq1482"/><ns3:JSeq colour="-1" start="1" end="718" id="sq1484"/><ns3:JSeq colour="-1" start="1" end="711" id="sq1486"/><ns3:JSeq colour="-1" start="1" end="721" id="sq1488"/><ns3:JSeq colour="-1" start="1" end="721" id="sq1490"/><ns3:JSeq colour="-1" start="1" end="712" id="sq1492"/><ns3:JSeq colour="-1" start="1" end="713" id="sq1494"/><ns3:JSeq colour="-1" start="1" end="694" id="sq1496"/><ns3:JSeq colour="-1" start="1" end="674" id="sq1498"/><ns3:JSeq colour="-1" start="1" end="691" id="sq1500"/><ns3:JSeq colour="-1" start="1" end="690" id="sq1502"/><ns3:JSeq colour="-1" start="1" end="689" id="sq1504"/><ns3:JSeq colour="-1" start="1" end="700" id="sq1506"/><ns3:JSeq colour="-1" start="1" end="713" id="sq1508"/><ns3:JSeq colour="-1" start="1" end="718" id="sq1510"/><ns3:JSeq colour="-1" start="1" end="712" id="sq1512"/><ns3:JSeq colour="-1" start="1" end="717" id="sq1514"/><ns3:JSeq colour="-1" start="1" end="709" id="sq1516"/><ns3:JSeq colour="-1" start="1" end="705" id="sq1518"/><ns3:JSeq colour="-1" start="1" end="706" id="sq1520"/><ns3:JSeq colour="-1" start="1" end="705" id="sq1522"/><ns3:JSeq colour="-1" start="1" end="703" id="sq1524"/><ns3:JSeq colour="-1" start="1" end="705" id="sq1526"/><ns3:JSeq colour="-1" start="1" end="710" id="sq1528"/><ns3:JSeq colour="-1" start="1" end="694" id="sq1530"/><ns3:JSeq colour="-1" start="1" end="714" id="sq1532"/><ns3:JSeq colour="-1" start="1" end="704" id="sq1534"/><ns3:JSeq colour="-1" start="1" end="718" id="sq1536"/><ns3:JSeq colour="-1" start="1" end="714" id="sq1538"/><ns3:JSeq colour="-1" start="1" end="783" id="sq1540"/><ns3:JSeq colour="-1" start="1" end="709" id="sq1542"/><ns3:JSeq colour="-1" start="1" end="774" id="sq1544"/><ns3:JSeq colour="-1" start="1" end="715" id="sq1546"/><ns3:JSeq colour="-1" start="1" end="724" id="sq1548"/><ns3:JSeq colour="-1" start="1" end="665" id="sq1550"/><ns3:JSeq colour="-1" start="1" end="716" id="sq1552"/><ns3:JSeq colour="-1" start="1" end="702" id="sq1554"/><ns3:JSeq colour="-1" start="1" end="711" id="sq1556"/><ns3:JSeq colour="-1" start="1" end="708" id="sq1558"/><ns3:JSeq colour="-1" start="1" end="710" id="sq1560"/><ns3:JSeq colour="-1" start="1" end="682" id="sq1562"/><ns3:JSeq colour="-1" start="1" end="689" id="sq1564"/><ns3:JSeq colour="-1" start="1" end="676" id="sq1566"/><ns3:JSeq colour="-1" start="1" end="688" id="sq1568"/><ns3:JSeq colour="-1" start="1" end="692" id="sq1570"/><ns3:JSeq colour="-1" start="1" end="703" id="sq1572"/><ns3:JSeq colour="-1" start="1" end="676" id="sq1574"/><ns3:JSeq colour="-1" start="1" end="674" id="sq1576"/><ns3:JSeq colour="-1" start="1" end="694" id="sq1578"/><ns3:JSeq colour="-1" start="1" end="675" id="sq1580"/><ns3:JSeq colour="-1" start="1" end="657" id="sq1582"/><ns3:JSeq colour="-1" start="1" end="649" id="sq1584"/><ns3:JSeq colour="-1" start="1" end="634" id="sq1586"/><ns3:JSeq colour="-1" start="1" end="405" id="sq1588"/><ns3:JSeq colour="-1" start="1" end="638" id="sq1590"/><ns3:JSeq colour="-1" start="1" end="708" id="sq1592"/><ns3:JSeq colour="-1" start="1" end="725" id="sq1594"/><ns3:JSeq colour="-1" start="1" end="711" id="sq1596"/><ns3:JSeq colour="-1" start="1" end="795" id="sq1598"/><ns3:JSeq colour="-1" start="1" end="720" id="sq1600"/><ns3:JSeq colour="-1" start="1" end="700" id="sq1602"/><ns3:JSeq colour="-1" start="1" end="701" id="sq1604"/><ns3:JSeq colour="-1" start="1" end="704" id="sq1606"/><ns3:JSeq colour="-1" start="1" end="700" id="sq1608"/><ns3:JSeq colour="-1" start="1" end="703" id="sq1610"/><ns3:JSeq colour="-1" start="1" end="657" id="sq1612"/><ns3:JSeq colour="-1" start="1" end="725" id="sq1614"/><ns3:JSeq colour="-1" start="1" end="705" id="sq1616"/><ns3:JSeq colour="-1" start="1" end="729" id="sq1618"/><ns3:JSeq colour="-1" start="1" end="677" id="sq1620"/><ns3:JSeq colour="-1" start="1" end="707" id="sq1622"/><ns3:JSeq colour="-1" start="1" end="574" id="sq1624"/><ns3:JSeq colour="-1" start="1" end="734" id="sq1626"/><ns3:JSeq colour="-1" start="1" end="730" id="sq1628"/><ns3:JSeq colour="-1" start="1" end="689" id="sq1630"/><ns3:JSeq colour="-1" start="1" end="716" id="sq1632"/><ns3:JSeq colour="-1" start="1" end="741" id="sq1634"/><ns3:JSeq colour="-1" start="1" end="733" id="sq1636"/><ns3:JSeq colour="-1" start="1" end="725" id="sq1638"/><ns3:JSeq colour="-1" start="1" end="772" id="sq1640"/><ns3:JSeq colour="-1" start="1" end="779" id="sq1642"/><ns3:JSeq colour="-1" start="1" end="720" id="sq1644"/><ns3:JSeq colour="-1" start="1" end="717" id="sq1646"/><ns3:JSeq colour="-1" start="1" end="765" id="sq1648"/><ns3:JSeq colour="-1" start="1" end="793" id="sq1650"/><ns3:JSeq colour="-1" start="1" end="743" id="sq1652"/><ns3:JSeq colour="-1" start="1" end="743" id="sq1654"/><ns3:JSeq colour="-1" start="1" end="744" id="sq1656"/><ns3:JSeq colour="-1" start="1" end="628" id="sq1658"/><ns3:JSeq colour="-1" start="1" end="747" id="sq1660"/><ns3:JSeq colour="-1" start="1" end="447" id="sq1662"/><ns3:JSeq colour="-1" start="1" end="446" id="sq1664"/><ns3:JSeq colour="-1" start="1" end="447" id="sq1666"/><ns3:JSeq colour="-1" start="1" end="447" id="sq1668"/><ns3:JSeq colour="-1" start="1" end="447" id="sq1670"/><ns3:JSeq colour="-1" start="1" end="447" id="sq1672"/><ns3:JSeq colour="-1" start="1" end="447" id="sq1674"/><ns3:JSeq colour="-1" start="1" end="447" id="sq1676"/><ns3:JSeq colour="-1" start="1" end="448" id="sq1678"/><ns3:JSeq colour="-1" start="1" end="447" id="sq1680"/><ns3:JSeq colour="-1" start="1" end="448" id="sq1682"/><ns3:JSeq colour="-1" start="1" end="472" id="sq1684"/><ns3:JSeq colour="-1" start="1" end="446" id="sq1686"/><ns3:JSeq colour="-1" start="1" end="440" id="sq1688"/><ns3:JSeq colour="-1" start="1" end="443" id="sq1690"/><ns3:JSeq colour="-1" start="1" end="433" id="sq1692"/><ns3:JSeq colour="-1" start="1" end="435" id="sq1694"/><ns3:JSeq colour="-1" start="1" end="414" id="sq1696"/><ns3:JSeq colour="-1" start="1" end="423" id="sq1698"/><ns3:JSeq colour="-1" start="1" end="447" id="sq1700"/><ns3:JSeq colour="-1" start="1" end="683" id="sq1702"/><ns3:JSeq colour="-1" start="1" end="728" id="sq1704"/><ns3:JSeq colour="-1" start="1" end="693" id="sq1706"/><ns3:JSeq colour="-1" start="1" end="651" id="sq1708"/><ns3:JSeq colour="-1" start="1" end="656" id="sq1710"/><ns3:JSeq colour="-1" start="1" end="665" id="sq1712"/><ns3:JSeq colour="-1" start="1" end="656" id="sq1714"/><ns3:JSeq colour="-1" start="1" end="662" id="sq1716"/><ns3:JSeq colour="-1" start="1" end="661" id="sq1718"/><ns3:JSeq colour="-1" start="1" end="662" id="sq1720"/><ns3:JSeq colour="-1" start="1" end="670" id="sq1722"/><ns3:JSeq colour="-1" start="1" end="689" id="sq1724"/><ns3:JSeq colour="-1" start="1" end="705" id="sq1726"/><ns3:JSeq colour="-1" start="1" end="595" id="sq1728"/><ns3:JSeq colour="-1" start="1" end="675" id="sq1730"/><ns3:JSeq colour="-1" start="1" end="650" id="sq1732"/><ns3:JSeq colour="-1" start="1" end="529" id="sq1734"/><ns3:JSeq colour="-1" start="1" end="529" id="sq1736"/><ns3:JSeq colour="-1" start="1" end="550" id="sq1738"/><ns3:JSeq colour="-1" start="1" end="564" id="sq1740"/><ns3:JSeq colour="-1" start="1" end="564" id="sq1742"/><ns3:JSeq colour="-1" start="1" end="545" id="sq1744"/><ns3:JSeq colour="-1" start="1" end="558" id="sq1746"/><ns3:JSeq colour="-1" start="1" end="558" id="sq1748"/><ns3:JSeq colour="-1" start="1" end="565" id="sq1750"/><ns3:JSeq colour="-1" start="1" end="529" id="sq1752"/><ns3:JSeq colour="-1" start="1" end="722" id="sq1754"/><ns3:JSeq colour="-1" start="1" end="728" id="sq1756"/><ns3:JSeq colour="-1" start="1" end="795" id="sq1758"/><ns3:JSeq colour="-1" start="1" end="721" id="sq1760"/><ns3:JSeq colour="-1" start="1" end="720" id="sq1762"/><ns3:JSeq colour="-1" start="1" end="722" id="sq1764"/><ns3:JSeq colour="-1" start="1" end="722" id="sq1766"/><ns3:JSeq colour="-1" start="1" end="728" id="sq1768"/><ns3:JSeq colour="-1" start="1" end="728" id="sq1770"/><ns3:JSeq colour="-1" start="1" end="801" id="sq1772"/><ns3:JSeq colour="-1" start="1" end="604" id="sq1774"/><ns3:JSeq colour="-1" start="1" end="690" id="sq1776"/><ns3:JSeq colour="-1" start="1" end="604" id="sq1778"/><ns3:JSeq colour="-1" start="1" end="604" id="sq1780"/><ns3:JSeq colour="-1" start="1" end="604" id="sq1782"/><ns3:JSeq colour="-1" start="1" end="475" id="sq1784"/><ns3:JSeq colour="-1" start="1" end="474" id="sq1786"/><ns3:JSeq colour="-1" start="1" end="474" id="sq1788"/><ns3:JSeq colour="-1" start="1" end="859" id="sq1790"/><ns3:JSeq colour="-1" start="1" end="859" id="sq1792"/><ns3:JSeq colour="-1" start="1" end="677" id="sq1794"/><ns3:JSeq colour="-1" start="1" end="677" id="sq1796"/><ns3:JSeq colour="-1" start="1" end="699" id="sq1798"/><ns3:JSeq colour="-1" start="1" end="699" id="sq1800"/><ns3:JSeq colour="-1" start="1" end="859" id="sq1802"/><ns3:JSeq colour="-1" start="1" end="859" id="sq1804"/><ns3:JSeq colour="-1" start="1" end="807" id="sq1806"/><ns3:JSeq colour="-1" start="1" end="821" id="sq1808"/><ns3:JSeq colour="-1" start="1" end="825" id="sq1810"/><ns3:JSeq colour="-1" start="1" end="816" id="sq1812"/><ns3:JSeq colour="-1" start="1" end="716" id="sq1814"/><ns3:JSeq colour="-1" start="1" end="597" id="sq1816"/><ns3:JSeq colour="-1" start="1" end="643" id="sq1818"/><ns3:JSeq colour="-1" start="1" end="656" id="sq1820"/><ns3:JSeq colour="-1" start="1" end="682" id="sq1822"/><ns3:JSeq colour="-1" start="1" end="690" id="sq1824"/><ns3:JSeq colour="-1" start="1" end="720" id="sq1826"/><ns3:JSeq colour="-1" start="1" end="704" id="sq1828"/><ns3:JSeq colour="-1" start="1" end="674" id="sq1830"/><ns3:JSeq colour="-1" start="1" end="664" id="sq1832"/><ns3:JSeq colour="-1" start="1" end="697" id="sq1834"/><ns3:JSeq colour="-1" start="1" end="705" id="sq1836"/><ns3:JSeq colour="-1" start="1" end="693" id="sq1838"/><ns3:JSeq colour="-1" start="1" end="578" id="sq1840"/><ns3:JSeq colour="-1" start="1" end="724" id="sq1842"/><ns3:JSeq colour="-1" start="1" end="724" id="sq1844"/><ns3:JSeq colour="-1" start="1" end="719" id="sq1846"/><ns3:JSeq colour="-1" start="1" end="689" id="sq1848"/><ns3:JSeq colour="-1" start="1" end="697" id="sq1850"/><ns3:JSeq colour="-1" start="1" end="683" id="sq1852"/><ns3:JSeq colour="-1" start="1" end="699" id="sq1854"/><ns3:JSeq colour="-1" start="1" end="707" id="sq1856"/><ns3:JSeq colour="-1" start="1" end="684" id="sq1858"/><ns3:JSeq colour="-1" start="1" end="713" id="sq1860"/><ns3:JSeq colour="-1" start="1" end="692" id="sq1862"/><ns3:JSeq colour="-1" start="1" end="692" id="sq1864"/><ns3:JSeq colour="-1" start="1" end="698" id="sq1866"/><ns3:JSeq colour="-1" start="1" end="655" id="sq1868"/><ns3:JSeq colour="-1" start="1" end="695" id="sq1870"/><ns3:JSeq colour="-1" start="1" end="698" id="sq1872"/><ns3:JSeq colour="-1" start="1" end="724" id="sq1874"/><ns3:JSeq colour="-1" start="1" end="690" id="sq1876"/><ns3:JSeq colour="-1" start="1" end="648" id="sq1878"/><ns3:JSeq colour="-1" start="1" end="695" id="sq1880"/><ns3:JSeq colour="-1" start="1" end="691" id="sq1882"/><ns3:JSeq colour="-1" start="1" end="548" id="sq1884"/><ns3:JSeq colour="-1" start="1" end="722" id="sq1886"/><ns3:JSeq colour="-1" start="1" end="712" id="sq1888"/><ns3:JSeq colour="-1" start="1" end="728" id="sq1890"/><ns3:JSeq colour="-1" start="1" end="725" id="sq1892"/><ns3:JSeq colour="-1" start="1" end="664" id="sq1894"/><ns3:JSeq colour="-1" start="1" end="797" id="sq1896"><ns3:features begin="718" end="736" type="TGCGAAAACCGAAAAATGG" description="Search Results" featureGroup="F2 (FIP forward internal primer)" score="0.0"/><ns3:features begin="718" end="736" type="TGCGAAAACCGAAAAATGG" description="Search Results" featureGroup="F2" score="0.0"/></ns3:JSeq><ns3:JSeq colour="-1" start="1" end="771" id="sq1898"/><ns3:JSeq colour="-1" start="1" end="702" id="sq1900"/><ns3:JSeq colour="-1" start="1" end="738" id="sq1902"/><ns3:JSeq colour="-1" start="1" end="743" id="sq1904"/><ns3:JSeq colour="-1" start="1" end="749" id="sq1906"/><ns3:JSeq colour="-1" start="1" end="752" id="sq1908"/><ns3:JSeq colour="-1" start="1" end="724" id="sq1910"/><ns3:JSeq colour="-1" start="1" end="746" id="sq1912"/><ns3:JSeq colour="-1" start="1" end="723" id="sq1914"/><ns3:JSeq colour="-1" start="1" end="749" id="sq1916"/><ns3:JSeq colour="-1" start="1" end="756" id="sq1918"/><ns3:JSeq colour="-1" start="1" end="747" id="sq1920"/><ns3:JSeq colour="-1" start="1" end="714" id="sq1922"/><ns3:JSeq colour="-1" start="1" end="666" id="sq1924"/><ns3:JSeq colour="-1" start="1" end="841" id="sq1926"/><ns3:JSeq colour="-1" start="1" end="698" id="sq1928"/><ns3:JSeq colour="-1" start="1" end="546" id="sq1930"/></ns3:JalviewModel>
```
