## Supplemental File 1 for "LAMP-coupled CRISPR-Cas12a assays for upgrading molecular detection of *Leishmania* infections": kDNA_mini_SLeishmania_965ClustalO.fasta.xml (part 1 of 3)

```
<?xml version="1.0" encoding="UTF-8" standalone="yes"?><ns3:JalviewModel xmlns:ns2="www.vamsas.ac.uk/jalview/version2" xmlns:ns3="www.jalview.org"><ns3:creationDate>2025-07-09T07:38:13.234-05:00</ns3:creationDate><ns3:version>2.11.4.1</ns3:version><ns3:vamsasModel><ns2:SequenceSet gapChar="-" datasetId="ds01"><ns2:Sequence dsseqid="sq2" id="sq1"><ns2:sequence>------------------------------------------------------------------------------------------------------------------------------------------------------TTCCCGGTCCAC-CCGGCCTATTTTA------CACCAACCCCAGTTTGACGCCTC-CGAGCC-CGAAAATGGCAT-TTTTGGCCCAATTTTGAAC-GGG----------------------------------------------------------------------------------------------------------------------------------G------------TTTC-TGTATCGAT-T-----------TT--TCG-GAT-----------TTCGG-A--GA-AC-GC-CC--CTACC-CGG--A--GG---C----TAC-TACCTGCTT-GGAATTTTA-GCTG-------TTTTTTG-----------GGATTTTCCGCCCATTTTTGGA----CACTT-T------TCCAGAT-CCGGA-CACCATTCT--CC-------------A-GCCCCAACCCCTGTA---TTTTGG---TC-ACTTTGCACTC-C-CG---TAG-----GAA---G-CA-TCGAG-C-AGTA----GGCATATTATTT--A----CTACGACAGTCCCATAGCATT--CA--CGTTAGAGTATCGTCCGCACACGAACG--AA---TAGAAAGAA-CAA---------GCTACATC-AA----TTGAC--AC-------TTACAGCGA-TT-AACTAGTCCCGGTAGCAGAC-TT--CC-----CGAGGGT-CCCAGG-CCCAGACTATTAATGTTTACC--TTC-CCGGAT-GT-TCCTA-T--AGTACAC-TGGT-CCATACTCCTATA--------G----------AGCGTCAC--ACGC--TATA----ACT-AATATA------AATATTATTTATAA--TAGAGTTAGC-A------GCCA--AA-ATA-AGGCTCA-G----GACA---CCC-CACC-CCAAG-GCCAA-GGAG-AG---------CC-----ACCA-----G-CGA-GAGAATCAA-CACAGGCAC-GGGAGGAGGT--AGA-----------GGCGAGG---AATC--CCAACAGAAGGAAGAACCCA-----CTATAAAGA----------AAAG--GAAGGAGAACCCAGCAAGTATTCAAGGGCGAGAAGAGACCATCATAACCACCAAAAAGGAG---GAAGGAATCCCA-----GNCAAGTCAGCGGAATAAAACNA-A-AAAACGAAGCAAAAAAGN-GG---------GAAAAGGACGNACATTCCCCAAGCCAAGAAGT-----CGAAAACCCCCGC-CG-GAGGCCACTTTCCAGCCAAC---CAGGCCCAAAATCGAG-GAA---------------------------------------------------------------------------------------------------------</ns2:sequence><ns2:name>U77892.1_Leishmania_aethiopica_kinetoplast_minicircle_DNA</ns2:name></ns2:Sequence><ns2:Sequence dsseqid="sq4" id="sq3"><ns2:sequence>----------------------------------------------------------------------------------------------------------------------------------------------------------------GA-ATTCGG--ATCCT------CCGGGGCTGGG---------------TCCT-CCGGGGGCTGGC-CTCCTGGCGGGGGTTTTGGGGAGCTGCTGGCTCTGGTGGCT--------------------TTTAATGGCTGTT-----------------------------CTGG---GCTTGATGTTT-G-GCTGT-T-TCTGGC-TTGGCT--GG----CTCCTACATGCGGGCTT-TTGGCTTGGCTTTGAGG-G--TTC--GAT-GGGATT-----G--TGGCG-G--TGTTT-TA-GG--GTAGG-CTGTGGCCT-----------------------T-GTGGATT-GGTGGA------CTTGGTTC-T--T--CC-TTGGGGT-T-GGGTGGCTG--CTGGCCTG--G-----CTGTGGCT-CTATG-TTGGATAGCC-TTGATGG--CTGGGCGGGATAGATTAGCCCTGG-TAAGGTGTTGAT-TCTACTCCCCT-T-TGATA-TTAATA-TTAAAGGCAA-CGTGA-G-GG---------------CAG--C----ATATAAA------CATAAGAT--A-GG--AGCCT--G--TG--GAAGGGTGAACC--------CAATAT---AGC-TCCGTAGGGT-------TAC-AT--ATATATAC--GTAAGATTCTAT-------AATTATTA-GT-TAA---------A----AC-AGAT-TATATATCATTC-TA-------TGCTCT--AA--AATTGG-AT-GTG-----------GA-ATTA-T-------ATTAA--------TG---------TGATACT--GTAATGACTCTC---GTC-TGTATA------C----TTCTACGCC--TGAAGACTTCTGCGGA--TCTG--TTGCAG-ATGTGGA-T---TTTAGA-CGTGG--GG--GAGGGA--GTTTCG--AG--A-GG---GT---TTGAGT---C-CTGGATGGGCCTGAA-GTCTCCAGA-GTGGCCTGAAA-ATC-----------GTCGAAT---T----------------------------------------------------------------------------------------------------------------------------------------------------------------------------------------------------------------------------------------------------------------------------------------------------------------------------------------------------------------------------------------------------------</ns2:sequence><ns2:name>U18350.1_Leishmania_mexicana_amazonensis_kinetoplast_minicircle_DNA,_partial_sequence</ns2:name></ns2:Sequence><ns2:Sequence dsseqid="sq6" id="sq5"><ns2:sequence>TTTTTGATTTAGTAGTTAATAGCTGTGTTTATTTGTGTGGGTGGTGGTATGGTGTTACAGAGTTTGGTGGAAATTGGTGGGAAAATGGTCCCGGCCCAAACTTTTCTGCCG----TGGGGAGGGGCGTTCTGCGGATTCGGGAAAAATGAGTGCGAAACCCCGGTTCATAATTTGG------GGGATTTTGGAGAATTCCGGCTCCGAGGCT-CGAAACTGGGGG-TTGGTGTAAAATAGGGGCGGCTGCTCTGGATTATTNATTTTAAAATTAATTATT--TTGTTAAAATATATTTTG-GTTAGGA-------------------ATA-T-------GTTTT--------TAT-----TGCT-TCTGCA------------------TT-TGTT-AGATTGGCTGA--T-GC--TCTGTA-GGT-TGT-TT--------GTT--------TTA-GG-CT--CTAGT-GGTCTT--TTGATT----GCG-TT---CTTT-TTCCTTACA-ATTT-------GTAT-T------------TATATTACAT-ATATTACTTA-----GGGG---------T-TATTT-GT------TTGGTATG-AGGTA-------GGCT-GTGT------------------------T-ATGCTC-A-T--G-AGTT--TGTGAT-ATTGTTTA------GA-T-TTAT----AATGTTA--GAT--------CGGATTA----TATGTT-CC--T-CG--TTTACTAT--TTG-TGAT-GTTTGT-G-------------C-TAA---TTTGNAATNAATAG-TTG----------------G--GACGGTTGG-AC-----C-GGTTGTTN-T---A--A--GGA----T----TA--CATGNGT-----------------------------------------------------------------------------------------------------------------------------------------------------------------------------------------------------------------------------------------------------------------------------------------------------------------------------------------------------------------------------------------------------------------------------------------------------------------------------------------------------------------------------------------------------------------------------------------------------------------------------------------------------------------------------------------------------------------------------------</ns2:sequence><ns2:name>U19810.1_Leishmania_amazonensis_kinetoplast_minicircle,_partial_sequence,_fragment_LAMAZ</ns2:name></ns2:Sequence><ns2:Sequence dsseqid="sq8" id="sq7"><ns2:sequence>------------TTT-ACATTTCGCTTATTTTGGATGCAGTAACTACGTGGCTGATGCAGGTTGGTGGTTTTGGTGGGGAAAAGAGGGTCCCGGCCCAAACTTTTCTGCCTCGTG-GGGGAGGGGCGTTCTGCGATTTTGGGAAAAATGAGTGCAGAAACCCCGTTCATATTTTGA------GGGAATTTCCGGAAATTCGGCTCTGGGCGT-GGAAACTGGGGG-TTGGTGTAAAATAGCCGGTGTGGGTACGTATGGATTTGCATATACGTAGATGGT--GGCTTTGGATGGTGGGTG-TTATCTG-------------------TTT-G-------TGGTT--------GCA-T--TTTAG-TTTTAT-TTT----AAT---T-T-GT-GAT----TT-TAGTTT--G-TT--AATTTT-ATT-GTGTTT--------TGCTG-T--GT--T-TA-AT--GTGAT-TCTCTT--TA---A-----TT-TT---ATTT-TTATTTGTT-ATTA-------GTTT-G------------G---TTA-AG-A--CTGTGTG-----TTAT---------GTTC-----GATA-CCTTGTT--G-ATATT--------ATA-ATGTGTGTTTCGGTG---GTTGGA---TG-G----------------------------TTATTATG-TTAGA-C-AATA----TACAT-----------------ATATT---ACAAGTT-AT--A-TT--GTAATGCT----T-TGGA----CGC-TG-----AA--TGAT-TAG---ATAT----TTATGT-GGTGTG-ATTAGGG--T--G---GTTAT--T-TG-----T-GTTGTTTG-TAGTA--G--TTT----G----TT--GTTTTATTAT---TA--------GTTT--ATT--------TA-CATGT-A---TTTTGT-ATTT-TAAAG--TTGGAT--------ATG--------CACATGAC-GTTGG--TGATA---TGT-TTTGTGG---TGTGGGAGAATGTGTG--TTTGATGTTGAT-GT---G--------------------------------------------------------------------------------------------------------------------------------------------------------------------------------------------------------------------------------------------------------------------------------------------------------------------------------------------------------------------------------------------------------------------------------------------------------------------------------------------------------------------------------------------------------------</ns2:sequence><ns2:name>KY698822.1_Leishmania_amazonensis_strain_MHOM/GF/2007/2007_24_clone_2007_24_1_minicircle_kinetoplast,_complete_sequence</ns2:name></ns2:Sequence><ns2:Sequence dsseqid="sq10" id="sq9"><ns2:sequence>--------TGTTGGTGTGTTGGTTTTGTG----TGTATGGTGTTAGTGATGGTTTTTGTTTACACGTTTATGGCCTGAAAAATGGGGT-CCCGGCCCGAACTTTTCTGCCCCGTG-GGGGAGGGGCGTTCTGCGATTTTCGGAAAAATGAGTGCAGAAACCCCGTTCATAATTCCC------CGGAAAGTAGGGGATTTCGGCTCGGGCGGT-GAAAACTGGGGG-TTGGTGTAAAATAGCGGGGGTTGTGTGGATTGCGCTGCTTTCTTTTTTGGGCTG--CGCTGAGATGGCTGGCTG-GAGGCCT-------------------TGT-G-------GATAC--------AGG----TTTGG-GC--GT-T----------------CT-GCTT-TGAAGTGGTTT-TT-CT--TTTTAT-TT---TGATT--------GCTT------------------ATTTG-AGTTTGTATTTTATC---GTA-TT---ATTGTT---TATT----TA-------TTTT-G------------TAAAGAT-TA-TGTTTTTATT-----GGGA---------TTTGGGA---TTT-GCTTTA--CC-GTGCT--------GA---TGG----TGTAGTG---TTATT----GT-TTGGAG-T-G--A-ACAT--CTGTGG-TTCTTATTA----------GTAA----TTGTATT--TGT--------AATATAT---TGTAATG-AT--A-TT--AGC-TTGA--TTA-TGATGTTA--T-T-------T-GTGTT-ATG---AAATGGGTT-TGTG-TTTGTATATACGGTGTG--ATGTC--CTT-----TATAGGTTTG------GAT-------ACA----T----T-----------------------------T--GTT-TGTT-G-AT-ATGTT-T---ATTTCT-TCAA-TTATCTTTACA-----------TT--------TGGATTTG-ATTTT--AAATT---GTT-TGATTG------A-GTGCGATT-C----G--------------------------T------GG---T---G----G-GT---TT-----------GTA----------------------------------------------------------------------------------------------------------------------------------------------------------------------------------------------------------------------------------------------------------------------------------------------------------------------------------------------------------------------------------------------------------------------------------------------------------------------------------------------------------</ns2:sequence><ns2:name>KY698823.1_Leishmania_amazonensis_strain_MHOM/GF/2007/2007_24_clone_2007_24_2_minicircle_kinetoplast,_complete_sequence</ns2:name></ns2:Sequence><ns2:Sequence dsseqid="sq12" id="sq11"><ns2:sequence>------------TGG-GTTGGTGTTGTGGCTGTAAGAGGTTTGTGGGTGGGGGTGGTGTTTTTAAGGAGTGTGGTGGAAAAAATGGGGTCCCGGCCCAAACTTTTCTGCCCCGTG-GGGGAGGGGCGTTCTGCGATTTTGGGAAAAATGAGTGCAGAAACCCCGTTCATATTTTTG------GGGGATTCGGTCGAAAATGCTCCGGGCGGT-GGAAACTGGGGG-TTGGTGTAAAATACGCGGTGTGGGTACTCGTTCTTATTTTGATATGGGTCGGGC--GGCTTTATGGTGGCTTTC-GGTGCCT-------------------TTT-T-------GA-AG--------TTT------ATT-TTGGTT-TTG----GTT---A-T-TG-GATT-GATTGTTGTTT--G-GA--CAT--G-AGT-TTA--T--------TT-TG-G--TTTTA-T--AT--TTGGT-CTGATG--TTAGTGG--TGTT-AC---GAGT-TTGTGTGTG-ATGA-------GTTT-A------------GTGTGTT-TG----GTTTATA-----TGGG-----------TGTTC-AGGGA-------------TTTT--------ATT-GTTTTAGGATTGTGG---GC-GTT---CT-GG--TA-C-A--T----G--GGTGTG-GTTGTTTC----TTTG-C-CTTA----CATAACT--TGT--------ATTTATT---ATTAGTT-GT--G-GG--TGTTTGCC--TTA-GGTT-GGACGC-TG-----TT--AG-----------GTGTGACTTTGC-TAACGA----------G--ATTTGATAAGTT-TATTTTGT-ATGAATAG-TATTA--TTTATA----T----GG--TTTTTATTAT----T--------ACCT--TTT-ACGT---TA-CGGTT-G---ATATAC-ATTA-TAGATTTGGAGAT--------GGT--------TTTGCAGT-GAA--------------G-TTGGTAC---TTGTTTGATATATTT-----------------------------GGT---TGAC---G---A-GCTT-GT---T-------------------------------------------------------------------------------------------------------------------------------------------------------------------------------------------------------------------------------------------------------------------------------------------------------------------------------------------------------------------------------------------------------------------------------------------------------------------------------------------------------------------------</ns2:sequence><ns2:name>KY698824.1_Leishmania_amazonensis_strain_MHOM/GF/2007/2007_24_clone_2007_24_3_minicircle_kinetoplast,_complete_sequence</ns2:name></ns2:Sequence><ns2:Sequence dsseqid="sq14" id="sq13"><ns2:sequence>-------------TAATATGCGGTTAGTTGAGGGTGATGAGGTTACGATCGTGAGGACACGTTGGTGGTTTTTGGCCTGAAAAATGGGTCCCGGCCCAAACTTTTCTGCCCCGTG-GGGGAGGGGCGTTCTGCGGAATCCGGAAAATTGATAGCAGAAACCCCGTTCATAATTTAG------GGGAATTTCCCGAAATTCGGCTCGGGCGGT-CGCAACTGGGGG-TTGGTGTAAAATAGCGGCGGGATACTGGGATTGGTTGGCCTCTGCCCT---TTT--TGGTTGGGCTTGGGGCTT-TATTT-T-------------------GG--A-------TATTT--------TAT-T-TTTGTG-CTATTT-TGT----GTT---T-T-AT-TTTT-AATTATTATTT--T-AA--TTTTGT-----TTG-GT--------GGGGA-A--TGGCG-T---A--TGTTT-ACTG-T--TT-GATT---ATA-C-----ATT-TTAATTTTA-ATGT-----------------------------TTT-AT-ATGCTGTGTG-----GAAC---------GTTGTTA-CGTTG-GTTCCCG--T-----G--------ACG-AGAGTTATTT-ATTG---AGATGT---TT-TATGTG-T-A--A-TGTG--ATTCTA-GA---GTGTT-TTAAT-T-ACTA----TTTATAT--TAT--------ATTGT--------GAG---G--G-TT-----TTAGC--TTA-GG------TTT-TT-----GG-TAC--------------T---TTGGG-ATGGGTCTCAGTTGTTT--TG---TTATTTT-GTGTTTTC-ATTGGGTG-T------T--TGA----T----GC--GTTATTTGATT--TG--------ATGT--TTT-TTAC---TT-CTTTT-T---TATACG-ACCTTTGTTTTGTGTATA--------TCG--------TGGTTATG-GTGGT--TA-TG---ATG-TTGGGC------T--CTGT----ACG--TTTGGTTT----------GG------TGG--------------------------T-------------------------------------------------------------------------------------------------------------------------------------------------------------------------------------------------------------------------------------------------------------------------------------------------------------------------------------------------------------------------------------------------------------------------------------------------------------------------------------------------------------------------</ns2:sequence><ns2:name>KY698825.1_Leishmania_amazonensis_strain_MHOM/GF/2007/2007_24_clone_2007_24_4_minicircle_kinetoplast,_complete_sequence</ns2:name></ns2:Sequence><ns2:Sequence dsseqid="sq16" id="sq15"><ns2:sequence>-------------TATTATTCTTTGTGTAGTTTTGTAGGGTTGGAGGTTTTATCTGGTGGGTTATGTGGTGGTTCTGGAAAAAGTGGGTCCCGGCCCAAACTTTTCTGCCCCGTG-GGGGAGGGGCGTTCTGCGGATTCGGGGAAAATGAGTGCAGAAACCCCGTTCATAATTTGG------AGGAATTTCCCGAAATTCGGCTCGGACGGT-CACAACTGGGGG-TTGGTGTAAAATAGCGTGGTGTGGTATGGGTC-TTGATTTTGAGTGTGGGCTTT--TGTTTGGGGGAGTGGGTT-TATTT-T-------------------GAC-T-------T-TTT--------CAT-T-TATTTA-TTTAAT-TTT----AAA---T-T-TT-AATT-AGTTATATTTG--T--T--GTTGTT-----GCA-AT--------TCTAC-G--TGTGT-G---A--TATAG-TGTG-G--GC-GATA---CTA-GT---GATT-TGGGTAGGG-ATGT-------G---------------------TGT-GG-ATACTGTGAT-----TAAA---------GTTGTTT-GGTTG-GTGCTTG--A-TTGTT--------AGG-TGTGAGGTTAGATGC---GGGCGT---AT-GAGGCT-T-G--T-TACG--CGTATT-GGTGGTTTTG-GGTAA-T-AGAA----TATAAGT--TAT--------ATTGT--------AAA---T--G--------TGGGC--TTA-AT--TAGATGT-AA-----TG-CGC--------------TGATGTTTG-GT-GTGGGGATTGCTTA--TA---TGAGTT---TTGATGC-GTTGGGGT-G------G--AT-----T----AT--GTTTAATGC-T--TT--------ACGA----T-ATCT---TT-TGGCT-T---TTTGCT-GCTTTTAAGTTTGTTGGA--------TTT--------TGTGTTGT-GTGGT--GAGGG---TAC-TTTGGT------T--GGTT----ATG--TGATGTTT----------TA------AGA---TGTT---G---T----T-GA---TA------------------------------------------------------------------------------------------------------------------------------------------------------------------------------------------------------------------------------------------------------------------------------------------------------------------------------------------------------------------------------------------------------------------------------------------------------------------------------------------------------------------------</ns2:sequence><ns2:name>KY698826.1_Leishmania_amazonensis_strain_MHOM/GF/2007/2007_24_clone_2007_24_5_minicircle_kinetoplast,_complete_sequence</ns2:name></ns2:Sequence><ns2:Sequence dsseqid="sq18" id="sq17"><ns2:sequence>-------------TGGTATTTTACTGTTTGGAAACATTACGTGACATAGTTGTCTGGCGGGTTAGGCTGTGGTTGATGGGGAAAGTGGGTCCGGCCCAAACTTTTCTGCCCCGTG-GGGGAGGGGCGTTCTGCGGATTCGGGGAAAATGAGTGCAGAAACCCCGTTCATATTTTGG------CCAAAAATCCCGAAATTCGGCTCGGACGGC-TACAACTGGGGG-TTGGTGTAAAATAGCGGGGGAGTGGCGTTGGAGGTATTCTCTTTGTATGGGTTT--GTACTTTATGCGTT---T-TGATTTG-------------------GCG-T-------GTTGCA-------TTT-G-TTGTGA-TTTGAT-TTT----GTG---T-G-TG-GGCT-GGTTTCGGGCA--G-TG--ATA--T-----AAT-TC--------GCTGT-T--TGTTC-A---T--TTTAT-TTATTT--TA-GTTT---ATT------TATT-TAGTTATTG-TGTT-------GTGT-T------------ATTAGTT-GG-ATG---GTAA-----TAAT---------TTTATTT-GATCT-TGTTGAT--G-T---T--------C-G-TGGTAGA----GTTG---ATGTTG---TT-GTTCAT-T-G--T-GATAT-AATATT-AATGTAATAG-GAATA-T-AACA----TAAATGT--AAT--------AT-----------AAG---------------TGGGG--TTG-GTGGTGTGGGT-AA-----GT-TTG-------------GGTTTGTGAG-GTGTTAATTTGCGGTTG--TGTATTTGTTTT-GTGGGTGG-GTGGGCTG------------------T----AA--TGTTAAAGTTT--GA---------------------A---TT-TGGAT-A---ATTGAT-GTTTATTGTGTTAGAAGC--------TTA--------TGTGGT-T-ATCGT--TTGCG---TTG-TGAGTT------T--GTTG----ATG--CGTGTTGG----------AT------TGG-------------------------------TT-------------------------------------------------------------------------------------------------------------------------------------------------------------------------------------------------------------------------------------------------------------------------------------------------------------------------------------------------------------------------------------------------------------------------------------------------------------------------------------------------------------------</ns2:sequence><ns2:name>KY698827.1_Leishmania_amazonensis_strain_MHOM/GF/2007/2007_24_clone_2007_24_6_minicircle_kinetoplast,_complete_sequence</ns2:name></ns2:Sequence><ns2:Sequence dsseqid="sq20" id="sq19"><ns2:sequence>------------CGGTGGTAGGTGA-ACAGACGGTGTGGGGTTTTGAGTTTGTGTGGGTAGACCGTGGTTGGAGCCTGAAAACATGGGTCCCGGCCGAAACTTTTCTGCCCTGTG-GGGGAGGGGCGTTCTGCGATTTTGGGAAAATTGATAGCAGAAACCCCGTTCATAATTTGG------GGGAATTCCTCGATTTTCGGCTCGGACGGT-CACAACTGGGGG-TTGGTGTAAAATAGTCGGTAGCGGGTATGGTGCTATTTTGGAGACTTTTGATTT--TTTGAT-TTTAAAGGTCT-GGCCTGC-------------------GTG-T-------TGTTA--------GGG-GTTTGGTT-ATGTAG-TTG----TCG---T-T-G--TCT---GGCTTTATTT--G-AT--GTTGTT-TGG-TTG--C--------GT-TG-G--GGCTA-CGTTG--TTTGT-GTGTGA-------T-----TA-TA---TTTT-AGTTGTTTT-TATG-------ATGG-G------------TTTAGTG-GG-CTGGTGTTTG-----AAAT---------------------G-ATTG--------ACCT--------AG----TCAGCTTTGGTAG---TGTGTT---GT-TG-ACG-T-G--T-TGCC--GGATTA-GATGTTATAC-TATGG-T-ATTA----TATGG----TAG--------AATAAGT----TATATT-AT--G-TA--ACAATGGC--TTT-TGGGGATTTGT-GA-----GATGCTAG-GTT---GTATGGTTTGTGTG-TTATTA-GATTAGT--G--T---GATAATTT-ATGATCTA-GAGT--TT-TATCG--T--TGC----T----AT--ATTTTAATATTA-TA--------TTTT--GTG-TGCT---TT-GATTT-A---CTTTCC-GGTT-TGTAT-------G--------ATT--------GATTTTAA-GTTGG--ATT-------A-CTGC----------GTTTTACGGATT--TATTGGTTATC----------------------------------------------------------------------------------------------------------------------------------------------------------------------------------------------------------------------------------------------------------------------------------------------------------------------------------------------------------------------------------------------------------------------------------------------------------------------------------------------------------------------------------------------------------------------</ns2:sequence><ns2:name>KY698828.1_Leishmania_amazonensis_strain_MHOM/GF/2007/2007_24_clone_2007_24_7_minicircle_kinetoplast,_complete_sequence</ns2:name></ns2:Sequence><ns2:Sequence dsseqid="sq22" id="sq21"><ns2:sequence>-------------TAATGGCGTGGGTGTGATCTGTGATTGAGGTTGTGGAGTTCGGTTGTGGAGTTGTTGTGGTCGGTGAAATTGGGCTGAAATCCCAAACTTTTCTGCCCCGTG-GGGGAGGGGCGTTCTGCGAAAATGGCAAAAATGAGTGCAGAAACCCCGTTCATAATTTGG------GGGAATTCCTCGATTTTCGGCTCCGGCGGT-CACAACTGGGGG-TTGGTGTAAAATAGTCGGGTGTGGGTGGCAGGTGTCTGGTTTTGGATTTAGATT--GGTTTGATT-CGAGTGCT-TGGTATT-------------------TGT-G-------GGAAT--------GGT-A--TTGGT------T-GTT----CAG---T-G-TG-ACTT-TTGGTGGGTACAGA-GT--TTGGTT-ATT-TGT--T--------TA-TT-T--TAATT-G---T--TACGT-GTGGTT--T--GATA--TTTA-AC---TTTA-GATTTATG------------------------------------------G--TTATATG-----TGGG---------CGTTA------TT-AGAGCTTGTA-TTGAA--------TGT-GAATTTGGGTGTAAC---TGTTGT---AT-AG-ATAGTTT--G-GTAG--GGGTTT-GAATAATTAG-ATTTC-A-GACT----TATAT---------------ATATAAT---ATATT---------TG--ATATTAGG--TGT-TATGAGTAGCT-TT-----GA--TGAT-TGT---TTGAGGTTGGAGTT-GTGGTT-GGAAGGA--T--A---TGAAGCGT-TGTGGTAT-TCGTTTTA-ATTG-------TT----T----GG--G------TGTT---A--------TTGT--AAC-TTAC---GA-CTCAC-T---TTATTT-ATA---CTGC----ATTG--------TTT--------TGTATTAT-GATAC--CTACT---GTG-GTTAGAT---ATATGTTTG----TAC--TTTGATGT----------T--------------------------------------------------------------------------------------------------------------------------------------------------------------------------------------------------------------------------------------------------------------------------------------------------------------------------------------------------------------------------------------------------------------------------------------------------------------------------------------------------------------------------------------------------------------</ns2:sequence><ns2:name>KY698829.1_Leishmania_amazonensis_strain_MHOM/GF/2007/2007_24_clone_2007_24_8_minicircle_kinetoplast,_complete_sequence</ns2:name></ns2:Sequence><ns2:Sequence dsseqid="sq24" id="sq23"><ns2:sequence>-------------TGCCAGTTCGGGTTCCGGACGATGGCTGGTTGTGGTGGTTCTGAAGTTTATTAGGTGTGTATCTGGGGGAATGGGTCCCGGCCCAAACTTTTCTGCCCCGTG-GGGGAGGGGCGTTCTGCGATTTTGGGAAAAATGGGTGCAGAAACCCCGTTCATAATTCCC------CGGAAAATAGGGCGTTCCGGCCCGGGCGGT-GGAAACTGGGGG-TTGGTGTAAAATAGGCGGTGGGTGCCGATTTTGGATTTTTGATGGGCTTGGAGG--CCTTTAAAATGG--GGGT-TGGATTT-------------------TGG-G-------TCGCT--------GGA-A--TGGTG-TTTTAA-TTT----CTC---T-T-TT-TAG----ATTTATTTT--T-AT--ATTTAT-AGT-TTGTTA--------TATTA-T--TTGTA-GA-TT--CTAGT-TTATAT--AA---A-----TG-TT---TGTT-TATTTTAAC-GTTA------------C------------A---TTG-AT-G--CTGTTTT-----GTAT---------TTTAATT-TTATT-TTGGGAT--C-GTCTT--------CCG-ATGTGCTTTTGGTTG---TTTTGG---GG-TG-----A-T----------CTTTAC-GATGGAGATG-TTATA-T-ATTA----TATAT-----------------GTAAC---TTATATT-GT--G-TA--ATATGATT----A-TGGG----TAG-TG-----GG--TGAT-GGT---GGTGTTTGACTGGA-TGTGGT-CTTAGGG--T--T---GTATT--T-TA-----A-CTTTACTT-TCTTT--T--TTA----C----TT--TCGCTATTTG---TA--------GTTT--TAT--------AC-C---------TTTGAT-GTTT-GTAGT--TGGGTT--------TGT--------GGGTTGGT-ATGTG--C---------A-TGTGTTG---GTTGGTTGCGCTTGTG--TGGGGTTTGTGT-GG---GGT---TTGGT---T------------------------------------------------------------------------------------------------------------------------------------------------------------------------------------------------------------------------------------------------------------------------------------------------------------------------------------------------------------------------------------------------------------------------------------------------------------------------------------------------------------------------------------------------</ns2:sequence><ns2:name>KY698830.1_Leishmania_amazonensis_strain_MHOM/GF/2007/2007_24_clone_2007_24_9_minicircle_kinetoplast,_complete_sequence</ns2:name></ns2:Sequence><ns2:Sequence dsseqid="sq26" id="sq25"><ns2:sequence>-------------ACTGTAGTGTTTATTTATGGTGTGGGGTTAGTTGTGTTGGTATGCGTTTAGTGTGGGAATAGAAGGGAAAGTGGGTCCCGGCCCAAACTTTTCTGCCCCGTG-GGGGAGGGGCGTTCTGCGATTTTGGGAAAAATGAGTGCAGAAATCCCGTTCATAATTTGG------GGGATTCTGGCCAAAAATGCCTCGGGCGGT-GGAAACTGGGGG-TTGGTGTAAAATAGCGGCGGGGTGCGCTGTTGATTGGGTTTGACGTGTACTCGG--GCTTGGGATGACTGT--A-GTTTTTA-------------------GAT-T-------TGAGT--------TTT----TATTT-TGTCGG-TTA----GAT---A-T-GT-TGT--ATTTTTAATATGTA-GT--TAAATT-TAT-T---TT--------TA-TA-A--TTTAT-AC-GT--AAGAC-GCAT-----A-CAT----GTG-GT---ACTT-GCATG--------------------------------------TGT-GA-T--ATTAACA-----TTGG---------TTTTTAG-TTGCT-ATTT-TGGAT-GAGTT------CGGAT-GGTTCTGGATGGATG---GTTATT---GT-GGTGGG-T-G--A-C-CC--GTTAGG-GGTTTTCTT--ATTGA-T-AATA----TAAAT-----------------TGTGA---GTTAAAT-GG--A-TT--AGGTGGAT--TTG-GG-----CGT----------T-CTGCG-GTG---T-------GATGTT-ATATGATTATTTTGGTG--TGTTATGTTTAT-CAGGTTTA-AGTGACTA-ACGTG--T--TGG----T----AC--GTTATATATTTG-TC--------CTAC--AGA--TAC---TA-TTACA-C---ATTCAG-GTT---GTTT----TAAA--------TAG--------TTTTGTGT-GTGGT--TAGTG---TAG-CATGTG------T-ACATCT---GTG--TTA------------------------------------------------------------------------------------------------------------------------------------------------------------------------------------------------------------------------------------------------------------------------------------------------------------------------------------------------------------------------------------------------------------------------------------------------------------------------------------------------------------------------------------------------------------------------------</ns2:sequence><ns2:name>KY698831.1_Leishmania_amazonensis_strain_MHOM/GF/2007/2007_24_clone_2007_24_10_minicircle_kinetoplast,_complete_sequence</ns2:name></ns2:Sequence><ns2:Sequence dsseqid="sq28" id="sq27"><ns2:sequence>-------------TTGTAGTGGGTGTGGAGTTAGGTGTGGGATGCGTTTTATGGTTAGGGTGGTGTGGGGATTTCTTTGAAATATGGGCCCCGGCCCAAACTTTTCTGCCCCGTG-GGGGAGGGGCGTTCTGCGGATTCGGCAAAAATGAGTGCAGAAACCCCGTTCATATTTTCG------AGGAATTTCGGGAATTCGGCCTCGAGCGGT-GGAAACTGGGGG-TTGGTGTAAAATAGCG-GGGTGCTTCGGGTTTTTAATGTTGGGCAGTTGGATAG--ACCTACTTGCCTTCTCTT-TTTCTA------------------------T-------TTTGA--------TTG----TGGCC-TGGGCC-TTC----TTT---T-A-TG-TGT--GGTATTCTGT---G-CT--TGAAGT-TTG-TTGTCT--------GG-TC-T--TTTGT-GC-TT--TG-TT-ATTATA--TT-CGG----TTT-AT---TATT-GTCGT------------------TT-G------------G--ACTG-GT-T--TT-TAGG-----GTGG---------ATTGTAT-TACTG-TTTT-GGGGT-GGCGT---------TT-G-GGATTTTCGTTAG---GGTCGA---GT-CAGATG-G-G--T-TACT--TACACC-TGTTATATGA-CTTAT-T-ATAT----ATTAT-----------------ATGAT---ATATTGT-GG--C-TT--TTGGCCTT--ATG-CTCT-TATGG------------TTTAG-ATT---AGGTT-------GT-TTAGGATCTTTTATTT----GTTCTAATTTC-GATATTAA-ATTTATAA-A---A--T--AAT----T----GT--GTTATATACTTG-TG--------TTAT--GCT--TAC---TT-TTCTG-T---T--------T---ATGT----TGTA--------GGA--------TGTAGC-----------GTTA---TAC-TGCGCC------T-CGGCGGTTTATG--TTTTGTATG-----T---GAT-----GAC---TGTC---G-----------------------------------------------------------------------------------------------------------------------------------------------------------------------------------------------------------------------------------------------------------------------------------------------------------------------------------------------------------------------------------------------------------------------------------------------------------------------------------------------------------------------------------------</ns2:sequence><ns2:name>KY698832.1_Leishmania_amazonensis_strain_MHOM/GF/2007/2007_24_clone_2007_24_11_minicircle_kinetoplast,_complete_sequence</ns2:name></ns2:Sequence><ns2:Sequence dsseqid="sq30" id="sq29"><ns2:sequence>----------GCTGT---TTAATTATGGGGTTTGAGGGGTAATTTAGGTTGGATGTTTGGATGTGGTTGGGGGTACCCGAAAAATGGGTCCCGGCCGAAACTTTTCTGCCCTGTG-GGGGAGGGGCGTTCTGCGGATTCGGCAAAAATGAGTGCAGAAACCCCGTTCATATTTTGG------AGGAATTTCTGGATTTCCGGCTCTGGCGGT-GGAAACTGGGGG-TTGGTGTAAAATACCCGCGTGTGGGTACGGGCTCCCTTTTTGCCTTGATGAACC--CTTTATGTTTGACGCATT-GGGTGTA-------------------T-----------TGATC--------TAG-ATTGTCGT-TTGAGT-TCA----ATG---G-A-TA-TGT----GTGTTATTT--G-TG--GTA-----CA-TTT--T--------GA-GT-T--G--AT-AT-TT--TTAGT-TTGGTG--TA---T-----GG-GT---TGTG-GTGGGGTTT-TATT-------GATT-T------------A--TGTG-TG----GTGAGGG-----GCTG---------A-TTTG--TTAGT-TGTT-------TTTAT--------GTT-TGACTTGGTTGGTTA---TCTTTT---AT-TG--TT-A-C--T----A--TAGTCT-GGTTACTTA-----CA-T-TAGA----TT----A--GTA--------ATTGCCT----TTTATT-AG--G-TA--AG--------TTG-TGGG-TT--TT-GA-----TT--GGAA-TAT---TAGGATTGCGTGGG-TATAAT-TTTGTGA--G--T---TTTATTTT-AATTTTTG-ATTTGTTT-GGTTT--T--GTA----T----TA--ACTT--GCCT---TT--------TTTT--ACT----T---TT-TGGTT-T---GGTTG--------ATGT--GATGTT--------TGA--------TGTTTCTA-CGTTG--TAGTG---GTG-TAGGTGT---TTACTTAAACTTTATA--GATTGGGGT------------------------------------------------------------------------------------------------------------------------------------------------------------------------------------------------------------------------------------------------------------------------------------------------------------------------------------------------------------------------------------------------------------------------------------------------------------------------------------------------------------------------------------------------------------------------</ns2:sequence><ns2:name>KY698833.1_Leishmania_amazonensis_strain_MHOM/GF/2007/2007_24_clone_2007_24_12_minicircle_kinetoplast,_complete_sequence</ns2:name></ns2:Sequence><ns2:Sequence dsseqid="sq32" id="sq31"><ns2:sequence>---------TGTTGTTAAGTTGGTG----TGTTGTGTAGGTGTTTAGGATGGCGCTGTGGACTGTTGTGTGGAGGATGGGGGGTGGGCCAGAAACCCAAACTTTTCTGCCTCGTG-GGGGAGGGGCGTTCTGCGATTTTCGGAAAAATGAGTGCAGAAACCCCGTTCATATTTTGG------GGGATTTTGGGGGATTCGGCCTCGGGCGGT-GAAAACTGGGGG-TTGGTGTAAAATGGTGGAGCGGGCGTTCTGTTTTGGATTTAAATGGTGGACTTG--CCTCTTTTGGTTTTGATT-TTTCTTT-------------------T-T-C-------TTTTG--------TTT-A--CTGTG-ATTATT-TAT----ATT---T-G-TT-TATA-GATTGTTATTT--A-AT--TTCTTT-GAT-TTT--A--------TA-TT-T--TACTT-GG-AT--ATAGT-GCGGTG--TT---A-----TG-CT---TGTT-ATCACGTGT---GG-------GCAT-T------------ATTATTT-AC-TATGCGCGTT-----TTCG---------G-TTGTT-ACATT-TGTG-------GTAAT--------AGT-TCGTTGGTGTGGTGC---TGGGTG---G-------------------A--GATTGG-CTCTGT--------GG-C-CTTA----TATATTT--GTA--------TTTGTAT----TGTAAT-AG--T-TA--GGTTAGAT--TTT-GGAA-TGATGT-GG-----TG--GGCT-TTA---CCTAGGATTGATGT-TAT----TTTGATT--C--T---TTTAATTA-TG-----A-TGATATTT-TATTA--C--TTT----T----AT--ACACTTTCAT---TT--------ACAT--TTG-CTGG---TT-GGCTG-T---AGTGGT-GGTA-TGGTT-----CGG--------ATT--------GATGGGGC-TTTTG--TATGA---TTA-TGAGGG------TTATAAGATTTTAT-----------------------------------------------------------------------------------------------------------------------------------------------------------------------------------------------------------------------------------------------------------------------------------------------------------------------------------------------------------------------------------------------------------------------------------------------------------------------------------------------------------------------------------------------------------------------------------</ns2:sequence><ns2:name>KY698834.1_Leishmania_amazonensis_strain_MHOM/GF/2007/2007_24_clone_2007_24_13_minicircle_kinetoplast,_complete_sequence</ns2:name></ns2:Sequence><ns2:Sequence dsseqid="sq34" id="sq33"><ns2:sequence>-------------TTCGTGGATTTGAGTTTGATGTGTGGTGTGGGGATGGTAGATGTGGGTGGGTAGGAAATCGGTGGGAAAATGGGCCAGAAATCCAAACTTTTCTGCCCCGTG-GGGGAGGGGCGTTCTGCGATTTTGGGAAAATTGATAGCAGAAACCCCGTTCATAATTTGG------GGGGATTTCCCGAAATTCGGCTCGGGGCGT-GACAACTGGGGG-TTGGTGTAAAATAGGGGCGGCTGCTTCGGGCTTTTAAATCGGATTGGGGTTCGG--GCTTTTTAAATTGGGTCT-CTGGGGT-------------------TAT-T-------GTTCA--------GAT-T-TGGTTA-CACGGC-TTT----CTTT-TC-G-GG-TATT-TTTTGTTTGTG-GT-----GGGTGT-GAT-TGTGTT--------GGTTT-A---GGTT-G--TT--ATGTT-TATG-----TGGG-G---CTG-GT---ATG--G---TGTAA-CCTG-------TTG--T------------TATTGT---------TTTTGC-----TATT---------TTGATTT--CGTG-GGCATTT-GT-TAATA--------GGCTCTTGTTTGGAGTTTA---TGT-------G-GATTAT-T-G------------GGCA----TATTTGA-TAAGT-T-ACAA----TTGCTTT--TGA--------TTAGGC-------TTTT-GT--A-AG--GGGTTTGA--TAG-TGATGCT------G-----GC-TTGAT-TGA---TGGTGGCA--A-TG-----TTTAG---------------------T-GGTCGTTG-TGTTATTG-GTGT---T--ACA----T----TT--GTGATTTTATT--GT--------TCAT--TT---TAT-T-AC-ATGTT-A---G--------TT-TCCGTATC-------------------------GTTAATA-TGTTT--TGA-----TAT-TATACA------T-GTAGTTAA-CTG--TATTGACTT---------AT-------AA---TTTG---T---C----A-GG---TT-----------ACAT---------------------------------------------------------------------------------------------------------------------------------------------------------------------------------------------------------------------------------------------------------------------------------------------------------------------------------------------------------------------------------------------------------------------------------------------------------------------------------------------------------</ns2:sequence><ns2:name>KY698835.1_Leishmania_amazonensis_strain_MHOM/GF/2007/2007_24_clone_2007_24_14_minicircle_kinetoplast,_complete_sequence</ns2:name></ns2:Sequence><ns2:Sequence dsseqid="sq36" id="sq35"><ns2:sequence>------------ATTGGCTGGTTTATGTGGGTAGAGATGTGTGTTTTGTTTGATGGGTGGAATGATGTGGGTGGATGGGGAAATGGGT-CCCGGTCCAAACTTTTCTGCCCCGTG-GGGGAGGGGCGTTCTGCGGAAACGGGAAAAATGAGTGCAGAAACCCCGTTCATAATTTCC------TGGAAAATAGGGGATTCCGGCTCGGGGCGT-GGAAACAGGGGG-TTGGTGTAAAATAGGGGCGGTCGGTCTGGAGGTGCTGATATTAAGCCTGTCAGG--GCTTTTGGG--GTTGGTG-ATTGCGG-------------------CTT-T-------TTGCT--------GAT-T-TTTGGG-GT--GG-T----------------GT-GTTT-TGGGATTGGTT-TG-TT--GGCTGG-GC---CGAAT--------CGTTT-T--TCTTT-T--GG--TTTGC-TGATTTGTTGGTTTC---CTT-TT---TATCTTTA-TGTT-----T-------AGTT-T------------TTTAG-T-TG-TGCTGTTATG-----TGTT---------GTTATTC---GCT-TATTTC--GC-ATTTA--------CC---TTTTAGTCGGGAGG---TTGTT----GG-TTAC-G-T-C--G-AC-----------GTTAATTGA----------CACT----TACAATA--TGT--------TATATAT---TAGACTT-GT--A-GG--GTT-TGGG--TAA-GGTGTTTG--T-AA-----TG----TG-ATG---AT-TACGTT---------GTATTTAACATGTG--ACACT--GTA-----TGGTAATATT------AATTC--A--TAA----T----TA--CTTTGTGCTTT--AA--------ATGG--ATA-CATC-T-AT-ATGAT-T---CTATAT-GCTA-TAGTTTGGCCA-----------TT--------GACGATTA-TGTTG--GGTTA----TT-TGTTTG------T-AGGGTATT-G----G--------------------------GT---GTAG---T---G----T-GA---TT-----------TTAG---------------------------------------------------------------------------------------------------------------------------------------------------------------------------------------------------------------------------------------------------------------------------------------------------------------------------------------------------------------------------------------------------------------------------------------------------------------------------------------------------------</ns2:sequence><ns2:name>KY698836.1_Leishmania_amazonensis_strain_MHOM/GF/2007/2007_24_clone_2007_24_15_minicircle_kinetoplast,_complete_sequence</ns2:name></ns2:Sequence><ns2:Sequence dsseqid="sq38" id="sq37"><ns2:sequence>----------TTGG---GTTGGGATTGCGGTGTGTGGTGTGCTGTTGGTTGGGTGTTCGGTTATGTTTAGAAATTGCCGGAAAATGGGTCCCGGCCCAAACTTTTCTGCCCCGTG-GGGGAGGGGCGTTCTGCGGGTTGGGGAAAAATGAGTGCAGAAACCCCGTTCATAATTTAG------TCGAAAATCCCGAAATTCGGCTCGGACGGC-CGCAACTGGGGG-TTGGTGTAAAATAGGGGTGGCTGGGCTGGAGGTTCGGTGTTAAGGCTTTCAGGG--GCTTTTTTAGTTGGGGTA-TGGAGTC-------------------TGG-A-------TGATAA-------GTT-T-TATTTA-TGTGAG-GGG----CTT---C-G-TA-TAGT-TGTTTGGTTTG--G--T--TTGTAT-----GTG-GT--------GGGTC-T--TGATC-T---A--ATATT-TGTGTT--AT-AATT---ATT-----------TGGATTGTT-AGTG-----------------------------CTG-GG-GTG-----GA-----TTGG---------GTTTGTG-TGTGG-GGAAGAT--G-TTGTG--------ATG-AATGGGTGTT-GGTT---ATGAG-----T-TGCAGC-T-G--A-CAC-------TA-CATGGATGTG-GTGCA-T-ATAT----TATCTTT--TAT--------TTGTGAA---TATTAG--AT--G-TT-----TTGGC--TTT-GG--------G-AG-----GG-TGGTA-ACT---TTAGGGTTTGGAGT-TT-GGTGTATGAGGTTG--GG---TTATTTA-ATTGATGT-GTTAGGTT-T------C--AT-----T----GT--GTTATTTGGAT--TT--------AT------T-TCAC---AT-AG-AC-T---TTTGCG-GTTTTTTATTTT-------------------------ATAGTTTA-AAGTA--TGCGA---TTT-AGTTGT------T--TTGT----AAA--ATGGTTTG----------AG------CCC---TTTT---G---A----T-GA---TAGG----------------------------------------------------------------------------------------------------------------------------------------------------------------------------------------------------------------------------------------------------------------------------------------------------------------------------------------------------------------------------------------------------------------------------------------------------------------------------------------------------------------------</ns2:sequence><ns2:name>KY698837.1_Leishmania_amazonensis_strain_MHOM/GF/2007/2007_24_clone_2007_24_16_minicircle_kinetoplast,_complete_sequence</ns2:name></ns2:Sequence><ns2:Sequence dsseqid="sq40" id="sq39"><ns2:sequence>---------GTTGTGATGAACTATGTTTTACGTGTGGTACGAGGTTGAAT-T---TGAGGGGATTTGTGAGTGGCCTGGAAAATGGGTCTCGGCTCCAAACTTTTCTGCCCCGTG-GGGGAGGGGCGTTCTGCGATTTTGGGAAAATTGATAGCAGAAACCCCGTTCATAATTTGG------GGGATTTTCGGGAATTCCGGCTCCGGCGGT-GGAAACTGGGGG-TTGGTGTAAAATACGGCGTGTGCTCGGGTCT-TTGGCTTCTCGTGGGCTGGTCT--TGGCCTTTTTGGTATGGT-ATTTGGG-------------------GTT-T-------TTACT--------GGT-T-TGATGT-TTTGGA-TCT----CGA---T---TG-TGTT-TTGATTTGGAT-TT-AT--TG-TGG-GTT--TGCAT--------TGGGG-G--TTTGT-T--GT--TTTAC-AGAGGG--------------G-TG---TTTATTTCTTTTTA-AATT-------GTGA-A------------TTTGTAA-TT-TAAGTTTTTG-----TGAT---------TTAACATATGTTT-TTTTATA-TG-TTAGC--------GT---TGGTATATGACCTG---TGATG----GG-CT-TAT-C-T--G-CG-------GTT-AATGGATAT----------GGAA----TAAGTTG--CCT--------TTAATAT---TGGCTTT-TA--G-TT--GGGATGAC--TT-------TGA--T-TA-----GT-G--TG-GGG---CTTAGGCTT---------GTATAGTTGGCGTG--TTAAG--ATTGA-T-TTATGATTTTGATTG-TTTTA--A--CAT----T----GT--GTACTAC--TT--T------------T--ATG-TCTT-T-GT-ATAAT-T---T---GT-GATC-TAGATTTGTGATC--------CGG--------CGTATTGG-TTTGG--TGTTA---GAT-TGTATG------T-TAGATAGA-T----T--------------------------TG---TGGA---T---T----T-AC---GT-----------TT-----------------------------------------------------------------------------------------------------------------------------------------------------------------------------------------------------------------------------------------------------------------------------------------------------------------------------------------------------------------------------------------------------------------------------------------------------------------------------------------------------------</ns2:sequence><ns2:name>KY698838.1_Leishmania_amazonensis_strain_MHOM/GF/2007/2007_24_clone_2007_24_17_minicircle_kinetoplast,_complete_sequence</ns2:name></ns2:Sequence><ns2:Sequence dsseqid="sq42" id="sq41"><ns2:sequence>-------------ATATGGTTGTTTGTTTATTGGTTGGTAGTGGGTAGATTGTTTCTGTGGATTGTGGGGATTGGCTCGAAAAATGGGTTCCGGCCCAAACTTTTCTGCCCCGTG-GGGGAGGGGCGTTCTGCGGATTGGCGAAAAATGAGTGCAGAAACCCCGTTCATATTTTGG------GGGATTTTCCGGAAATTCGGGTCCCGGGCT-CGACACTGGGGG-TTGGTGTAAAATAGGGGCGGGTGGTCTGCCCTTTTGGATTGGGGCTGGTCTGCC--CTTTTGTATGGTGCGTTT-GGGGGTG-------------------GTA-A-------TTATT--------TTA-AATTGTTT-GTATAG-TAT----ATT---T-A-TA-TTT---GGTATAATTT--A-AT--ATT-----AT-TAA--T--------TT-AT-C--GGTTT-TG-TT--TTATT-TAAATT--TG---T-----TG-TT---TTTG-ATTTGTGGG-CTGC-------CTGC-G------------ATTTATG-CG----GTTTGGG-----TGCT---------C-TGCTT-CGCTT-TCTT-------T-----------------------------TA---TCTTTG---TT-TG--GG-A-G--T----T--GTTATT-GGTTTCTATC-TTTGA-T-GTGA----TTTCATT--ACA--------TATATAA----GTTATA-TT--G-TG--A---TTAT--TAA-TGGC-TT--GT-TT-----TG--GGAT-TGG---ATGGGTTATGTTAC-TGCCTT-GATTTGG--C--T---TTCTT-----------G-GGGTA-TG-AGTTT--C--TAG----T----GG--GTTGTGATAT---TA--------TTAT--ATT----T---TG-TGCGT-A---AACTAT-CTTT-TGTGTGACTATGT--------TGT--------TATACTGT-GTTCA--TGTTA---G-C-TTTGAGT---TTGTACATAATGATAC--TTTACACGT------------------------------------------------------------------------------------------------------------------------------------------------------------------------------------------------------------------------------------------------------------------------------------------------------------------------------------------------------------------------------------------------------------------------------------------------------------------------------------------------------------------------------------------------------------------------</ns2:sequence><ns2:name>KY698839.1_Leishmania_amazonensis_strain_MHOM/GF/2007/2007_24_clone_2007_24_18_minicircle_kinetoplast,_complete_sequence</ns2:name></ns2:Sequence><ns2:Sequence dsseqid="sq44" id="sq43"><ns2:sequence>-------------TATAGTTTAGAGTTTCAGGTCGGAGGGCTACACTATGTTGTTTGAGATGTGGTTTGAAATTGTCTGAAAAATGGGTCCTGGCCCAAACTTTTCTGCCCCGTG-GGGGAGGGGCGTTCTGCGGAATCTTCAAAAATGAGTGCAGAAACCCCGTTCATAATTTGG------GGGAATTTCCGGAAATTCGGGTCCCGGGCT-CGAAACTGGGGG-TTGGTGTAAAATAGGGGCGGCTGCTCTGGGTCGCTGATTTTAAATGGGTTTGAG--GCTTGTTCT-GGTCTGTT-TAAAGTT-------------------GGT-T-------TGTTT--------TTA-T--TTGAT------T-AAT----AAT---T-T-GG-TGAT-ATCTTTT-TA--TA-AA--TATGTT-TTT-GCT--T--------TG-AG-T--TGGTT-A---T--GTTGT-TT---------------TCAC-TG---TTCG-GGCTTGTTA-GTGT-------GGGT-G------------C--TTGT-TT-T--GGATGTT-----ATGG---------AGGGG------TT-AGACCAAGGC-TTGGA--------TAT-GTGGTTTGGGGTTTG---GGGTTT-------A-GGCTT-T--A-TTAT--ACGTTT-TGTGTTATAT-ATTTG-T-ATTT----ATTATGT--AAT--------ATGTAAT---GCCTT---------TG--ATCTTAGG--GTT-TGATGGTAGTT-TA-----GA--TGCC-TGT---TCGGGCTTGTTAGT-ATGGGT-GTTTTGC--A--T---GTAATGTT-TGTGGTAC-ACCGTTGA-CAT-------------------------------------T--------TTAC--ATT-CTTG---AT-TGTTA-T---TTACTT-GTT---GGTT----TATG--------TTA--------TTATCTCA-GTGTT--TTATG---GTA-TGAAT------GTTGTTTT----GTA--TTTGTT---------------------------------------------------------------------------------------------------------------------------------------------------------------------------------------------------------------------------------------------------------------------------------------------------------------------------------------------------------------------------------------------------------------------------------------------------------------------------------------------------------------------------------------------------------------------------</ns2:sequence><ns2:name>KY698840.1_Leishmania_amazonensis_strain_MHOM/GF/2007/2007_24_clone_2007_24_19_minicircle_kinetoplast,_complete_sequence</ns2:name></ns2:Sequence><ns2:Sequence dsseqid="sq46" id="sq45"><ns2:sequence>----------ATGTGCTACGCTTAATTTTAGATT---TTAGATCATAGTTTTATGGTCTTGTTGTTGTGGATGGTCTGGAAAATAGGGTTCCGGCCCAAACTTTTCTGCCCCGTG-GGGGAGGGGCGTTCTGCGATTTTGGGAAAAATGAGTGCAGAAACCCCGTTCATAATTTGG------GGGAATTCGGGGGATTTCGGCTCGGACGGT-CACAACTGGGGG-TTGGTGTAAAATATGGATGG-TTGATCTGGGCTTTTAAATTTAATGTGGGTTTG--GGCTTTTGAATTTGGTTT-TGGGG-G-------------------TG--T-------GGGTT--------TTA-T-TTTTTA-TTTGAT-TTT----GTT---G-T-TC-TTCT-GGTTATTTGTG--A----------T-----ATG-CT--------TCTGT-T--TGTAG-C---G--TTGTT-TGCC-G--GT-GTTA---AGT--------------CT--TT-ACGT-------G---------------------TTA-GC-TTACTTGATA-----GTAT---------GTTGATT-GTGGT-GTTAGTT--G-G---A--------CAT-TGGTTGTTTTCGCAT---ATGTGT---TT-TACGTT-T-A--T-AGCT--TTGTGG-TATTAGATTA-GATAA-T-AGAA----TATATTG--TAT--------TATGT--------GGA---G--T-AA--G--TGGGC--TTT-TGACTTTATAA-TT-----AT-GGG--------------TTGTGTGCT-GTCG-GCATACAGTTGA--TG---TT-------TGTCTGC-GTTTGATA-T------T--CG-----T----AC--GATTCACATGT--TC--------ATTT----T-TTAC---TT-TTATG-T---TTGAGT-GGTTCTTGTTTA--------------TTT--------TGATTTTA-GTTGA--TTGGA---TTG-T----A------T--GGTT----ATG--CTACTTGT----------GG-------------------------------------------------------------------------------------------------------------------------------------------------------------------------------------------------------------------------------------------------------------------------------------------------------------------------------------------------------------------------------------------------------------------------------------------------------------------------------------------------------------------------------------------------------------</ns2:sequence><ns2:name>KY698841.1_Leishmania_amazonensis_strain_MHOM/GF/2007/2007_24_clone_2007_24_20_minicircle_kinetoplast,_complete_sequence</ns2:name></ns2:Sequence><ns2:Sequence dsseqid="sq48" id="sq47"><ns2:sequence>--------TGAGCTGGGTGGTGGATTAGGGGCGTTCTGTTGGGGGTTTTTGGTGT-----TTATGGGAGATTGATCAAAAAAAGAGGGTTCCGGCCCAAACTTTTCTGCCCCGTG-GGGGAGGGGCGTTCTGCGGATTCGGCAGAAATGAGTGCAGAAACCCCGTTCATAATTTCA------CGGGAAATGGGGAATTCCGGCTCCGGCGGT-GGAAACTGGGGG-TTGGTGTAAAATACGGGCGGCTGGCTCGTGCTTTTAATACCGTGGGGTTTTGGC--T-TTTGTGGTGTGGATTT-TTGGGAT-------------------TTT-T-------GGTTT--------GTA-T-TGCGTC-TTGGTT-GTT----T-T---G-T-GT-TG-----TATGTGTTT-GT--------ATT-TAG-TACATT--------TGTGT-T--TATTT-A--AT--TTAAT-TATTTT--AAATGTT---AAT-TT---TAT--T---TATTA-AGTT-------GGT--T------------AATTGGA-TA-TTG--TTGTG-----ATGT---------TGAAGTG--TATA-GAT---T-TG-TGGTG--------CT---TAGCGGTTTGGTAT---TCTGT-----T-TGTGGG-T-A--A-TTAG--TTGCCT-TA-CACAAT----------ATAA----AATAATA--TTA--------GTTTAAT---TA-GATA-TT--G-TT--AGGGTT------T-TTG----------------AC-ATTAC-CTG---CTGTGCGT--TGAT-GGGTGGTGTTTGCTCTG--ACATT------A-TATGCTTT-TTGTTTTG-CTTTC--A--TAT----T----AACTTT------------T--------TACA--TG---TTG-A-CT-TTAAG-T---ATTGGT----G-TGGTGTGTGGTT----------TT--------ATGAATTG-AGTTT--TGTTA---GTT-TTTGTA------T-TTTAAATG-GAT--T--------------------------GT---TTGG---T---G----T-GG---GC-----------AGATTGA------------------------------------------------------------------------------------------------------------------------------------------------------------------------------------------------------------------------------------------------------------------------------------------------------------------------------------------------------------------------------------------------------------------------------------------------------------------------------------------------------</ns2:sequence><ns2:name>KY698842.1_Leishmania_amazonensis_strain_MHOM/GF/2007/2007_24_clone_2007_24_21_minicircle_kinetoplast,_complete_sequence</ns2:name></ns2:Sequence><ns2:Sequence dsseqid="sq50" id="sq49"><ns2:sequence>-------------GGTGGGTGCAGGTTGTAGCTTGAGATGTGGGGTGGGTGTTCTGAAGTTGTGTCTGGGTATTCGGTGGAAATGGGCCAGAAATCCAAACTTTTCTGCCCCGTG-GGGGAGGGGCGTTCTGCGGAATCCGGAAAAATGGGTGCAGAAACCCCGTTCATAATTTGG------GGGATTTTGGGGGATTTTGGCTCCGGGGCG-TAAAACTGGGGG-TTGGTGTAAAATAGGGGCGGTGGCCTCGGGATTCTTGTTTAAGCGTTTCTTTGG--CGTGGGGATGTGTCTGAT-AGGCTTT-------------------ATT-T-------GGGCG--------TTT-----TTTC-TTTGAG----------------A-TT-TCTT-TTTAAATATGT--G-TG--TCGTTT-GGG-CGT-AT--------GGATA----TGTTT-GG-TT--ATTGT-GATGTT--TTTTAT----G----T---TACT-GTGGTCGGA-TGTG-------GTTT-G------------AT-GGTG-AT-TATGTCGATG-----GTGG---------T-TGTTG-TCATA-TAGTTAAAGT-TGTTA-------ATAT-GGTTA--TCTGTAAG---GACGTA---GA-TTGATGTG-T--C-TGAT--GTATTA-TATATTTA---AGTT-------------GTATTT--ATT--------ATATTTA----GATATT-GT--A-TT--AGGTGTGG--GTT-ATTT-AGCTTT-GA-----TGAT---A-TTG---ATCTCGTTTGGATG-TTACT--TTC--GT--T--T--GT-GGGGTT-TG-----T-GTTTGTAG-A---A--T--TGA----C----GT--ATTTGATATTTGATT--------CTGT--GCA-CTGTTTGTT-TTTGT-A---GTTCAG-TTTT-ACAGATTATCATA--------AGA--------TACTTAGT-GTGTA--TGTTG---TGT-TGT-------------TTA----ATA--TG-------------------------------------------------------------------------------------------------------------------------------------------------------------------------------------------------------------------------------------------------------------------------------------------------------------------------------------------------------------------------------------------------------------------------------------------------------------------------------------------------------------------------------------------------------------------------------</ns2:sequence><ns2:name>KY698843.1_Leishmania_amazonensis_strain_MHOM/GF/2007/2007_24_clone_2007_24_22_minicircle_kinetoplast,_complete_sequence</ns2:name></ns2:Sequence><ns2:Sequence dsseqid="sq52" id="sq51"><ns2:sequence>------------GATTTGGGTATGAGCTGGAATTTTTGTTGGTGTGATTGGGATGAGGATGTTTGTTGGGAATGGCCTGAAAATGGGG-CCCGGCCCAAACTTTTCTGCCCTGTG-GGGGAGGGGCGTTCTGCGATTTTCGGAAAAATGGGTGCAGAAACCCCGTTCATATTTTGG------GGGATTTTGGGGGATTCCGGCTCCGGCGGT-GAAAACTGGGGG-TTGGTGTAAAATACGGGGAGTGGGCTGGGCTTTTTGAGTTGGAGTTCTTTCCCT--GTTTGGGTATATGTTTTT-GGCTTGT-------------------TGG-G-------ATTAT--------CT-----GTGTT-GA--CT-G----------------AT-ACTT-TAGGGTTAGTT-TA-CT--GTTATG-TT---TTATA--------TG-------------T--GG--TTATT-GGTGGGTTAGATCTT---GGG-TT---TGGAT-------------T-------GTGG-G------------TGGCGGC-TG-TGGTACTATG-----GGTA---------CATTGTGTTGCGT-GTTTGGG-GA-TTTGG--------GC---TGTTAT-TAAAGTG---GTCT--------TTAGGG-T-T--G-GT-----------ACATTGTAA----------GCCG----TGGGGTG--CCT--------TTTATAT---TGCTTTT-GT--A-AG--GTAAATGG--GTA-AGTTGTGA--G-AT-----AT-ACGTG-ATG---ATAGAGTTA-TA-A-TTTAAAGTTTGTAGATA--TATTA--CTT-----TAATCTTACTATATG-AGATT--A--CCA----T----TG--TTAGTGTTGGT--AG--------TTTA--GTT-GTTT-T-AT-GTGGC-T---TTTGAT-GAAT-T-----GT-AA-----------T----------TTATTTT-ATTTA--CAACG---ATT-TGTTTG------T-AGGGTGGT-C----T--------------------------T------------------------------------------TG---------------------------------------------------------------------------------------------------------------------------------------------------------------------------------------------------------------------------------------------------------------------------------------------------------------------------------------------------------------------------------------------------------------------------------------------------------------------------------------------------------</ns2:sequence><ns2:name>KY698844.1_Leishmania_amazonensis_strain_MHOM/GF/2007/2007_24_clone_2007_24_23_minicircle_kinetoplast,_complete_sequence</ns2:name></ns2:Sequence><ns2:Sequence dsseqid="sq54" id="sq53"><ns2:sequence>-------------TACGGTTATTAGTTGTGAGGTTGGGGATGAGGGTTTGAGCTTTCGGGTGGGTATGAGTGTGGGTGGAAAATGGGGTCGGAAACGAAACTTTTCTGCCCTGTG-GGGGAGGGGCGTTCTGCGATTTTGGGAAAAATGGGTGCAGAAATCCCGTTCATATTTTGG------GGATTTTTGGCCGGAAATGCCTCGGGCGGT-GGAAACTGGGGG-TTGGTGTGAAATAGTAGCGTGGGGTGCGGGACGGTGGGTTACATATGGGCTTAG--AGCTTCTTTTGGCGGGTG-GTGGTGG-------------------TTT-T-------GGGGT--------GGT-T-TGTGTT-GTTGGC-TTT----GAT---C-T-TG-TG-----TCGGGCTGG-AATGC--G-GTTT-TTG-ATACTA--------TCGTG-T--GATTT-T--AA--TGGTT-TTAGG----TGTGTT---GTC-AT---TCTT-G---GATTT-TTGG-------AGTT-T------------GTGGGT------TTATTTGTT------GGT---------TTGGTTT--T--G-GTATGTG-TT-TT------------A---TTGGATTGTGGTTG---GTGG------T-TGGGTG-A-T--G-TGAG--GTCTTT-GACTTGTACT-TATAT-T-GCCT----TTTGTGC--TTA--------TTGTCTT---A-GAGTG-TT--G-TG--ATGTGGGT--TTG-ATTGCGG------G-----GT-T--GC-GCG---TTGTGTTA--C-TT-GGGGGTTAT------TT--GAT----CTGTC-GGTAATTTAATGAATTT-TATTT--A--A------A----CT--ATATTTTTACT--TT--------TAAT--TAC-ATTT-C-GT-TGTGT-A---TA-------TT-CAGCTGTTTATT----------T----------ATGTTTA-TAATT--TGT-----A---------------A-TGTGAAGG---------------------------------------------------------------------------------------------------------------------------------------------------------------------------------------------------------------------------------------------------------------------------------------------------------------------------------------------------------------------------------------------------------------------------------------------------------------------------------------------------------------------------------------------------------------------------------------</ns2:sequence><ns2:name>KY698845.1_Leishmania_amazonensis_strain_MHOM/GF/2007/2007_24_clone_2007_24_24_minicircle_kinetoplast,_complete_sequence</ns2:name></ns2:Sequence><ns2:Sequence dsseqid="sq56" id="sq55"><ns2:sequence>------------ATGGCTGATTTTGTT-AGGTGTTGGTGGTTGTAGTGGGTATGCTCGATTGGTGGGGATTTTAGCCTGAAAAAGCGGGCCCGGCCCAAACTTTTCTGCCCTGTG-GGGGAGGGGCGTTCTGCGATTTTGGGAAAAATGAGTGCAGAAACCCCGTTCATAATTTAG------GGGAATTCGGGGAATTTCGGCTCGGGGCGT-GACAACTGGGGG-TTGGTGTAAAATACGGGCGACTGCTCTGGCCTTTTGGACTTAAGGCTGGGTGCC--CTGCATGTGGTGGCTTTG-CCCGGCG-------------------CCG-T--------TACA--------TCT-T-TTACGG-TG-----T--------A---C-T-TT-TATT-TTTCATTTTTG-GT-TT--T-GTTT-TGT-TTTATT--------AATAC-G--GTTTG-C--TG--ATAGG-TATT-----CGCT-A---TTA-GG---TGA--A---TGTTT-ATAT-------GTT--T------------AAATAT------TATTTTTAT-----TT------------ATACGT--TGTT-TGGTGTG-----------------------TTGTTGTGGGTAG---TGT-------T-GTGAGT-A-T--T-CGGT--TGGATG-TGCGTGTTT----------------------GGG--GTA--------ATTAAAT---GTGACTT-GT--A-CT--TGTTTGA-----A-TTAGGCTT-----G-----CG-TGTGG-ATT---TGATGTGA--T-TT--TATGAACT------TG--AA-----CCGTT-GTTATTTG-ATA----T-GGCT--------G----T----GA--TTATTTTAATT--TA--------TTTG--AT---TTT-A-CT-TTTTA-T---GGTA------A-TGATTGTTCACT----------G----------GTTTGTT-TACGG--TTT-----GTT-TAGATG------T-GTTATATG-ATG--TATGAGCTT---------AG------AGT---GGCG---T---A----T-AA---TT-----------ATTTTG-------------------------------------------------------------------------------------------------------------------------------------------------------------------------------------------------------------------------------------------------------------------------------------------------------------------------------------------------------------------------------------------------------------------------------------------------------------------------------------------------------</ns2:sequence><ns2:name>KY698846.1_Leishmania_amazonensis_strain_MHOM/GF/2007/2007_24_clone_2007_24_25_minicircle_kinetoplast,_complete_sequence</ns2:name></ns2:Sequence><ns2:Sequence dsseqid="sq58" id="sq57"><ns2:sequence>-------------GGCTTGTATAGTCGTTGAAGTTAGTGGGATAGAGTTGTATGAGGTTTTTGATATAGTTCAGGTTGAAAATTGAACTGAAATCCCAAACTTTTCTGCCCCGTG-GGGGAGGGGCGTTCTGCGGAAACCGGAAAAATGAGTGCAGAAACCCCGTTCATAATTTTG------GGAAATTCCTCGGAATTCGGCTCGGGCGGT-CACAACTGGGGG-TTGGTGTGAAATAGGGGCGGATGCTCGGGCCTTTGATTTTTAGATGGGGTTGGT--CTGGTATATTGGGCGGCT-TTTTTGG-------------------GTT-T-------GCCGG--------TTT-T--TGTCT-TTGAAT-GGT----CTT---T-G-TA-TTTT-GTTTGTT-TG--TG-A----ATAGT-TTT-ATT--T--------TA-TT-T--TATTT-T---G--TGTGT-ATAATG--TGTGTTG-------TT---ATGA-TTTATTTTA-TTT---------TTA-A------------A--GTT-----T--TAGTTTC-----TTGG---------CACCTTC-ACTTT-ATTGAG-------TTT--------AGG-TTTATTGGTGTAATG---TGTTGG---AT-TG-GTAGG-------TT-----GTGT-TTTGA-CGTA-TATTA-C-AGTT----TATATTG--TA---------TTTATAT---TGTGTTA-TG--A-AT--ATGCTACG--AGT-TATAATTATGT-T------GA--TACT-GGC---GTGAGGTATGAG----TGGTG-GCTTTGT--G--G---AGGGTGGT-TGTGATAC-GGTGGGTA-CGGTT--A--GTT----T----GG--GTTTGTTTAATTTGG--------ATTG--ATT-CATG---TT-TATAT-T---ATACTT-TTA---CAGA----TTTA--------TGT--------TTCGCAGT-TTTGG--ATGTA---TGG-----------------TGG----CAG--TGTGTAG---------------------A---TG-----------------------------------------------------------------------------------------------------------------------------------------------------------------------------------------------------------------------------------------------------------------------------------------------------------------------------------------------------------------------------------------------------------------------------------------------------------------------------------------------------------------------------------------------</ns2:sequence><ns2:name>KY698847.1_Leishmania_amazonensis_strain_MHOM/GF/2007/2007_24_clone_2007_24_26_minicircle_kinetoplast,_complete_sequence</ns2:name></ns2:Sequence><ns2:Sequence dsseqid="sq60" id="sq59"><ns2:sequence>------------TGGTGCCCTGTGGTAG-GGTGTTGATGGTGTGGTGGTTATGGGTTTGGATGTGTGCGGGTATGGCTGAAAAATGGGTCCCGGCCCAAACTTTTCTGCCCCGTG-GGGGAGGGGCGTTCTGCGATTTTGGGAAAATTGATAGCAGAAACCCCGTTCATAATTTAG------GGAATCCCATCGATTTTCGGCTCGGGCGGT-GGAAACTGGGGG-TTGGTGTAAAATACCCGGTACGTGGGTACGGGCTTTGTTAGAACTTTCCCATGG--GCTTGGTCTGACTTTAAT-TGGTGGT-------------------GGT-T-------TGATG--------A----TAGTAAT-CTGGCT-TTT----GGG---T-C-T--GTT---TTGGTATTTT--A-AT--GCCGTG-ACG-GTA--C--------TT-GC-G--TGTTT-GGTTG---GTGA-TTGGTT-------T-----TG-CG---TGCA-TGTTGTTGT-TTTG-------GTGT-A------------ATAGGTT-GT-TTGCTATATA-----GATT---------T--T----ATATT-TAAA--------TTAA--------TG----TTATTTGTGATAC---TGCCTT---GT-TA-CCG-T-G--T-TAAT--GATACG-GGAGGCACTA-TTATG-C-CTTT----TATAT----TGT--------AATATAT----TATCAG-AT--T-TG--GGATTATG--TTG-CTTCAATGTAG-TT-----TATTTAAC-GTT---TTATGATACGTGTT-AGATTA-GATT--------------------------TTG-ACAT--GT-TATTT--T--AAA----T----AT--TACTTTACATTA-TA--------CTTT--TCC-GACT---TT-GCATT-T---ATTTAT-GGTG-TTAGT-------G--------GCT--------TGGTTTGT-GGTAT--TGG-------G-TTGGGT----ATAGGTTAGACTGATA--TGTTGG---------------------------------------------------------------------------------------------------------------------------------------------------------------------------------------------------------------------------------------------------------------------------------------------------------------------------------------------------------------------------------------------------------------------------------------------------------------------------------------------------------------------------------------------------------------------------</ns2:sequence><ns2:name>KY698848.1_Leishmania_amazonensis_strain_MHOM/GF/2007/2007_24_clone_2007_24_27_minicircle_kinetoplast,_complete_sequence</ns2:name></ns2:Sequence><ns2:Sequence dsseqid="sq62" id="sq61"><ns2:sequence>------------TTTAGTGTGTGTATTACGGTGTTAGGTGGTGTTCT-GTGGGGTTTAGGTTTGGTGGTTTGTTAGTGGAAAATGGGCCAGAAATCGAAACTTTTCTGCCCCGTG-GGGGAGGGGCGTTCTGCGGAAACGGGGAAAATGAGTGCAGAAACCCCGTTCATATTTTGG------GGAATTTTGGGGAATTCGGCCTCGGGCGGT-GAAAACTGGGGG-TTGGTGTAAAATACGGGCGAGTGGTCCGGGCTTTTATTTTAAGGCTGCTTCTGG--GCTTTTGTATGGGTTTTT-GGATATG-------------------GGT-T-------TTGTT--------TAT-G-TTGTTT-TATATA-T--------T---G-T-TT-TATT-TATTGTTTTAT-TT-------ATTG-TTT-ATTTTA--------TATTT-T--AATTT-T--GG--ATTTA-TATT-----GTTA-A---ATA-GT---TTT--A---TGTTT-GTTG-------GAT--T------------ACAGTT------TGGCGTATT-----TAAA---------TTTATTT--ATTT-TGTTGGG-GA-GT--A--------TG---TGACTTGAGGGTGG---TCA-------C-TGTGAT-T-G--T-CTTG--AGGGTT-TATGGTTTA----------------------GTT--TGA--------TATTAAT---ATAAGTT-GT--A-AT--ATGTTTA-----C-TTAGGTGG-----T-----GC-TATAC-ATG---TGGCGGAT--G-GG--TTACCTTA------TC--TG-----ACATT-ATTCGTTG-CTTTGTTG-TGTT--------A----T----GC--CTGTTATTATT--TA--------TTCT--TT---TTC-T-TT-TTATT-A---CCCACT-GATA-TGACTGTATTGT----------G----------GCTTTGG-TGTGC--TAT-----GGC-GATGTG------T-GGTCTTGT-ACT--TTCGGTCGT---------TG------ATT---TGAT---T---G----T-GC---TT-----------ATAT---------------------------------------------------------------------------------------------------------------------------------------------------------------------------------------------------------------------------------------------------------------------------------------------------------------------------------------------------------------------------------------------------------------------------------------------------------------------------------------------------------</ns2:sequence><ns2:name>KY698849.1_Leishmania_amazonensis_strain_MHOM/GF/2007/2007_24_clone_2007_24_28_minicircle_kinetoplast,_complete_sequence</ns2:name></ns2:Sequence><ns2:Sequence dsseqid="sq64" id="sq63"><ns2:sequence>--------TTGATGTTTAATTGGATGGGAATTAATAGGGTGTTACGTGTTTGTGTAGGGTGTTGAAATTG-----GTTGGAAAATGGGTCCCGGCCCAAACTTTTCTGCCCCGTG-GGGGAGGGGCGTTCTGCGATTTTGGGAAAATTGATAGCAGAAACCCCGTTCATAATTTTG------GGGATTTTCGGGATTTTCGGTTCGGACGGT-CACAACTGGGGG-TTGGTGTAAAATAGCGGGGTGGTGGAGCTGGTTTGGATACTTCGCTTGTTTTAT--GTGGGG-TTGGGGCGTTG-GTTTGTA-------------------G-G-T-------TTTTG--------TGG-G--ATATG-ACATAT-TTT----GGT---T-A-C---GA----ATATCTTTT--G-GG--TGT-----GT-CTT--T--------TA-TG-G--TGTTT-GA-GT--TTCGT-TTGGAT---G---T-----TG-TC---TTTG-ATATTCTTT-TTTA-------GTGT-C------------T--GTTA-TT----ATTCGGT-----AATG---------C-TGTTT-ATATT-TGAT-------TCTGC--------CAG-AGTTGGCTTTGGTTA---TATGTG---GT-CG--GC-T-G--C----A--GATTGG-CTTTTGATCA-TGTAA-T-ATAA----CTTATAT--TGT--------AATACTA----TTCATT-AG--G-TG--GGTAAGGT--GCA-TTGG-TG--AT-GA-----GG--GTAA-TGT---TACGGGTACGTGGC-TCAA------CTGT--G--T---TTTGG-----------G-GTGGG-TT-TGTTT--T--AAA----T----TT--GATATTTTGC---TT--------TTAT--AAT----T---TT-TCAGT-T---GTTTAT-AGTT-CAGGTTCGTTGAG--------TTG--------TGTGGTTT-GTGGA--TGGAC---TAA-TGTGTGT---TTCCTTTAAA-----------------------------------------------------------------------------------------------------------------------------------------------------------------------------------------------------------------------------------------------------------------------------------------------------------------------------------------------------------------------------------------------------------------------------------------------------------------------------------------------------------------------------------------------------------------------------------------</ns2:sequence><ns2:name>KY698850.1_Leishmania_amazonensis_strain_MHOM/GF/2007/2007_24_clone_2007_24_29_minicircle_kinetoplast,_complete_sequence</ns2:name></ns2:Sequence><ns2:Sequence dsseqid="sq66" id="sq65"><ns2:sequence>-------------TGGGCGTTTTGAGGTGGCTGGGTGTGGGGTAAGGTTGCGTTGCGTTTTTGTGGTGGGGTGATTGGAAAAATGGGCCAGAAACTCAAACTTTTCTGCCCCGTG-GGGGAGGGGCGTTCTGCGGAAACCGGAAAAATGAGTGCAGAAACCCCGTTCATAATTTGG------GGGAATTTCCCGAAATTCGGCTCCGGCGGC-TGCAACTGGGGG-TTGGTGTAAAATAGGCGTGTGGGTTCAGCGGGATCTTTTTAAAAGGGTAGTGGA--CGTTTGTATGGGCTTTTT-AGCTTTT-------------------AAT-G-------AAACG--------TTT---TTATTT-TGGATA-TTT----GTT---T-T-TA-TATT-TATTGTTTTAA-TA-TT--T-ATTT-AAA-T------------------------TGT-T--TT--AT----TTCT-----GTTA-C---ATT-GA---TTT--A---TATTA-TATA-------GAC--A------------CAACTT------TGTTTTGAT-----TAGA---------TTTTAGT--T---------TT-GA-TTATA--------CG---TGTGCTGGCGGTGG---GTT-------T-CGTGTT-G-T--A-CGTG--GGGGGT-TTGGCTTGAA-TTTGT-G-CCTA----ATCCCTT--TTA--------TTATAAT---ATAAGTT-GT--G-GT--GGTTTGGT--TGG-TTTGGCTT-----G-----GT-GTGAG-GTG---TGTTGGAT--G-TT-ATTGTCTTG------TG--TT-----AGATT-GATGTTTG-ACTTGTTG-GGT---------A----T----TG--TTATTACGATT--TA--------CTTT--------AC-A-CT-AACTA-T---CGTC----GTT-GGGGTTTGGTTT----------G----------ATTTGAT-TGGTG--TGT-----GA------GG------G-GTTTATGT-ATT--G-ACTTAT-------------------TT---GGTG---T---G----T-GG---TT-----------AGAGA--------------------------------------------------------------------------------------------------------------------------------------------------------------------------------------------------------------------------------------------------------------------------------------------------------------------------------------------------------------------------------------------------------------------------------------------------------------------------------------------------------</ns2:sequence><ns2:name>KY698851.1_Leishmania_amazonensis_strain_MHOM/GF/2007/2007_24_clone_2007_24_30_minicircle_kinetoplast,_complete_sequence</ns2:name></ns2:Sequence><ns2:Sequence dsseqid="sq68" id="sq67"><ns2:sequence>---------TTAAA----ATGTGTTTTGAGGGGATTAGACTTGGTTTGGATATGCTGATTTGATTAGGAAGTTTCTGGGGAAAGTGGGTCCTGTCCCAAACTTTTCTGCCCCGTG-GGGGAGGGGCGTTCTGCGATTTTGGGAAAAATGGGTGCAGAAACCCCGTTCATAATTTAG------GGGAATTCGGGGAATTTCGGCTCGGGCGGC-CACAACTGGGGG-TTGGTGTAAAATACCCGGCGTGTGGGTGTGGTTAATGGTAGAGCTTTGTCGTGA--GCTTGGGGTTGGTGCTTT-AAATTAG-------------------TTT-T-------GGGCT--------GG------TGAG-TTTTGT-TTG----GTA---G-A-T---TTG-GTATACATTTT----AA--TTGTCT-GTT-ATT--T--------GA-TT-T--TAAT-----AA--TCTCT-TTGGTA--TA---G-----TT-AT---TATT-CTATGGGGT-ATTA-------GTTT-----------------GTTA-GG-ATGTTGTGTG-----TTGG---------ATTTGAC-ACATT-GGGTTTGGGG-CTGCT--------CGA-GGGTTTATATATTCA---TGGTTG---GG-TA--AT-G-G--C-GGTG--ATATAG-AATACTGATA-AGTTA-T-ATTA----TATATTA--T------------TAGGT----GATATT-GG--T-TT--GGATGTTG--TAA-TGCG-GGGTTT-G------TT--GCAT-TAT---GT--GGTGTG-TGA-GTATT--TTGTTGT--C--T---TTCGTATT-TATATT-T-AGCTT-TT-TGTTT--T--GAA----T----TT--CTGTTTATGT---TA--------TTAT--ATC--GTT---GT-GATCA-T---TGTGAT-ATTT--GGAC-----TGT--------GCG--------TATGTTCT-GGTTT--GAG-A---T-A-TGTGTTT---GTTAA----------------------------------------------------------------------------------------------------------------------------------------------------------------------------------------------------------------------------------------------------------------------------------------------------------------------------------------------------------------------------------------------------------------------------------------------------------------------------------------------------------------------------------------------------------------------------------------------</ns2:sequence><ns2:name>KY698852.1_Leishmania_amazonensis_strain_MHOM/GF/2007/2007_24_clone_2007_24_31_minicircle_kinetoplast,_complete_sequence</ns2:name></ns2:Sequence><ns2:Sequence dsseqid="sq70" id="sq69"><ns2:sequence>-------------AATGGCTTTACGTTTGATTGTGAGGTACTAGGGTGTGAGGTCGTGAGGATTGTTGGAAATGGGTCAAAAAGTGGGTTCCGGCCCAAACTTTTCTGCCCCGTG-GGGGAGGGGCGTTCTGCGATTTTGGGAAAAATGAGTGCAGAAACCCCGTTCATAATTCTC------CGGGAAATAGGGGATTCCGGCTCCGGCGGT-GAAAACTGGGGG-TTGGTGTAAAATAGCGTGGGTGGTCTGGTGTTTTGTGGGGTATGTGGTTCTTTT--GATATGGTTTTAGCTTTA-ATATTTT-------------------ATT-T-------TGCAT--------TA---TTTTGCG-TCCT------------------------GAT-GGGTTAGTTCA--C-GG--GCTTTT-GCC-TGG--T--------TT-TG-G--TGTTC-A--GA--TGACT-TTAGTG--GTAGGT-----TT-GG---ATTC-GTATAGGTG-ATTC-------GTTT-G------------CTTGTTA-TG-G--CTGTGTA-----TGGC---------GTTGGCG-TTTTG-AT-----------TGT--------T----------GGTTGATG---GGTTCG---AC-GG--TG-T-A--T-GGAT--GTTAGG-GTTGTAGATT-TGTGG-T-ATAA----TATATTA--TAT--------ATGTAAT---ATATATT-GG--G-TG--ATTAGGCT--GGG-GCAT-TGCTTT-GG-----AT--GGAT-A-T---GATATTTTGGGTG----GGT--TATACGC--T--T---TTGATATG-GG-----A-ATGTGTTG-TCCGG--T--TTT----T----TA--TTTCTTTTTC---TA--------GTTT--TGT---GT---CT-GGCAT-A---CGTTAC-ATTC--GG------GTAA--------TTG--------TATTTTGT-AGTGT--TAC-A---GTA-TTATGTG---TTGCATTGTAGTTGTT--TTTGTATTT------------------------------------------------------------------------------------------------------------------------------------------------------------------------------------------------------------------------------------------------------------------------------------------------------------------------------------------------------------------------------------------------------------------------------------------------------------------------------------------------------------------------------------------------------------------------</ns2:sequence><ns2:name>KY698853.1_Leishmania_amazonensis_strain_MHOM/GF/2007/2007_24_clone_2007_24_32_minicircle_kinetoplast,_complete_sequence</ns2:name></ns2:Sequence><ns2:Sequence dsseqid="sq72" id="sq71"><ns2:sequence>-------------TGAATTTAATTGGGATTGATGTTAGGATGTATGTTTGATAGAATTGGAGGATGTTGGAATTGGCTGAAAAAGGGGTCCCGGCCCAAACTTTTCTGCCCCATG-GGGGAGGGGCGTTCTGCGGATTCGGGAAAAATGAGTGCAGAAACCCCGTTCATAATTTGA------GGGAATTCCTGGAATTCCGGCTCCGGGGCG-TGAAACTGGGGG-TTGGTGTAAAATAGGGGCGGCTGCTTCTGGCTTGATTTTTAGACGGGTCTTGTG--CGTATGTA-----TTGGC-TGTCTG--------------------ACA-T-------GCTTC--------ATT-----TGAT-TTTTTC-TTT----TTT---G-A-TT-T--T-TATTTTATTCT--T-AT--TTTAGA-TGG-TTT-TT--------CGATT-G--GTTTT-CG-TT--TTTGT-TGTTTT--TGATTT----AAT-TG---TTGT-CTTTTTAAT-AGTG-------ATGT-G------------CTTGTTA-CT-TTGGATTTTG-----GGGG---------T-TGGCA-TT-------------G-TCGTA-------CGAT-GTTT----GTGGGTG---TGATGA---TG-TTGTTA-T-T--A-TGTT--GGATTA-CATGTTTA---TATTG-A-TTAC----AATATAT--ATT--------GTGT-TT----GATATG-TG--A-TA--TGTTTTAG---TT-GGGG-ATTTGA-GT-----GTCA---G-AGG---TTAAGGCTTGAATG-TTG---------TT--A--T--GCCGACGTT-TT-----G-TGTTGTTG-T---G--T--TTA----T-----T--GATTGACTTTTA------------CAT--ATA-GTTG------TCGGT-A---TATTTT-G--A-TTATTAGACTCTT--------TGG-----------TGGGC-GTGGT--GAGTT---ACG-TTTGTA------A--CATA----TTG--ACCGGTTG----------GT------T------------------------------------------------------------------------------------------------------------------------------------------------------------------------------------------------------------------------------------------------------------------------------------------------------------------------------------------------------------------------------------------------------------------------------------------------------------------------------------------------------------------------------------------------------</ns2:sequence><ns2:name>KY698854.1_Leishmania_amazonensis_strain_MHOM/GF/2007/2007_24_clone_2007_24_33_minicircle_kinetoplast,_complete_sequence</ns2:name></ns2:Sequence><ns2:Sequence dsseqid="sq74" id="sq73"><ns2:sequence>-------------ATTAGTGTTGGTTGGTGATGGGTTGATGGTGTTGTTTGGGGCTTAGTGTTCTGTTGATAAATAGTTAAAATTGGGTCCCGGCTCAAACTTTTCTGCCCCGCG-GGGGAGGGGCGTTCTGCGATTTTGGGGAAATTGATAGCAGAAACCCCGTTCATATTTTGG------GGGAATTTCCGGAAATTCGGCCCGGGGTGT-GGAAACTGGGGG-TTGGTGTAAAATAGCGTGGATGTTCGGGTGTTTTAGGGGCTTGGATTTAGTTTG--GTGGGAAAGTGGCCTCTG-GGCAG-G-------------------TAT-G-------CTTGG---------CT-G-TTTTGG-GGTGTG-TGC----CTT---A-G-TTATTGG-GGTTTATTTTA--T-TC--TTTTAG-GGT-TAT-G---------TTTAT-T--AATTG-A---A--TTTAT-ATTTTT--AT-TATT---TTA-------TTT-AGTTTGTTG-ATAT-------A--C-T------------ATGTGGT-TG-TGGTTTGGGT-----ACTG---------GTTTT----GGGA-CTAGGAT--C-TTGCT--------CTG-ATGTGTC----ATAG----TT-------T-GATGGG-T-G--G-TGCT--TTTTAA-GGGGAGATTG-GGTTA-C-AT------TTAAATA--TAT--------ATAAGTT---ATGTGA--GT--G-GT--C-----TG--TAT-GGTTACTATGA-TG-----AG-GCTTA-TGG---TTGGGTGTTCGTAT-GGGT-ATTGTTAGGTTG--TA----GGGTGT-GTTATTTA-TGTTACTT-T------T---------T----AT--TTCTTACGGAT--AA----------------------------CTGTT-G---TTTGTG-ATCTTACATGTTGTTATA--------TTG--------CGTTT----AGGTT--GTGAT---TTG-TACGCT------G--GTTA----ATG--AGTGGTGT----------TG------TGA--------------------------GG---G--------------------------------------------------------------------------------------------------------------------------------------------------------------------------------------------------------------------------------------------------------------------------------------------------------------------------------------------------------------------------------------------------------------------------------------------------------------------------------------------------------------------</ns2:sequence><ns2:name>KY698855.1_Leishmania_amazonensis_strain_MHOM/GF/2007/2007_24_clone_2007_24_34_minicircle_kinetoplast,_complete_sequence</ns2:name></ns2:Sequence><ns2:Sequence dsseqid="sq76" id="sq75"><ns2:sequence>---------TTATA---TGTGAGACTGTGGGAGTGGATGTGCGGTTGGTAAGACACCTGGTGGGGT-TTGGAAACAGCCTGAAAGTGGGTCCGGCCCAAACTTTTCTGCCCCGTG-GGGGAGGGGCGTTCTGCGGATTGGCGAAAAATGAGTGCAGAAACCCCGTTCATAATTTAG------GGGAATTCGGGGAATTTCGGCTCGGACGGC-CGCAACTGGGGG-TTGGTGTAAAATACCCGGCGTGGGTACGGTGATGCTGTGGGGTGCT---TGTGT--GGCACGGATAGACGTTGT-TGCTCTT-------------------TTG-G-------TTTGA--------GGG-C--TTGCT-TGTGGT-TTT----GGT---T-G-GT-TGG---TATTTGGTAG--T-TT--GCT----GTT-GTG--T--------AGTTG-A--TGTTG-GG-TG--TTGAT-TTCTTA--TA---------TT-TT---TCTT-TTTTGGGTT-ACCT-------TTGC-G------------TGTGTTA-TG----GTATTTA-----TTGT---------GTTGAAA-TGATC-TTGA-----T-TACTC--------GGT-GGGATTTGTTTGATA---CGTACG---AG-AG-GGT-T-A--T-TATG--ATTAGG-CCTGTGTGTA-ATTAC-A-ATTT----ATTCT-T--ATT--------ATTAATT---GCCTTTT-GG--G-CG------ATAT--GTT-GGTT-ACCCTT-AT-----CG--GGAG-TGG---GTTTGATGTG-GCC-TGAGGC-TTTGAGT--T--G---GTTGCATT-TAGCTTTA-GGTGT-TT-A---------GGT----T----GT--GACG---TGG---TT--------GTAT--ATT---GA---TT-GAACA-G---ATTATT-GTTT--ATAC----TACA--------TGT--------TGTTAGAT-TTATT--TACTA---GTT-TATGTC------AAATTATAATTATG--TATGGTGTGGTG-GG---G--------------------------------------------------------------------------------------------------------------------------------------------------------------------------------------------------------------------------------------------------------------------------------------------------------------------------------------------------------------------------------------------------------------------------------------------------------------------------------------------------------------------------------------------------------------</ns2:sequence><ns2:name>KY698856.1_Leishmania_amazonensis_strain_MHOM/GF/2007/2007_24_clone_2007_24_35_minicircle_kinetoplast,_complete_sequence</ns2:name></ns2:Sequence><ns2:Sequence dsseqid="sq78" id="sq77"><ns2:sequence>-------------TTTATTGATTTTGATGTAGGTTGTAATAGTGATTTGGATTGTGTACTATTGTGGTGTAGGTCTGGAAAAATGGGCCAGAAATCGGAACTTTTCTGCCCCGTG-GGGGAGGGGCGTTCTGCGATTTTGGGAAAAATGAGTGCAGAAACCCCGTTCATATTTTGG------CCAAAAATCCCGGAATTTGGCTCGGGCGGT-CACAACTGGGGG-TTGGTGTAAAATAGCGGCGGGTGTCGCGGTTATGGTTTCTTTGAGTGGGTTTTG--GTTGTCTAGACCGTATTA-TTTTGTG-------------------TTT-T-------AAAGT--------TTA-A-TTTTTA-TTTTT-----------A---A-T-TT-AATT-TAATTTATATT-AA-GT--TGGGTG-TAT-ATATGA--------GGTTT------GTT-T--GG--ATGAT-TTTA-----AATG-C---CTG-GT---ACA--C---ACCGG-GTTT-------GTG--T------------TACGATG-AA-TGCCTGTTTG-----CTTA---------TATGTGT--TGTT-GCGTCAT-GC-TTTAG--------CGA--TGTGCCTTTGGTTT---TGGGT-----A-TTTGGT-T-G--T-GGTG--TTAGGT-TACATTTGA-----------------------------A--------TATATGA---ATAAGTT-AT--G-GT--AGTTTGGG--GTG-TTTTGTTG------------T-GATTA-TCC---TGGTGGAT--G-TG-TGTTATTTGTGGTCTTC--CGTGTATAGATA-CATGTTCT-GTTTGTTT-GGTAT--G--ATC----T----GT--T---CTCTATT--TA--------CTAT--TA---ACT-T-GT-TACTT-T---GTTT---GATG-TTAGTCTG-------------------------GGTGGTT-AGTAC--TAT-----GAT-TATTCG------T-TTTATAGG------T----------------------------------A---T---G----T-TA---TG-----------ATAT---------------------------------------------------------------------------------------------------------------------------------------------------------------------------------------------------------------------------------------------------------------------------------------------------------------------------------------------------------------------------------------------------------------------------------------------------------------------------------------------------------</ns2:sequence><ns2:name>KY698857.1_Leishmania_amazonensis_strain_MHOM/GF/2007/2007_24_clone_2007_24_36_minicircle_kinetoplast,_complete_sequence</ns2:name></ns2:Sequence><ns2:Sequence dsseqid="sq80" id="sq79"><ns2:sequence>------------TGATAGACGTATGTGGTG-GGTGGATAGTAGGGATACTGCGTTGTGGGAGGGAATGTTTGGTCTGAGAAAATGGGGTCCTGATCCAAACTTTTCTGCCCCATG-GGGGAGGGGCGTTCTGCGGAAACCGGAAAATTGATAGCAGAAACCCCGTTCATAATTTCC------TGAAAAATGGGGAATTTCGGCTCGGACGGT-CACAACTGGGGG-TTGGTGTAAAATAGGGGGGATGCTCGGGC-CTGCTTCTTTTTGAGGGCGTGTTT--GTTTGGATATGTACTTGG-TGGGTAG-------------------TGT-T-------CGAGT--------TGA-T--TTGTG------G-CTT----GAA---A-T-TA-CTTT-TATTTTT-CA--AC-TT--ATTTTT-TAA-AGT--T--------TG-AA-T--TCATT-A---G--ATTAT-ATGTTT--G--ATTT--GGCA-TT---T--G-GGTTTTGCT-TTAG-------TTGT-G------------C--CTGG-AT-G--TTATGCG-----CTAT---------GATGG------CT-GTTCGTCTGG-TTGAC--------ATT-GTCTTTGGGATTTGG---GTAATT-------G-GTGTGTT--T-GGTC--GGGTGA-GGGGCTTATT-AGTTA-T-AATA----TAAGTTT--ATA--------TTGTATT---TA-TG---------GC--GTTTGATG--GTA-TTATCTGATTG-TA-----TA--CGAT-AGC---TTGCTT-------------------TTTG--A--T---GTAAGCTT-TGTGGTAT-CTGGGGAA-TATGA--C--TTT----T----GG--A------TATG---C--------TTAT--AAT-TTTA---TT-TAAAA-T---ATACGT-ATA---TTTA----ATTC--------CGT--------TGTTATAA-TGTTT--TTGTT---ATG-TGTGTTT---AGTTGTTCG----ATA--TATGATGT----------AG------TGA---CAGT---A---C----T-AT---TGGG-TC-AA----------------------------------------------------------------------------------------------------------------------------------------------------------------------------------------------------------------------------------------------------------------------------------------------------------------------------------------------------------------------------------------------------------------------------------------------------------------------------------------------------------------</ns2:sequence><ns2:name>KY698858.1_Leishmania_amazonensis_strain_MHOM/GF/2007/2007_24_clone_2007_24_37_minicircle_kinetoplast,_complete_sequence</ns2:name></ns2:Sequence><ns2:Sequence dsseqid="sq82" id="sq81"><ns2:sequence>------------TAT-GAGGGTGGTGAGTGTGGTTGAAGGGTGTGTTGTTAGTGGGAGTTGGTATTAGTTCTGGCCTGGAAAAGTGGGTCCCGGCCCAAACTTTTCTGCCCCGTG-GGGGAGGGGCGTTCTGCGATTTTGGGAAAATTGATAGCAGAAACCCCGTTCATAATTTAG------GGGATTCCGACCGGAAATGCCTCGGGGCGT-GGAAACTGGGGG-TTGGTGTAAAATACCCGGGGTGCGGTACATGGTGGTATATCCTTTGGGTTTGGG--CTTTGTAATTTGGCTTTT-GGTAGTG-------------------TGT-C-------TTTGG--------TTT----ACCTT-TTTGTA-TTT----TGT---A-T-TA-TTAT-GATGAGTGTTC--G-AC--TG----------TT--C--------TC-TG-G------C-A--TA--TAGTT-TTGATG--TTGGCGC--CGTT-TG---GATA-TTCTT--------T-------GTTT-A------------CGTGACT-GG----CTTTACA-----TGTT---------GTAGTTC-GGGTA-------------T-GG--------GTA-ACTTGAGCTTTGCTT---TGGTTG---AT-TG--AT-T-G--T----T--ATTTTA-GGTGTTAC----ATTT-G-ATTA----TAT-ATT--TAT--------ATTGGTA---AGTAATT-GT--G-TT--ATATTATG--TTA-GATT-ATACTT-GC-----TT--GGAT-CGT---CGGTGTGTGAATGC-TTGTGATGTTCTGTGTT--AATTGATAGATT-TTTATTTT-AATTGTTT-TACTA--TTTTAT----T----GG--ATGCTATTAG----A--------ACT-----------------TGAGT-G---CTTTAG-GTTT-TACGTGTTT------------------------AGTGAGT-GTA--------------C-TTACGCC---CTTTGTAG-------------------------------------------------------------------------------------------------------------------------------------------------------------------------------------------------------------------------------------------------------------------------------------------------------------------------------------------------------------------------------------------------------------------------------------------------------------------------------------------------------------------------------------------------------------------------------------------</ns2:sequence><ns2:name>KY698859.1_Leishmania_amazonensis_strain_MHOM/GF/2007/2007_24_clone_2007_24_38_minicircle_kinetoplast,_complete_sequence</ns2:name></ns2:Sequence><ns2:Sequence dsseqid="sq84" id="sq83"><ns2:sequence>-------------TATTTATGTGGGTTTGGATGTGGTTGTCTTGGTGTTGGGTGGGAGCTGGAGGTTGTTTTGTGGAGGCTGAAAATGGGGGATTCCCAAACTTTTCTGCCCCGT-GGGGAGGGGCGTTCTGCGGAATTCTCAAAAATGAGTGCAGAAACCCCGTTCATAATTCTG------GGAAATTCGGCCGAAAATGCCTCGGGCGGT-GGAAACTGGGGG-TTGGTGTAAAATGGTCGGGTGTGAGTATGGTGCTGAATCTGGGCTTTTATTTTC--TTTGGGGCTGGCGCCTTG-GATTGTT-------------------CCC-T-------CTTCC--------TAT-T-TTATGG-GTGTTT-GCA----T-T---C-T-TC-TCTT-TTGGGGACATA-TT--T--T-GTTT-TTG-TTGTGG--------TATTG-----GTTG-T--GA--ATGTT-TGTGTT--ATTTA-T---ATG-TG---TTTA-AGAGTGTTA-ATTT-------TGT--A------------GAACAT----------TTTTA-----GCTT---------TTAATAT--ATTA-TACTTTA-CG-TTAAT--------CT--GTAGGTTAACGGGTG---TTA----------GTGGT-T-G-------T--CTGGTA-TATTATAGA----------A-------TAACTTA--TTA--------TATATAT---T-AATTG-GT--G-AT--GTGATGAT--GGT-TGTTGTTTTAT-TT-----AT-GATTA-TCT---TTGCGGCTGGTTTG-TTGAGGTTC------AC--TTTGGTTATGGG-TATGGTTG-ATAACTTT-GCT-------------------CT--TTTCTTTCCCT--TT--------TTAT--GG--TTTG-T-GT-TTATT-T----ATGAT-GATA-GGGTGGGTGTGT----------G----------GTGGTAG-TCTTT--TGGTA---CAT-TTAACA------T-TTTA-------------------------------------------------------------------------------------------------------------------------------------------------------------------------------------------------------------------------------------------------------------------------------------------------------------------------------------------------------------------------------------------------------------------------------------------------------------------------------------------------------------------------------------------------------------------------------------------</ns2:sequence><ns2:name>KY698860.1_Leishmania_amazonensis_strain_MHOM/GF/2007/2007_24_clone_2007_24_39_minicircle_kinetoplast,_complete_sequence</ns2:name></ns2:Sequence><ns2:Sequence dsseqid="sq86" id="sq85"><ns2:sequence>-----------GATGGCTAAT--ATTTCGGTTGATGTGTTTGTAGAAGGTGGGGTTGGTGGGGTGTTTTGAAATTGAGGGGGAATGGGTCCCGGCCCAAACTTTTCTGCCCCGTG-GGGGAGGGGCGTTCTGCGGATTCGGGGAAAATGAGTGCAGAAACCCCGTTCATAATTTGG------GGAATTTTGGGGAATTCCGGCTCCGGCGCT-GAAAACTGGGGG-TTGGTGTAAAATACGCGGTGTGGGGGTGGTGGTTTGGATGGAGTTTGTTTAGAT--CGGCTGGGCGAGCCCTTT-GTGGTGC-------------------TGT-T-------TCCTG--------GCT-T-TTTATG-GTTGTT-GGA----T-T---G-G-TT-TG-----TTGA--TGT-AG--------GTT-AAT-ATCTTT--------CATTT-T--TATTT-C--GT--TTGAT-TAATTT--AAATTTA---AAT-GT---TTG--C---TTTTT-GTTT-------TTG--T------------TATAAAT-TG-TTTGTTTGTT-----ACGA---------TATACTT--TACT-G-----T-TA-TGTGT--------TT---TAAAG-GTTTAGAG---CGTGG-----C-TGAGAT-T-G--A-GGTT--AGACCT-TA-CATAAT----------AGAA----TATATTA--TGC--------TTTAG-T---GG-GTGA-TT--C-GA--GCGCTGG-----A-TTA----------------GA-TTAAC-GTA---TAGTGTGT--GGTA-ATGTGGTGTTATTTGTG--ATATT------G-TTTGGATT-TGATTTTG-TGTTT--A--TTT----A----GATTTTATTGTGCTC--TA--------TACT--GT---TTT-A-CT-CCAAC-T---TTGATT-TATG-ATGGTGGTGGCT----------TT--------TGGTATGA-TGATG--TGGTA---TGT-TGTGTT------T------------------------------------------------------------------------------------------------------------------------------------------------------------------------------------------------------------------------------------------------------------------------------------------------------------------------------------------------------------------------------------------------------------------------------------------------------------------------------------------------------------------------------------------------------------------------------------------------</ns2:sequence><ns2:name>KY698861.1_Leishmania_amazonensis_strain_MHOM/GF/2007/2007_24_clone_2007_24_40_minicircle_kinetoplast,_complete_sequence</ns2:name></ns2:Sequence><ns2:Sequence dsseqid="sq88" id="sq87"><ns2:sequence>------------GTATGTAGATGGATGAAGATTAGATTC-GGTGGGATAGGTTCATTAGACGGGTGGTGGAGTAAGTGAAAAAATGGGCAAAAAACGAAACTTTTCTGCCCCGTG-GGGGAGGGGCGTTCTGCGGAAACGGGAAAAATGAGTGCAGAAACCCCGTTCATATTTTGG------GGGATTTTCAGGGATTCGGCCTCGGGCGGT-GGAAACTGGGGG-TTGGTGTAAAATACCGGGTGCGGGTGTGGTGTTGTTACGGGTTATTTAATTTGT--GTGGTTCGATAGGCTGTG-TTAAGAG-------------------GGT-C-------TTGCT--------TGT-T-TTTGGA------C-T-T----TTT---C-T-TT-TATT-ATGTGGTTTTT-ATTTA--CGCTTT-TAC-GTAATT--------TATTG------TTT-T--GG--TTGTT-TGTT-----AGGG-C---ATG-TA---TGG--G---TGTTA-CTTG-------GTG--G------------TGGGTT--------------------GATA---------GTTTCGT--TGTG-AGCTTTG-GC-TTGTA--------TTCGGGGTGGTATAGATTG---GTT-------T-GATGAT-A-T--G-ATAT--GGTCCT-TA-GATGTG----------AGAT----TTGACTT--ATA--------TTTGTAA---TTAAGTT-GT--A-AG--TGTGGTAT--GAG-GGTGTTTATGT-TG-----GG-TATAA-ACG---TTGTGGAC--G-GG--TGCGATTT------TT--TG-----TGGGA-GATGTTTG-ATTTTATG-GGTTT--G--ATA----T----GG--GTTTGCTCGGG--TT--------ACAT--TT---TTG-T-TT-ATAAA-T---TTTACA-CATT-TTCTTTGTTTTT----------T----------ATTTTAT-TAAAT--TGA-----TA--------------------TTAT-AGT--A--------------------------AT---ACGT---T---A----T-AG---TT-----------GT-----------------------------------------------------------------------------------------------------------------------------------------------------------------------------------------------------------------------------------------------------------------------------------------------------------------------------------------------------------------------------------------------------------------------------------------------------------------------------------------------------------</ns2:sequence><ns2:name>KY698862.1_Leishmania_amazonensis_strain_MHOM/GF/2007/2007_24_clone_2007_24_41_minicircle_kinetoplast,_complete_sequence</ns2:name></ns2:Sequence><ns2:Sequence dsseqid="sq90" id="sq89"><ns2:sequence>-------------GGCTGGGATTGTGTTGATGTGGTGGTGTTAGGGTTGGAGGCTGACGAGTTTTTGGAAAAATGGGTCGAAAATGGGTCCCGGCCCAAACTTTTCTGCCCCGTG-GGGGAGGGGCGTTCTGCGGAAACGACAAAAATGAGTGCAGAAACCCCGTTCATAATTTGG------GGGAATTTCCCGAAATTCGGCTCGGGCGGT-CGCAACTGGGGG-TTGGTGTAAAATATTCGTGGATGGGGTATGTGGTTTTGGTGGTAGGGTGCGGGT--TGTTGGCATATGTGCTTT-AGACT-T-------------------TAT-A-------T-T------------------TTTA-ATTTAA-TTT----TAA---T-T-TT-ATTA-ATTTATGTTTA--C--G--TTATTA-----GGA-TA--------CGTGT-G--TGAAC-T---G--TGGTT-AGAT-T--TT-GTCT---GTT-GGGATGAGT-GGGTTGATT-AAAT-------G---------------------CTT-GG-GTGTGGGATA-----TTGT---------GTTGTTG-GCGTG-GATTGGT--G-T---A--------G--------------GTTT---AAATGA----T-TCGCCC-G-G--T-GGCT--TTTGTG-GGTGGTTTGG-GGTAA-T-TGGA----TAAAGGT--GAT--------TTATA--------TTG--CC--T-TT--T--GAGGC--TTT-GTATTAGAGGT-TT-----GG-TGT--------------TGATGGTGT-T----GATGTGAGGTTG--TT---TTAGTTT-GTGTGGGG-ATGTGAA-------------------T----TT--GTTACACTATG--AC----------------T-TTAC---TG-TTACG-C---TTTGAT-TGTATAGATGTGGATTTG--------TTT--------TGATATGT-CTGGT--GGGGA---TTT-TGGTGT------A--TG------ATG--CGT-CTTG----------GG------GGT---GTTT---G---T----T-GT---TTGT-TT------T------------------------------------------------------------------------------------------------------------------------------------------------------------------------------------------------------------------------------------------------------------------------------------------------------------------------------------------------------------------------------------------------------------------------------------------------------------------------------------------------------------</ns2:sequence><ns2:name>KY698863.1_Leishmania_amazonensis_strain_MHOM/GF/2007/2007_24_clone_2007_24_42_minicircle_kinetoplast,_complete_sequence</ns2:name></ns2:Sequence><ns2:Sequence dsseqid="sq92" id="sq91"><ns2:sequence>-------------TATCTGTAGGTGGCTGTAGGTTGTGCGGGTTTGATGGTTGGGGCTGTGTTTTGGAGGTTGTTTACAAAATAGGCCAGAAAATCCAAACTTTTCTGCCCCGTG-GGGGAGGGGCGTTCTGCGGAAACGGGAAAATTGATAGCAGAAACCCCGTTCATAATTTCC------TGGAGAATGGAGGATTCGGCCTCGGGCGGC-GGAAACTGGGGG-TTGGTGTAAAATAGCGGCGGGGTGTGGCTTTTTTATTTTCTTTGTGGGAATTGT--CCTTTGGAATGGGCTTTT-AGTGACT-------------------AAA-T-------TTTAA--------TTT-----AGTT-TGTGAA-TCT----GTA---T-T-TT-AATT-TGGGGTTTGTC-CTTCT--TGGTAG-TAT-GTGTTT--------AACCT-T--GACCT-T--TG--TTTAT-TGAG-----TTTG------TA-TT---ATA--G---ATTTA-ATGC-------GTT--A------------TAAGTT--------------T-----TATT---------TTAAATT--TTTG-GCTTTAT-GT-TAGAG--------TGT--GGTAGTGGCGGTGT---AGTGTG---GC-GTTACC-T-T--C--TTA--G-GTGC-TTCTTTCCC----------------------TTT--TAT--------TATATAT---ATAAGTT-GT--G-GG--TGTTTATG--TGG-TGTCTGAT-----T-----AC-GTTAA-TGT---TTAGATTGATGTTG-TTTTTAT-A------TA--TAAGTTTGGGTT-GTTATACGTGTTTGATG-GTGCA--C--AGA----C----GT--GTTTGATTTAT--TT--------ACAC--TTT-GTTT-A-GT-TTATA-A---TCT------GA-GTATTTTG-------------------------GTGGGAT-GGTGC--TTA-----GAG-TATGCA------G-TCGGGGTT----------------------------------C---CCTG---T---A----C-AT---T-------------------------------------------------------------------------------------------------------------------------------------------------------------------------------------------------------------------------------------------------------------------------------------------------------------------------------------------------------------------------------------------------------------------------------------------------------------------------------------------------------------------------</ns2:sequence><ns2:name>KY698864.1_Leishmania_amazonensis_strain_MHOM/GF/2007/2007_24_clone_2007_24_43_minicircle_kinetoplast,_complete_sequence</ns2:name></ns2:Sequence><ns2:Sequence dsseqid="sq94" id="sq93"><ns2:sequence>------------GCTCTGACG-GTTATTTGTTATGATTAGTTTGTTCAGGGTTATGGGTCTTTTAATAAGGATGGTGGGGAAATGGGGTCCCGGCCCAAACTTTTCTGCCCCGTG-GGGGAGGGGCGTTCTGCGATTTTGGGAAAAATGAGTGCAGAAACCCCGTTCATAATTTAG------GGGAATTCCACGATTTTTGGCTCGGGCGGT-TACAACTGGGGG-TTGGTGTAAAATAGCGGCGGGGTACGTGGTTGAATTATTTCCTTTGGTGGGTGT--GGCTCCTTTTGGGT-TTT-AATTT-G-------------------TG----------TTTTT--------ATT-T-TATTTG-TGTGAA-TGT----TAT---T-T-AC---TT-ATTGATGTTAT--A--G--TTGTTT-----TGC-GT--------TGTGA-T--TGATG-C---G--TCGGT-TCGGTG--AT-GTGG---CAT-TT---GATA-TTTATTGTG-TTGT-------ATAA-T------------GATCTTT-GC-GTGCTTGTTA-----TTTG---------ATAGTTG-TGGGT-GTAGGTT--G-TTGGA--------TGG-TGTTTCATTTGCGGG------------------------G--T-TAGG--TTTACT-GTTAGATTTA-TATTA-T-ATAT----TAAGTTA--TAT--------TATGA--------GGC--AG--C-CA--T--TACAT--TAT-GGTAAGGATGT-GT-----TT-GGGTC-AGG---TTAGGTGCTGTTGG-ATGGATTGGGGAACTAG--TT---TCGGTGT-GGGTGGTG-G-TTGGTA-G------T--CGT----T----AT--ATTTATTATTT--AA---------------------T---TT-ATTTA-T---ATTGAA-CCTTTGTATGTCGGTGTG--------TAT--------CTCTTTTT-CTAGT--TTTAA---ATT-TT---A------T--ATTT----ATG--TGTT-----------------------------------------------------------------------------------------------------------------------------------------------------------------------------------------------------------------------------------------------------------------------------------------------------------------------------------------------------------------------------------------------------------------------------------------------------------------------------------------------------------------------------------------------------------------------------</ns2:sequence><ns2:name>KY698865.1_Leishmania_amazonensis_strain_MHOM/GF/2007/2007_24_clone_2007_24_44_minicircle_kinetoplast,_complete_sequence</ns2:name></ns2:Sequence><ns2:Sequence dsseqid="sq96" id="sq95"><ns2:sequence>-------TTTTAATTAATGTTGGTTTTGTGTGGTAACGTGGGT-AT----GGTTTGTGTAGGCTGGTCGGATAGGGTG-GAAAATGGGGCCCGGCCCAAACTTTTCTGCCCCGTG-GGGGAGGGGCGTTCTGCGATTTTGGGAAAAATGAGTGCAGAAATCCCGTTCATAATTTCC------TGGAAAATAAGGGATTCCGGCTCGGAGCGT-GGAAACTGGGGG-TTGGTGTAAAATACGTGGTGGTGGGTACATGCGGGTTTGATC-TTTTGATTTAT--GTGGGT-CTCGGGCGTTG-TTTTTAT-------------------GTG-T-------TGTTT--------CTT-T--TTCTG-TTTTAT-TTT----ATT---T-C-T---TT---TTTATATTTT--G-GA--TTT-----AC-TTT--T--------CA-GT-T--TACTT-GG-TT--GTTGT-TTGGTA---------------------------TGTGGATA-GGTT-------GTAT-G------------A--TTTG-TC----GTTACTA-----TGTG---------C-TTTTG-TTATT-AGTC-------GTTGG--------CGT-GGGTTAATTTTGTTG---GTTGTG---GT-CG--TG-G-T--G----G--TTATAT-GATGTGCCTT-TTGGA-T-ATGA----TATTTCT--AAT--------ATAAAAG----GTAATT-GA--T-TA--GGTAATGG--TGG-CGGT-GA--GT-GA-----TA--GGCG-TTA---TTGTAATGTGCCGA-TAAT---GTTGTGT--T--T---TTTGT-----------A-AATAA-TT-GATGT--T--ACT----T----AT--ACGC---AAT---TA--------ATAT--TAT----G---TT-TAACG-T---TTGTAT-AGAT-ACGCGGTTTTGTG--------TAG--------TGCTTGGT-TAGTG--TGTTA---TTA-TATTGG----TGGTTTTAGATTTCTT--TTTGG----------------------------------------------------------------------------------------------------------------------------------------------------------------------------------------------------------------------------------------------------------------------------------------------------------------------------------------------------------------------------------------------------------------------------------------------------------------------------------------------------------------------------------------------------------------------------</ns2:sequence><ns2:name>KY698866.1_Leishmania_amazonensis_strain_MHOM/GF/2007/2007_24_clone_2007_24_45_minicircle_kinetoplast,_complete_sequence</ns2:name></ns2:Sequence><ns2:Sequence dsseqid="sq98" id="sq97"><ns2:sequence>-------------GTTTAGTTTGGTAATGTGTAGGGTTTATGTTTTGTGTGAGGCTGTCGGTTTATGTTGTTTCTCGAAAAATAGGGGGGAATTCCCAAACTTTTCTGCCCCGTG-GGGGAGGGGCGTTCTGCGGATTCGGCAAAAATGAGTGCAGAAACCCCGTTCATATTTTGG------GGAATTTTGGGGAATTTTGGCTCGGGCGGC-CGCAACTGGGGG-TTGGTGTAAAACAGTGGGGGTTTGTTCCGGTTGTAGGGTCGGGCCTTTTTGATC--TGGTTGTTTACGCGTTGA-TAT-------------------------------------GGT--------TAG-T-TTTGGG-CATTTT-GTT----T-G---A-G-GT-ACTT-TGGGACTTGCG-TG-------TGTT-TGT-AGG-CT--------TGTTG------TAT-A--TG--ATGTT-TGCGTT--TTATGTG---TTA-TA---TTGT-GTGTTAATG-ATAT-------GTTC-T------------TTATTGT-TA-ATA--GAATT-----TATT---------TTAAAGT--TTCC-CT---GT-GG-TGTTA--------GT---TGTTATGTTATCCT---TTAC------G-CTTGAT-T-T--T-GG-----GCCGA-GATTACCTTA-CATAT-T-GTAA----TTAAATG--TGA--------TTTGTTA---GGGGGTT-TT--G-GG--GTTTG-G----AA-TAGTGTTG--C-CA-----TA-CCGGG-GTT---GGTTGCGAT-A-GA-TGGGGGTTT-----GTG--TTGAAATCGATT-AGT----TTATTCTGTG-GGTTT--G--A------T----TA---TTACTTTACA--TT--------GTTT--GAC-TTTT-A-CT-TGTGT-T---AG-----ACTT-TGGCTTCGCGTT----------TT--------TTGTTTTG-TATAG--AGAGT---GTA-TTTATG------G-TTAGT------------------------------------------------------------------------------------------------------------------------------------------------------------------------------------------------------------------------------------------------------------------------------------------------------------------------------------------------------------------------------------------------------------------------------------------------------------------------------------------------------------------------------------------------------------------------------------------</ns2:sequence><ns2:name>KY698867.1_Leishmania_amazonensis_strain_MHOM/GF/2007/2007_24_clone_2007_24_46_minicircle_kinetoplast,_complete_sequence</ns2:name></ns2:Sequence><ns2:Sequence dsseqid="sq100" id="sq99"><ns2:sequence>--------TAGAGATTTGGTCTGGGT-GGTGGTAAGTGATGTGTTG--GG-GGTGGATAGATTACTGGTTTTGGCCTGAAAATGGGGTTCCGGCCCAAACT-TTTCTGCCCCGTG-GGGGAGGGGCGTTCTGCGATTTTGGGAAAAATGAGTGCAGAAACCCCGTTCATAATTTCC------CGGAAAATAGGGGATTCCGGTTCCGGCGGT-GGAAACTGGGGG-TTGGTGTAGAATAGTGGTGGGCACGGAATGGGCATTTTGTTTTGGTGGGTTTGG--GCTGTGGGAAGACCTCAC-GTGGTGG-------------------GTC-T-------GGCCT--------GAT-A-TAGAGA-G---CG-T----------------TT-TCTT-GGGCGGGTGTT-TA-TT--TATTCG-GGG-GAGAGT--------TTGTT-T--TCTGT-T--TT--GTTTT-GCCGGG----CTTTA---TTA-GT---TTAGTTTGATTTTA-TTTT-------AATA-A------------TTTATAT-TT-TGCATTTAAC-----TCTT---------T---------ATT-GTGTTGC-GG-TTGAT--------AT---TG------TGGGTG---CTATT----AT-ATGGGT-C-T--T-AG---------------GGTTA----------GGGA----TTCCCTT--TGC--------TTTATAA---TGCCTTT-TG--T-TA--GGG-TAGG--TAA-TGAGGTGA--T-TG-----GT-T-TTG-GTT---TACGATGTT-T-------AAATGTTAGA-GTT--GTAAG--GTCTG-TATGGATTTGGTGTATG-TGTTC--T--TAT----T----TA--ATTTAATATTT--AC--------ACAT--GTT-ATTC-T-CG-TTGGT-G---TGAGTT-TATA-TAGTTTATGTACT--------TTT--------AG-TTTAG-TTTAT--AATTT---GTA-TGT-----------TGGTTGT----------------------------------------------------------------------------------------------------------------------------------------------------------------------------------------------------------------------------------------------------------------------------------------------------------------------------------------------------------------------------------------------------------------------------------------------------------------------------------------------------------------------------------------------------------------------------------------</ns2:sequence><ns2:name>KY698868.1_Leishmania_amazonensis_strain_MHOM/GF/2007/2007_24_clone_2007_24_47_minicircle_kinetoplast,_complete_sequence</ns2:name></ns2:Sequence><ns2:Sequence dsseqid="sq102" id="sq101"><ns2:sequence>------------GGTTGTGAATGTAGG-GGTTAGTCTGACGTTTGACGTCTTGTGGGAGCTTGGTTTGGGATGGGCTTTGAAAATGGGTCTCGGTCCAAACTTTTCTGCCCTGTG-GGGGAGGGGCGTTCTGCGATTTTGGGAAAAATGAGTGCAGAAACCCCGTTCATATTTTGG------GGGATTTTCTGGAATTCCGGCTCCGGGCGT-GGAAACTGGGGG-TTGGTGTGAAATAGGGGCGGCTGCTCCGGGGTTCTTGTTTTTAGGCTGTCCTGG--GCGTTTGTAGTTGATGGT-ATTCTAT-------------------ATT-T-------TATAT--------TTA-T-TTTTGT-TTTT----------------A-G-AA-TTTG-TCTTGGCGCGT-------------T-GTT-ACATTT--------ACGTA------TAT-T--TT--ATGAT-TAAA-----TTTA-T---ATG-TT---TCGGTC---TAGAT-GTTG-------GAG--A------------CGCTTA-----TGGTTGCGGG-----CTGC---------TACGAGT--ATTG-GGGTTTA-GT-TTG-A-------------CGGGCTGTGGGCTT---TTTGAT---AT-GTTGAT-A-C-----CTG--GCACGT-TTGTATTTGA-TATTA-C-AATA----TATATTA--TTA--------GTA----------AGTT-AT--G-TG--TGGAGGGT--GAG-GTAAGGTT-----T-----GG-GTGCT-CTG---ATGTGTGT--GGTG-TTGTGATCA------CT--TTAATATGTTTT-GTATTTTT--ACTGATG-TAGT--------T----T----GG------AACGATA--TA--------CTGC--CTG-CCGC-T-CT-TTAGT-G---GTTGGG-TACT-GTGCTTTGGGTT----------TT--------GATTGGTG-TGGGT--TTG-----C-------GA------T-GCTTTAGT-TTG--TT-------------------------AT---GTTG---T---A----G-GA---G-------------------------------------------------------------------------------------------------------------------------------------------------------------------------------------------------------------------------------------------------------------------------------------------------------------------------------------------------------------------------------------------------------------------------------------------------------------------------------------------------------------------------</ns2:sequence><ns2:name>KY698869.1_Leishmania_amazonensis_strain_MHOM/GF/2007/2007_24_clone_2007_24_48_minicircle_kinetoplast,_complete_sequence</ns2:name></ns2:Sequence><ns2:Sequence dsseqid="sq104" id="sq103"><ns2:sequence>-----------GGGTTTTTGTTTGAGGAGGGATGGGAG--TTTGTTGGTAGTGGCGCTGATTTGAGGGGCTTTTTGTAGGAAATGGCCAGGATTTCCAAACTTTTCTGCCCCGTG-GGGGAGGGGCGTTCTGCGATTTTCGGAAAAATGAGTGCAGAAACCCCGTTCATATTTTGG------AGGAATTCCTCGATTTTCGGCTCGGGCGAT-CTCAACTGGGGG-TTGGTGTAAAATAGATGGTGCGGGCACGGGCTACTTTTTCTTTGATGGGTTAGG--CTGGCTTTTGCGTGGGGT-ATTCGGG-------------------CGA-T-------ATGTA--------GTG-G-TATTGT-AGGTTT-TGG----G-T---A-G-AC-GTTG-TTGGCTTTACC-GG-------GATT-TGG-ATGGTT--------TATTT------ATT--------CTTGT-TGCGAT--GGGTGTG---GTG-GG---TATG-GTGGTTTTA-ATTT-------GTGC-T------------TGAGGTG-CG-TTC--GTGGC-----ATGA---------AGATCTT--TTGA-CT---TT-GT-TAAGG--------GT---TGTTT-------------AAT------G-TTGGTG-G-T--T-TT-----TGGCT-TATTTTGCTG-ATATT-T-GTAA----TTAAAAG--ACT--------TAGGGTG---GGTAATT-GT--G-AG--GCTTACG----AG-CAGGGTTT--T-AG-----GT-TTATG-TGT---TATTGTATT-A-AC-TTTACATGT-----GTG--TTATTGTATAGT-ATTTATATTTAATTTTA-CATTT--A--A------A----TC---CACGGTTACC--TA--------AGCT--TAT-GTTA-T-GA-GGTGT-G---AC-----TGTT-GTAGTGTTAATA----------CG--------TGTACTAC-TATTC--AGTTT---GGG-TG------------TGA--------------------------------------------------------------------------------------------------------------------------------------------------------------------------------------------------------------------------------------------------------------------------------------------------------------------------------------------------------------------------------------------------------------------------------------------------------------------------------------------------------------------------------------------------------------------------------------------</ns2:sequence><ns2:name>KY698870.1_Leishmania_amazonensis_strain_MHOM/GF/2007/2007_24_clone_2007_24_49_minicircle_kinetoplast,_complete_sequence</ns2:name></ns2:Sequence><ns2:Sequence dsseqid="sq106" id="sq105"><ns2:sequence>------------TAGTGTGATT-GGGGAGGTTGGATGTTTGGGGTTGCGGACGATTTGAGGGTGTTCGAAAATTGATGGGAAAATGGGGTCCGGCCCAAACTTTTCTGCCCCGTG-GGGGAGGGGCGTTCTGCGGAATTCTCAAAAATGAGTGCAGAAACCCCGTTCATAATTTGG------GGGAATTCCTGGATTTCCGGCCCGGGGCGT-GGAAACTGGGGG-TTGGTGTAAAATAGCGGCGGGTGCTCGGGTGGCTTGGTTTCTTTTGCTTGTGAT--TGGGATTGGTTTCTGATT-CTTCGTG-------------------GTT-T-------TATTG--------G-T-T-TCCTTT-GTGACC-GAA----T-G---C-G-GT-TGTG-GGTCGAGCTCC-AG--------TTT-TAA-TACATT--------TATTA-T--TCTTG-C--AT--TTGAT-TATTTT--ACGTGTG---ACT-TG---TGT--G---TTCGT-TTA--------------------------TAT--AC-CG-TTGTAGTGTG-----ATGC---------TTAATTG--TTTG-TTTTATT-GG-TGGTG--------AT---GTGGTCGATGGTGG---TGAAT-----G-CTGGGT-G-C--C-TTTG--TGGGCT-TA-CATAAC----------TGAT----ATTAATA--TTA--------GTTTGTG---GG-GTTT-TG--A-TT--AGGCTTC-----G-GTGAGGTGCCG-TG-----GG-GTTAA-CGT---TTGCGTGT--TCTA-TTGTGGTACTATATTT--------------T-ATTTAGTT-TTATTATT-ATGTT--A--TAA----T---------GGGTACAATG--TA--------TTCA--TG---TGC-A-AC-TAAAC-T----TATTT-TATT-TGGTCGT-------------------------------TG-TGATA--TAA-----TAT-TATTTG------T-GTGGTATG-TTT--T--------------------------GT--------------T----T-GA---GT-----------ATAT---------------------------------------------------------------------------------------------------------------------------------------------------------------------------------------------------------------------------------------------------------------------------------------------------------------------------------------------------------------------------------------------------------------------------------------------------------------------------------------------------------</ns2:sequence><ns2:name>KY698871.1_Leishmania_amazonensis_strain_MHOM/GF/2007/2007_24_clone_2007_24_50_minicircle_kinetoplast,_complete_sequence</ns2:name></ns2:Sequence><ns2:Sequence dsseqid="sq108" id="sq107"><ns2:sequence>------------GCGGTTATCTTTATGTTTTCGAGTTTGGGCTG-GCGTGTTTTGGCGGGATGTCCATGGCGTGACCAGAAATTGGGCTGAAATCGCAAACTTTTCTGCCCCGTG-GGGGAGGGGCGTTCTGCGGAATCCGGAAAAATGAGTGCAGAAACCCCGTTCATAATTTGG------GGAAATTCCTCGAAATTCGGCTCGGACGGT-CACAACTGGGGG-TTGGTGTAAAATAGGGCGCGTGGTCTGGGTTTTGGGATGGAGCTTGTCTGGCTG--GGCATAGATTGTGT--------TTGG-------------------TTT-T-------TATAA--------ATA-T--TTATT-CTAAGT-TTA----TTT---T-T-AA-ATTT-ATTATTT-TG--T-------ATATC-TTG-CGT--T--------TA-AA-C--TATTA-T---G--TG--T-ATGCTG--TTTCGGA--TTTA-TG---ATTG-TTAAGTGGG-TCTT-------GTGA-T------------A--TGT-----G--TGGTTCG-----ATGC---------CATACTG-GTTTT-GGTCTTTTGA-TGGTG--------TGG-TGGGTTAGTGCTGAG---TGGTGG---GT-TT-ATATG-------CTT--TTTAGT-TTGGA-CATA-TT-TA-C-AGAA----TAAGTTA--TTC--------TATTAAT---AGT--T------T-TT--AGGGTAAT--AGT-TGTTATGATGT-T------AT--G-AT-GTT---TTGGGGTTAGAC----GGTTG-TGTTTGG--G--G---TTAAATAT-TGTGTTTG-GG-ATTTG-GGATT--T--GTT----T----GG--GATTATATTTTGTTA--------TGAC--TTT-GCTT---TT-TCTAT-T------TTT-GTT---TGTT----TTTA--------CAT--------GTTACGGT-ATTTG--GGATA---AGC-TG---------TTTGTTGC----TTG--TATGGTC---------------------C---TTG----------------------------------------------------------------------------------------------------------------------------------------------------------------------------------------------------------------------------------------------------------------------------------------------------------------------------------------------------------------------------------------------------------------------------------------------------------------------------------------------------------------------------------------------</ns2:sequence><ns2:name>KY698872.1_Leishmania_amazonensis_strain_MHOM/GF/2007/2007_24_clone_2007_24_51_minicircle_kinetoplast,_complete_sequence</ns2:name></ns2:Sequence><ns2:Sequence dsseqid="sq110" id="sq109"><ns2:sequence>-------------GTTTTGGATTGGATTGGGGGTTTGGGTGTGTTTGGCTTTGGATGTTAGATGTTGTGGGAGATGCCCGGAAATGGGTCCCGGCCCAAACTTTTCTGCCCCGTG-GGGGAGGGGCGTTCTGCGATTTTGGGAAAAATGAGTGCAGAAACCCCGTTCATAATTTCC------TGGAAAATAGTGGATTCCGGCTCGGGGCGT-GGAAACTGGGGG-TTGGTGTAAAATACGGGCGGTTGG-TCTGGCTCTCTATTTTAAAGCCTCTTCTG--CCGTTACTTTGGGCAGTT-CTGGTTT-------------------TGT-T-------TTGGG--------ATT----GGTGC-TTTTAT-TTT----GAT---T-T-TT-AAT--ATTTTTAGAT---------TTAAGT-TTT-TCTTTT--------AA-AA-T--TATTT-GT-GT--AT-AC-GTTTGT--TG-TTT----TAG-TT---TATG-TTATC-------------------T-G------------T--ATTT-AG-T--TTTGAAT-----TTAC---------GTTGTGA-TAGTG-TATA-TGGAT-TTGTT---------AT-GTTTTGTGTTATCTG---GGATTT---GT-TGTGGT-G-T--T-TTGT--GATGGG-TGTTTCCTTA-TCTAA-T-ATAA----TATAT-----------------TCTTG---CTTTATT-AG--G-TG--GTGTAATA--GGT-TGTT-AATAC----------A-ATGAT-GGG---TGGGTGT-GATGAT-ATATGATGGTTAACCT----TTGTTGGATAC-GTGGTTTA-CCTT---------G--T--TCG----T----GC--TTTATATTTGTA-TG--------GTTG--CTT--GTG---TT-ACATA-G---C--------T---CAGA----TCTA--------TGA--------TGTTAT-----------GTTT---AAG-TGTGTT------A-TTATGATT-GTT--GGTGGGTGT-----A---GGT-----GGC---GCAC---G---A----G--------------------------------------------------------------------------------------------------------------------------------------------------------------------------------------------------------------------------------------------------------------------------------------------------------------------------------------------------------------------------------------------------------------------------------------------------------------------------------------------------------------------------------</ns2:sequence><ns2:name>KY698873.1_Leishmania_amazonensis_strain_MHOM/GF/2007/2007_24_clone_2007_24_52_minicircle_kinetoplast,_complete_sequence</ns2:name></ns2:Sequence><ns2:Sequence dsseqid="sq112" id="sq111"><ns2:sequence>---------TGGTA----GGTGTTACTTAACGTTTGGATTGGGGTTTTAAGCTTGTTTGGAGATGGCTGAGATTGGTTAAAAAGCGGGTCCCGGCCCAAACTTTTCTGCCCCGTG-GGGGAGGGGCGTTCTGCGATTTTGGGAAAAATGAGTGCAGAAACCCCGTTCATATTTTGG------GGGATTCTGGCCGGAAATGCCTCGGGCGGC-CACAACTGGGGG-TTGGTGTAAAATAGCCGGGCGTGGGGTACGGGCTTCTTGATCTAGGGCTGTTTG--GCTGTTATAATGTAGGTT-T-GGGTT-------------------T-T-T-------GATTG--------GGA-TTTTTAGG-GTTCTG-TTG----ACT---A-A-TA-TGT-------TGTTTT--G-CA--TTT-----AT-AGA--T--------TT-TG-T--TGGTT-G--TG--TTTGT-ATGGTG--CG---T-----AT-AT---TTTC-ACTTTTTAT-TTTA-------GTTT-T------------ATTGTTA-TG-ATTTTTGGTG-----TGGG---------CTTGGTA-TTGTT-TGTG-------ATAAA--------AGT-TGTTAAGGTGTAGAG---GCTTTG---AA-TG--AC-G-T--T----A--TGATGG-CGCTTAA-------TA-T-GTAA----GTA---A--TAT--------ATTACAA----TTGATT-AG--A-TG--TTCTATGC--TAC-AATT-TG--GT-GG-----TT--GG-----T---GCGCTATCCGCTGT-TTA----GATCTAG--C--T---TTGGGTGA-TGATGACA-CAATG-TT-GCTTT--T--TGT----T----AT--AGTTTACACA---TA--------CTTT--TAT-GTAT---TC-AACTC-G---TGTTAT-CTTT-TGTAATGCCGTTG--------A-T--------TATGTTGG-TGGAA--TAGTG---CTG-TACAGGT---TTG----AGGTGTTA------------------------------------------------------------------------------------------------------------------------------------------------------------------------------------------------------------------------------------------------------------------------------------------------------------------------------------------------------------------------------------------------------------------------------------------------------------------------------------------------------------------------------------------------------------------------------------</ns2:sequence><ns2:name>KY698874.1_Leishmania_amazonensis_strain_MHOM/GF/2007/2007_24_clone_2007_24_53_minicircle_kinetoplast,_complete_sequence</ns2:name></ns2:Sequence><ns2:Sequence dsseqid="sq114" id="sq113"><ns2:sequence>-------------GGGGAGGGTATTTTGTTTGGTTTGTAAGGTGTTGGATGGTGGTTAGGAATGGATTGGTTGTACTGAAAAATGGGGTCCCGGGCCAAACTTTTCTGCCCCGTG-GGGGAGGGGCGTTCTGCGATTTTGGGAAAAATGAGTGCAGAAACCCCGTTCATAATTTAG------GGGAATTTCCCGAAATCCGGATCCGGCGGT-GGAAACTGGGGG-TTGGTGTAAAATAGTCGGGTACGGGCAACAGACGCGATTCTTTTTCTGGGTTTG--GATTTTTATTAGTGCTTT-TAGGCTT-------------------GAT-G-------T-ATG--------TGG-T--AGAGA---GCTG-GGT----CCT---G-A-GG-TTAT-TGTTTGGTTTGTAA-GG--T--GTG-GTA-TGT--T--------TG-TT-T--TGGTT-A---T--TGTGC-TTGTTT--G--------TTAG-GG---TTTG-GATATTTT--GGGT-------CTTT-G------------A--TTTG-G--A--TTTTGTT-----TTGG---------GTTTGTC-CGGTT-TTGGATTGGG-TTGTT--------TCG-TGTGTTTATCGGTGG---GCTTTT---AT-GC-TTATG-------TTA--ATTATT-GCT---TATA-TGTTA-C-AATA----TATTACT--TAT--------TTGTAAT---GCTTTGT-------TG--ATATGATA--TTT-AATTGTAATCT-T------AA--TGTT-AAG---TTGAGTTA--------------------------T---TTTATATT-TAACATAA-ACTGATGT-GATGG--A--TGC----T----CG--T-TTGTATTAA-GTG--------TTTG--GCT-GGAG---TA-CTTG--------AGTT-GTT---ACA-----------------TTC--------TTTTAATT-GCCTT--CGCTG---TTG-TTTATGA---TTATTTGTT----GGA--GTTGATGT----------TG------TAC---CTGT---T---C----T-GT-----------------------------------------------------------------------------------------------------------------------------------------------------------------------------------------------------------------------------------------------------------------------------------------------------------------------------------------------------------------------------------------------------------------------------------------------------------------------------------------------------------------------------</ns2:sequence><ns2:name>KY698875.1_Leishmania_amazonensis_strain_MHOM/GF/2007/2007_24_clone_2007_24_54_minicircle_kinetoplast,_complete_sequence</ns2:name></ns2:Sequence><ns2:Sequence dsseqid="sq116" id="sq115"><ns2:sequence>------------GATCTTGCCGTATGTTGTACATTGAGCGTTGTTGTTGGAGTGTGTGTTACGGTGTGGGGGTGGGATCGAAAATGGGTTCCGGCCCAAACTTTTCTGCCCCGTG-GGGGAGGGGCGTTCTGCGATTTTGGGAAAAATGAGTGCAGAAACCCCGTTCATAATTCTT------CGGAAAATAGGGGATTCCGGCTCCGGCGGT-GAAACTGGGGG--TTGGTGTAAAATAGCGGGTGGTGGACTGGATGGCGGTGTAGGCCTTTAAATGCG--CCTTCTATGAGTGGGTTA-GGATGTG-------------------GGT-T-------TTTGT--------------------------T-TGC----GGT---T-T-TG-TTT--GGTTTTGGGC---------GGGGCT-TGT-TTGTTT--------GT-GT-G--TTTGG-GG-TT--TA-AT-TGGTTT--TT-GAT----TTT-GT---GGTT-TTCGTTGTT-TTTT-------ATAT-G------------C--GCTA-GG-T--ATGTGTT-----ATAG---------ATTGTGG-TGGGG-TTTG-T---------A---------AT-AGTGTTTGGTGTTCA---GATTCG---AT-ATGTTA-G-G--T-TATG--ACACGG-ATATTTGTTA-CATAT-T-ACTA----TTTAT-----------------TATAT---ATTACTT-AG--G-TA--TTATGATG--ACT-CTGC-GGGGTG-AT-----TT-TGTTG-TGT---CGTGGGTTTTGGTG-TTGTGATGTTTTAATG----GTGACGATATT-AATGCTGG-TTTA---------T--A--CGG----T----GT--TATTTGATTTTA-AG--------TTTA--ATT--TAT---TT-CTACA-T---G--------T---GTTT----CC---------------------TATGTC-----------GTGT---TAC-TTTGAT------A-TGGTACTT-ATG--CTTTTTGGA-----A---T--------------------------------------------------------------------------------------------------------------------------------------------------------------------------------------------------------------------------------------------------------------------------------------------------------------------------------------------------------------------------------------------------------------------------------------------------------------------------------------------------------------------------------------------------------------</ns2:sequence><ns2:name>KY698876.1_Leishmania_amazonensis_strain_MHOM/GF/2007/2007_24_clone_2007_24_55_minicircle_kinetoplast,_complete_sequence</ns2:name></ns2:Sequence><ns2:Sequence dsseqid="sq118" id="sq117"><ns2:sequence>-------------CTTAGAGTGGTGATGATACATGGTGGAGGGTGTGGGGAGCTGGACATAGTTGGGGGTTTTGGCTGGAAAATGGGGTCCCGGCCCAAACTTTTCTGCCCCGTG-GGGGAGGGGCGTTCTGCGATTTTGGGAAAATTGATAGCAGAAACCCCGTTCATATTTTCG------GGGGATTCGGGGGATTTCGGCTCGGGCGGT-GACAACTGGGGG-TTGGTGTAAAACACCTGCGGGTGTCCAGGTGTTTTAAGGGGCTGGATTTGATTT--GGTGGGGAGTGGCCTCTG-GACAC-G-------------------TAT-A-------CTTGG---------CT-G-TTTGAG-TCGTGT-GGT----GGG---A-T-TGTTGTG-GGATTTATTTG--A-TC--TTTTAT-GAT-GTG-GT--------GGTAT-T--TGATG-C---G--TGCTT-GGATTT--TG-GATT---TAG-------GTT-TTATTGTTT-ATAT-------T--C-G------------GATGTTG-GT-TATTATGAGT-----TATA---------TTTAGTG-GGTCG-GTTGGAT--G-TTTGG--------ATT-GGTTGTT----ATAG----TG-------G-GGTTTG-A-C--A-T-----CTTTGA---TATTATTA-CAATA-T-ATAT----TATAATA--TAT--------TAGCCTT---TTAATG--GT--G-AT--ATGGTATC--TTT-TGATTACATGT-TT-----TG-ACCTG-AGC---TTACATTTTAGAAT-ATTG-ATTATGCTTGTT--TG----TTTAGT-GCGGCTTG-GTTTGATT-C------T---------T----AT--TTTACTCGACT--TG----------------T-TTTA---TT-ATATG-T---TTTGTT-AAGTTTGGTGTTGTTGTA--------TGG--------TGGTAT-A-GGTTA--TTAGT---TTG-TAATTT------T--GATA----------------------------------------------------------------TA---G--------------------------------------------------------------------------------------------------------------------------------------------------------------------------------------------------------------------------------------------------------------------------------------------------------------------------------------------------------------------------------------------------------------------------------------------------------------------------------------------------------------------</ns2:sequence><ns2:name>KY698877.1_Leishmania_amazonensis_strain_MHOM/GF/2007/2007_24_clone_2007_24_56_minicircle_kinetoplast,_complete_sequence</ns2:name></ns2:Sequence><ns2:Sequence dsseqid="sq120" id="sq119"><ns2:sequence>-----------TATTCGATACGTTGAGATTATTATTG--TATTATGGTGGTGGGTTGTTATGTGTATACGGATGGCTTGAAAAATGGGTCCCGGCCCAAACTTTTCTGCCCCGTG-GGGGAGGGGCGTTCTGCGGATTGGGCAAAAATGAGTGCAGAAATCCCGTTCATAATTTAA------GGGATTTTCGGGGATTTCGGCTCCGGGGTG-TGAAACTGGGGG-TTGGTGTAAAATACGGGAAGTGTGGTTTGTTTCTTTGATTTTCGGTTTTTAAGT--GGGCTTGTGA---CGGTG-TTTTTG--------------------CTG-T-------GGTT-----------------GTGT-TGTGAT---C----TGT---G-A-TC-TGTT-TGTTTTTGTGT--G-AT--TTGATG-GAT-GTT-TT--------GGGT-----GTTTT-CA-TT--GTTGT-TGTCTT--TTTGGG----TAT-TT---CTGT-GTTTTGTCT-GGAT-------ATAT-T------------TTCGTGT-GG-ATTGTGTTTG-----GGTG---------T-TATGT-TCAGA-TATTGATCTT-TGCCA-------CTAC-GATTTTATGTGGTTG---GGTTGT---AT-TTGATA-G-T--G-G------GATTG-GGCGCTTT-G-ACTTA-T-ATT-----TATATTA--GTT--------GTGGTTA----GGTATG-TG--------ATGGGTAT---TT-TGGT-GACTGA-GG-----TCTG---A-TTG---TTTGGGTTTGATAT-TTGAG--ATTTATT--A--T--GCGTGCTTT-GT-----T-GTTTGTTC-G---A--T--TTT----G----TA--GGTGTAAAGTGT------------CTT--TCA-CGTT------TTTGT-A---ATATAT-C--G-TAAGTTTACGTTT--------TAC--------TATTAATG-TTTTT--AGTTT---TAG-TTTATA------A--GTAT----GTG--CGTCATTA----------GG------TAA----------------------------------------------------------------------------------------------------------------------------------------------------------------------------------------------------------------------------------------------------------------------------------------------------------------------------------------------------------------------------------------------------------------------------------------------------------------------------------------------------------------------------------------------------</ns2:sequence><ns2:name>KY698878.1_Leishmania_amazonensis_strain_MHOM/GF/2007/2007_24_clone_2007_24_57_minicircle_kinetoplast,_complete_sequence</ns2:name></ns2:Sequence><ns2:Sequence dsseqid="sq122" id="sq121"><ns2:sequence>-------------GGTATAAGATTACCTGCTTCTTTTGTGGGGGATGTCTTTTTGTGGTTGTGGGATGGGGGTTGATGAAAAACGAGCGGAAATTCCAAACTTTTCTGCCCCGTG-GGGGAGGGGCGTTCTGCGATTTTGGGAAAAATGAGTGCAGAAACCCCGTTCATAATTCCC------TGGAAAATAGGGGATTCCGGCTCCGGTGGT-GAAAACTGGGGG-TTGGTGTAAAATACGGGCGGCTGGTCTGGAGGATTGATATTAGCGTGCTCGGTA--GCTTT----GGGGCGGGT-TTGCTGC-------------------CTT-G-------GTTGC--------GTT-G-ATCTGG-TTTGTT-CTT----GTTT-TG-G-TG-CCTT-TTGAGGGT----------------G-CTT-CAATTA--------CCTTT-G--GATGT-T--TT--CTGTT-TTGTT----CTTT-T---TTA--T---TTTATTACGCGGGC-TTAA-------TTG--G------------CTTGTTT-AT-TTATTTTGTA-----GAGT---------TTAAGTT--TGAT-GGTTTTG-GG-TG-------------------GCGTTGGTATG---TGT-------A-GTTCGT-A-T--T--ATG--TCGGAT-TA-GATTAG------------AT----TTTATTA--ATA--------GAAT--------AAGTT-AT--G-AG--TTAATTCG--GTT-GTAATGATTAT-TG-----TG-GTTGC-TTG----GATAATAATCCGG-ATAACCT-TTGCGTTTG--TATATTCTATGT-GCATATTT-ACTTCTTC-TATT-------------T----GT------GATTCAT--GA--------ATAT--TAC-GTAT-T-AT-AGACT-A---TACGGT-TGTA-GG-TTGTGGCAT---------------------GTGATGT-TGTAC--TTT-----TAT-TTAACA------T-TTTGATGT---------------------------------------GGG---T---G----T-TG---TG-----------G------------------------------------------------------------------------------------------------------------------------------------------------------------------------------------------------------------------------------------------------------------------------------------------------------------------------------------------------------------------------------------------------------------------------------------------------------------------------------------------------------------</ns2:sequence><ns2:name>KY698879.1_Leishmania_amazonensis_strain_MHOM/GF/2007/2007_24_clone_2007_24_58_minicircle_kinetoplast,_complete_sequence</ns2:name></ns2:Sequence><ns2:Sequence dsseqid="sq124" id="sq123"><ns2:sequence>--------------GACTGTATTTAAAATGTTTAAAATGACTGGGATTATATGTGGTGGGTGATGGGGAACGGTGTGGGGAAAATGGGGTCCGACCCAAACTTTTCTGCCCCGTG-GGGGAGGGGCGTTCTGCGGATTCGGGAAAAATGAGTGCAGAAACCCCGTTCATAATTTGG------GGGATTTTGGGGGATTTCGGCCTCGGGCGGTGGAAACTGGGGG-TTGGTGTAAAATACGGGCGAGTGCTTCTGGCCTTTGGTTTTAAAATGGGTGGTT--CGAACATTTTTGTTTCTG-GGTTTG--------------------ATA-T-------GCTT-----------------TGAT-TATAAG-TTG----TTT---T-A-TT-TTAA-TGTTTAGTTGT--T-TG--TTGGTA-GGT-GTT-AT--------ATGT---------------T--CAGCT-TGTTTT--TGTG-----------G---ATTT-GGTTTTGCC-GTTT-------GGCT-T------------TT------GG-AAGCGGTTTG-----GATG---------C-TAA----------TATGATTTA-ACACA-------CGTG-TTTT-----TGGATT---GACGTT---GG-TGGCTT-G-T--G-TGGT--AGTGTT-ATTATGTTGA-TACAC-T-ATTA----CATATTA--TAT--------TATATTA----TATATT-GT--A-TT--AGGTTGGG---TT-GGAT-GATTTT-AT-----GGAGGGAA-TTG---ATTGCATAC-TTGC-TTGGG--GTTACAT--A--G--AGTTA-----GG-----T-TTTTGATA-T---A------AT----T----TT--ACTTTATTTAAC------------TTT--ATG-CTTC------CGGGT-A---AGCTTT-C--T-GTGGGTGGT---A--------TGA--------TGCTGTGG-GTTTA--TGGGA---TGT-GATGTG------C--TTTA----GAA--TACCGTTG----------TG------TTA---TGAC---T---A-------------------C-----------------------------------------------------------------------------------------------------------------------------------------------------------------------------------------------------------------------------------------------------------------------------------------------------------------------------------------------------------------------------------------------------------------------------------------------------------------------------------------------------------------</ns2:sequence><ns2:name>KY698880.1_Leishmania_amazonensis_strain_MHOM/GF/2007/2007_24_clone_2007_24_59_minicircle_kinetoplast,_complete_sequence</ns2:name></ns2:Sequence><ns2:Sequence dsseqid="sq126" id="sq125"><ns2:sequence>-------------TGGTTGTCTGGGCGTAGGTTATATGGTGGTACGGTGTTGTGATGGGTTTTAGGGTTGTGTGAGGGGAAAATGGGCCAGAAGCCGAAACTTTTCTGCCCCGTG-GGGGAGGGGCGTTCTGCGATTTTGGGAAAAATGAGTGCAGAAACCCCGTTCATAATTCTC------CGGAAAATAGGGGATTCCGGCTCCGGCGGT-GGAAACTGGGGG-TTGGTGTAAAATAGCGGTGGGTACTCGGGTTTGACTGGGCTTGGCTCTGTGGTC--GGTGGATTGG-TGCGTTG-TGTTTTT-------------------GAT-T--------CTGT--------GTG--------G-TTGAGC-TTC----GGC---T-G-TT-TA----TTAAAATGC---------TATGTT-TGG-TGTTGT--------TA-AT-A--TGTGT-TC-TG--CCGAC-GTTTTT--TG-GAT----TTG-GA---TTTT-ATTGGT--G-GGTT-------GTAG-G------------G--AGTT-GG-T--TTCTTAC-----C----------------TAA-TTAT---ATT-TTGCT-GCGTT---------GT-GGGGTTGGTTGATGG---CTTGAT---GT-AGACGG-G-G--T-GTCG--GATTTG-GTAATTGG---AGAAA-G-CCCT----TTTAT-----------------ATTGG---GATTTTT-GG--G-TT--AGGTGATG--ATA-TGTA-AGGTG------------------------CGGGT---GTTAAT-GATTGATGCCATGATA----TTTATACTAAT-TGTGTTTA-TTTA---------A--C--TGA----T----CT--ATAATAATGCTG-AC--------TTAA--CCT--TAT---AT-TGTTT-T---A--CAG-C-T---TTTG----TGTA--------TGT--------GTTAGTGT-GTATG--TTCTT---TAC-TTTTTG------A-CGTTAATG-GTT--TTGTTTT-----------GAG-----GG-----------------------------------------------------------------------------------------------------------------------------------------------------------------------------------------------------------------------------------------------------------------------------------------------------------------------------------------------------------------------------------------------------------------------------------------------------------------------------------------------------------------------------------------------------</ns2:sequence><ns2:name>KY698881.1_Leishmania_amazonensis_strain_MHOM/GF/2007/2007_24_clone_2007_24_60_minicircle_kinetoplast,_complete_sequence</ns2:name></ns2:Sequence><ns2:Sequence dsseqid="sq128" id="sq127"><ns2:sequence>------------ATTGGTG-GTGAATTTAACACTGGAGGTTTTTGGAGTTTTTGGGTATTGGTTGTCTGTGGAGGGATGGAAATGGTCAGAAAGTCCAAACTTTTCTGCCCCGTG-GGGGAGGGGCGTTCTGCGGAAACGGCAAAAATGAGTGCAGAAACTCCGTTCATATTTTGG------GGGATTTTGTGGAATTCGGCCTCGGGCGAT-GAAAACTGGGGG-TTGGTGTGAAATACGGGTGGCTGGTCTGGGTCGCTGGTTTTAAGGCTGTTCAGG--CCTTTTGGGTTTGGGTTT-GGGTGGC-------------------TGG-T-------TGGTT--------TAT-T-TTAGTT-TAATTT-T--------T---G-T-TT-GTTT-CCTTGGTTTAA-TT-GT--G-GGTG-GAT-G-------------TGTTT-G--GCTTG-C--AG--ATATG-TGGG-----GTTG-G---ATT-GT---TAA--G---TCTGT-TTAG-------TGT--G------------TTTGAT----------TCGGA-----TCGA---------TTGTTCT--GTCT-CCTTTGT-GA-TTA-C--------CTCGGTTCGCTATGGGTTT---CGGGTG---TT-ATTGAT-A-T--T-GTAA--CTGGCA-TTAGGTTTG------T-T-A--------TATTAA--TAG--------AATAAAT---TGGCTTT-GT--A-AG--TCTTTGAT--TGA-GATGAATT----TT-----AT-TTTAT-TTA---TAATGGCT--G-GA--TTTGTAAG------GT--TG-----CATGT-GTTTTATG-TGTTTATG-GGT-------------------GC--GTGTTTTTATT--TC--------TCAA--TT---TAC-G-AT-CTCTT-T---T-------ATT-GTATTGTTAAGT----------TT--------GGTGGTAG-TGTAG--TGA-----TAG-TATGGT------T-GTTGGTGT-ATG--ATA------------------------CT---GTTG---T---C----T-GT---TT-----------GTTTTGG------------------------------------------------------------------------------------------------------------------------------------------------------------------------------------------------------------------------------------------------------------------------------------------------------------------------------------------------------------------------------------------------------------------------------------------------------------------------------------------------------</ns2:sequence><ns2:name>KY698882.1_Leishmania_amazonensis_strain_MHOM/GF/2007/2007_24_clone_2007_24_61_minicircle_kinetoplast,_complete_sequence</ns2:name></ns2:Sequence><ns2:Sequence dsseqid="sq130" id="sq129"><ns2:sequence>------------GTGAGAG-GTTGTTAGTTTATTGATACATTGTGTGTGATTTGGGCGGAAGCCTTTGGTGCGATGTGAGAAATGGGCCAGAAATCGAAACTTTTCTGCCCCGTG-GGGGAGGGGCGTTCTGCGGGGAGGCCAAAAATGAGTGCAGAAACCCCGTTCATATTTTAG------GGGGATTCGTGGAATTTCGGCTCGGGCGGT-GGAAACTGGGGG-TTGGTGTAAAATATCCGGGTGTGTGGTACGGGTTTCGTTTGGTTCTCTTTTTGA--GGGCCTCTGGGGCTTTGG-TATTTGA-------------------GTT-T-------TGGTT--------TTA---TGGGAT-TTGGAG-T--------T---A-C-TG-TTTT-TATTGTAGTAT-TT----------T-TAT-AAATTT--------AATTT-G---ATGT-T--AG--CGTAT-TGAT-----GCTA-T---ATA-TT---TTAT-G---CTTTC-TATG-------GAT--A------------TTACAC-----TAAATGTGTT-----CGGA---------CTAACGG--TTCG-AGTTTTG-GG-TTCGA-------------CGGTTGGC-GGTTT---TGTGT-----T-TGGGCT-G-G-----ATG--AGAGGT-TGTTGTCGGA-TATAT-G-ATAA----CTTATTA--TTA--------ATATTA------GTTGT-GT--G-GG--TGGATGG-----------TATT-----G-----GT-GTTAT-GTC---TTAGGGCT--G-CG-TTTTGATTG------AG--GTCGGGGCAGTG-CTTTG-----AAACTAA-AGGCT--G--A-T----T----GC--GCTTTGATGTT--TT--------TTAG--TCG-CTTA-C-AT-TACTT-T---TACACT-GACT-GATCTTTTGTTG----------GT--------TATTTGGG-TTATT--TGT-----GGA-TTTTAG------T-TTGGTAGG---------------------------------AT---TGTG---T---A----G-AT---TT-----------ACCT---------------------------------------------------------------------------------------------------------------------------------------------------------------------------------------------------------------------------------------------------------------------------------------------------------------------------------------------------------------------------------------------------------------------------------------------------------------------------------------------------------</ns2:sequence><ns2:name>KY698883.1_Leishmania_amazonensis_strain_MHOM/GF/2007/2007_24_clone_2007_24_62_minicircle_kinetoplast,_complete_sequence</ns2:name></ns2:Sequence><ns2:Sequence dsseqid="sq132" id="sq131"><ns2:sequence>-----------ATATCGATAGTTGAATATTTTGTGCGAGGTGAATT-GTAGTGTGGGTGGTAGGCGTTTATTGTGTGGGAA-AATGGGTCCCGGCCCAAACTTTTCTGCCCCGTG-GGGGAGGGGCGTTCTGCGGAATCCGGAAAATTGATAGCAGAAACCCCGTTCATAATTCTG------GGGAATTCCTCGATTTTCGGTTCGGACGGT-GGAAACTGGGGG-TTGGTGTAAAATAGTCGGCGTGGGACTGGAGGTGCTTTTAA-AATGGGGTTCGG--GCGCTTGGGATTGTGTTT-TTATATT-------------------TAG-G-------GGTTC--------TTG-T--GTGATACGGGAT-GGT----GAT---T-G-AG-TGTT-GGTTTTGTTGGTAG-TA--TATTTT-GTA-TTT--T--------TG-TT-T--TAGTT-A---A--ATGTT-TTGGTC--T---------TTA-TG---TTGG-TATGTTAT--TGGT-------GTGT-T------------A--TTTA-T--T--TTATATT-----GATG---------ATGGG-----TTT-GTGTTTCGAG-TTGGG--------ATA-TGGGTTGGCCCTTTG---GGTTAG---AT-GG-GGAAT-------GTG--TGAATA-TAT---GACA-TATTA-T-AATA----TAAATGT--GAT--------TTGTTGG---GGATATTTTG--T-TG--TTTTGGGG--TTT--GTAGTGATGT-T------AC--AGCT-CTG---TGCTCTGT--------------------------C---TCT------ATTCCTTC-ACTTTTGA-TATTT--A--ATT----T----AA--TTTTTAATTTA-TCT--------TTTT--ACA-GTTA---TA-CGTTA-T---GTAGAT-ATT---AGAT----ATAG--------TTT--------GTTACGTT-AATTT--GGCTT---TGT-ATTATGG---ATATTTTAC----TGA--TTTTATTT----------AA--------A---CTT----------------------------------------------------------------------------------------------------------------------------------------------------------------------------------------------------------------------------------------------------------------------------------------------------------------------------------------------------------------------------------------------------------------------------------------------------------------------------------------------------------------------------------------------</ns2:sequence><ns2:name>KY698884.1_Leishmania_amazonensis_strain_MHOM/GF/2007/2007_24_clone_2007_24_63_minicircle_kinetoplast,_complete_sequence</ns2:name></ns2:Sequence><ns2:Sequence dsseqid="sq134" id="sq133"><ns2:sequence>-------GGATTTTTATTGTTTTGGTA------TACGTGTGGTGGGTGTTGGTTTGGTTGTTGTTTTGGGAGTGGGTTGAAAAGTGGGTCCCGGCCCAAACTTTTCTGCCCCGTG-GGGGAGGGGCGTTCTGCGGAATCCGGAAAAATGAGTGCAGAAACCCCGTTCATAATTCGG------GGGATTCCGGCCGAAAATGCCTCCGGGCGT-GGAAACTGGGGG-TTGGTGTGAAATAGGGGCGGCTGGCTCGGGCTTTTATTTTAATGTTGGGGTATG--GCTTGTGTAGGCTCTTTT-TGGGCTT-------------------TTG-A-------TCCAC--------TGT-AATTTGAT-TTTTAA-ATT----TGT---A-G-TG-TTGT-GTTTTTGTTTT--A-TA--AAAGAT-ACT---T--T--------GT-GT-G--TGGCG-T--TA--TTACT-TTGTTG--GT---C-----GT-TG---CCTT-TTTGGGGTG-ATCC-------TTTT-A------------GTTACCC-TG-G--GTACATG-----TTTG---------GTTTGCG-CTACG-TAAT-------GTTCT--------AGT-GTATAGAT-TTGTTC---TGTTCG---TG-GG--AA-T-A--C-GTGT--TTATTA-TATGTTACTA-TATGT-T-ATAT----TCTATTA--TAT--------GTTACGT---GTATATT-AA--G-TC--ATAGATGT--TGT-GCTA-CACTAT-GA-----TG--GCA----C---GCTAATGTGGTTGG-TGAGTG-TGTGCGG--G--T---TTGACATG-GA-----T-GGTTGTAT-TATTG--T--TAT----T----GG--ATGTTATTT-----A--------CATT--TAT---AT---TT-CGTCT-T---ATTTGT-AATG--AGCT---TATAG--------GCT--------TAGTTTGT-AACCT--TAGGA---GTT-TGATGTA---CTTCCTAT-------------------------------------------------------------------------------------------------------------------------------------------------------------------------------------------------------------------------------------------------------------------------------------------------------------------------------------------------------------------------------------------------------------------------------------------------------------------------------------------------------------------------------------------------------------------------------------------</ns2:sequence><ns2:name>KY698885.1_Leishmania_amazonensis_strain_MHOM/GF/2007/2007_24_clone_2007_24_64_minicircle_kinetoplast,_complete_sequence</ns2:name></ns2:Sequence><ns2:Sequence dsseqid="sq136" id="sq135"><ns2:sequence>-------------GGTAGATTGTCGGTGGGTTTGGATGTTGTTCTTGGTGTTTGAGGTGTGGTGTGGTGTAGTCTGGGAAAAAGAGGGTTCCGGTCCAAACTTTTCTGCCCCGTG-GGGGAGGGGCGTTCTGCGGAAACCTCAAAAATGAGTGCAGAAACCCCGTTCATAATTTCC------TGGAAAATAGGGAATTCCGGCTCGGGGCGT-GGAAACTGGGGG-TTGGTGTAAAATAGGGGCGGCTGGTTCGGGCTCTCTATTTTAAAGCCTCTTCTA--CCGTTACTTTGGATAGTT-TTGGCTT-------------------TAT-T-------TTGAT--------TCG----GGGCT-TTTGTT-TTG----GGA---T-G-GG-TTT--GTTTTAGAAT---------CTGGTT-TCA-T----T--------TA-AA-T--TATTT-GC-TT--AT-GT-TTAACT--TT-ACT----C----------TG-GTTGT-------------------T-G------------T--GTTT-GG-T--TTATAGC-----CTGG---------ACTGGCC-TACTG-CTTG-CGGGT-ATTCA---------GT-GGGGATTGTTGTCTG---GTTGGT---GT-TAGGGG-T-A--T-TTGG--GTAACA-GTCTTCATTA-TCTAA-T-ACAA----TATAT-----------------TTCTG---CTTTATT-AG--G-TT--TTGTAATA--GTT-TGAA-TGGTA----------T-GGATG-GTG---GTATAGT-GTTGGC-GTGAGGGTAATTGACT----TTGTTGAATAT-GTAACTTA-CCTT---------A--C--TCG----T----GC--TTTATATTTGTA-TG--------GTTT--ACG--TAT---GT-TATGA-T---G--G-----T---GGTG----TCTG-------------------TGTTCT-----------ATTT---AAG-TGTGAT------G-TTGAGT---GTT--TTAA--------------GTT-----GGC---GTTA---T---G----A--------------------------------------------------------------------------------------------------------------------------------------------------------------------------------------------------------------------------------------------------------------------------------------------------------------------------------------------------------------------------------------------------------------------------------------------------------------------------------------------------------------------------------</ns2:sequence><ns2:name>KY698886.1_Leishmania_amazonensis_strain_RAT/BR/72/LV78_clone_LV78_1_minicircle_kinetoplast,_complete_sequence</ns2:name></ns2:Sequence><ns2:Sequence dsseqid="sq138" id="sq137"><ns2:sequence>-------------TATTGTTCTTTGTGTGGGTTGTGAGGTGGTTGTAGATTTGTTCGGATGAACATGGTGGTTTCGTGGGAAAAGTGGGTCCGGCCCAAACTTTTCTGCCCCTTG-GGGGAGGGGCGTTCTGCGGAATCCTCAAAAATGAGTGCAGAAACGCCGTTCATAATTTCC------TGAAAAATGGGGAATTCCGGCTCGGGCGGT-CACAACTGGGGG-TTGGTGTAAAATAGGGCGTG-TGCTCTGGGTT-TTGATTTTAGGCGTGGGCTTT--CGTTTGGGAAAATGGTTT-CGTTT-T-------------------TTG-T-------TATTT--------TGA-C-TTTTTA-TTTGAT-TTT----TAA---T-T-CT-AATT-AATTATATTTA--C-GG--TTGTTT-----ACA-GT--------TCTAT-G--TGTGT-G---A--TATAA-TGTA-G--TT-AATA---CTA-GT---GGTC-AGTGTTGTG-ATGT-------G---------------------GGT-GG-GTTACTGTGA-----TCAC---------GCTTATT-TGGTC-GGCATTT--G-TTTAG--------TGA-TTTTAGGTTGGGTGG---GAGATG---TG-CGCAGT-T-G--A-CGTA--GTTAAG-GTGGATTTTG-GGTAA-T-AGAA----TATAAGT--TAT--------ATTGT--------AAA---T--G--------TGGGC--TTA-GT--TAGGGTA-AT-----AG-GAG--------------TATTGATGT-TTGGGGAGGGTATGTTA--TA---TGAGTT---CGGTTTA-GTTGGGTA-G------T--AT-----T----AT--GTTCAACAC-T--CT--------ATGA----T-ATTC---TT-TGGTT-T---TTTGCT-GCTTTTGGATTTGTTGAA--------TTT--------TGTGTTTG-GGTGG--TGGGT---GTA-CTTTGG------A--TGTT----ATG--TGGAGGTT----------TG------GGA---GATT---G---T----T-GT---TA------------------------------------------------------------------------------------------------------------------------------------------------------------------------------------------------------------------------------------------------------------------------------------------------------------------------------------------------------------------------------------------------------------------------------------------------------------------------------------------------------------------------</ns2:sequence><ns2:name>KY698887.1_Leishmania_amazonensis_strain_RAT/BR/72/LV78_clone_LV78_2_minicircle_kinetoplast,_complete_sequence</ns2:name></ns2:Sequence><ns2:Sequence dsseqid="sq140" id="sq139"><ns2:sequence>------------TTGTTGGTTCGGATTTTAAATGGCTAATAGCCGTAGTAGCTCTGGGGTTTGT-TAGGTGGAGGCTGAAAAAGTGGGTCCCGGCCCAAACTTTTCTGCCCCGTG-GGGGAGGGGCGTTCTGCGATTTTGGGAAAAATGAGTGCAGAAACCCCGTTCATATTTTGG------GCGTAAATCTTGAAATTCGGCTCGGACGGT-CACAACTGGGGG-TTGGTGTAAAATAGGCGGTGGGTGCCGGTTTTGGATTTTAAACGGGCTTGGAGG--CCTTTTTATGGT--GTTG-GGATTTT-------------------TGG-G-------TCGTT--------GAA-T--TGGTG-TTTTAA-TTT----CTT---T-T-TA-TAT----TTATATTTA--T-A---ATTTAT-GAT-TTGTTA--------TATTA-T--TTGTA-GA-TT--TTA-T-TTATAT--AA---A-----TG-TT---TGTT-TGATTTAAT-GTTC------------T------------A---TTA-AC-G--TTGTTTG-----CATT---------TTGGTTT-TATT-----TGTG--T-CGTTT--------CCG-ATGTGTCTTTGGTTG---TTTTGA---GG-AT-----G-G--G----A--TTTTGG-TGGAGGGGTA-TTATA-T-ATAA----TATAT-----------------GTAAC---TTATATT-GT--G-TG--ATATGGTT----A-TGG-----TGG-TG-----GG--TTAA-GGT---GTTGTGTGGTTGTA-TGTGGT-CTTAGGG--C--T---GTATT--T-TA-----A-CTTTACTT-TCTTT--T--TTA----C----TC--CTGTTATTTG---TA--------GTTT--GAT--------AC-C---------TTTGAT-ATTT-TATTG--TCAGGT--------TTA--------CAGTTGG--GTATG--T---------G-TGCGTTG---TTTGGTTGCGTTTGTA--TGGGTTTGTAAT-GA---AGT---TCGGT----------------------------------------------------------------------------------------------------------------------------------------------------------------------------------------------------------------------------------------------------------------------------------------------------------------------------------------------------------------------------------------------------------------------------------------------------------------------------------------------------------------------------------------------------</ns2:sequence><ns2:name>KY698888.1_Leishmania_amazonensis_strain_RAT/BR/72/LV78_clone_LV78_3_minicircle_kinetoplast,_complete_sequence</ns2:name></ns2:Sequence><ns2:Sequence dsseqid="sq142" id="sq141"><ns2:sequence>----------TAGGGTGTAAGATTGTCTGGCCCTTTTATGGAGTGTCTTTGTG--G-GTAGAGGTGATGGTTGGTGGGAAAAAGTGGGTCCCGGCCCAAACTTTTCTGCCCCGTG-GGGGAGGGGCGTTCTGCGGATTGGCGAAAAATGAGTGCAGAAACCCCGTTCATATTTTGG------GCAAAAATCCCGAAATTCGGCTCGGACGGT-CACAACTGGGGG-TTGGTGTAAAATAGGGGCGGCTGCTCTGGAGGTTTGATATTAAAGCTGTTCCGG--TGGCTTTGGGGTGGGGGT-TTGATGT-------------------CTT-G-------ATTGT--------GTT-G-ATTCGG-TTGGGT-CTT----GTTT-TG-G-GC-ACTT-TGAGTT------------------G-TTT-CGGATG--------CCTTT-G--GATAT-T--TT--TAATT-TTATA----TCTTTG---CCG-TT---TTGTTATATTCGGT-CTTA-------TTG--G------------TTTGTTT-AC-TTATTTTGTA-----GATT---------TGGACCT--GATG-A---TTT-GT-GT-------------------GGTGTTGGAGT---TGG-------A-GTTTAT-G-T--T--ATG--TTGGGT-TA-GATTAG------------AT----TTTATTG--ACA--------GAAT--------AAGTT-AT--G-AG--TTAATTCG--GAT-GTAATGATCGT-TG-----TT-TGTTG-CTT---TGATGACAGTGTGG-TTGGGCTTTGCGTTCTG--CGTGGTTAGTGC-GTATATTT-ACTTCTTC-TGTT-------------T----AC------GATTCAT--GA--------ATAT--TAC-GTAT-T-AT-AGACT-A---TGTATG-CATG-TG-CCGTGGTAT---------------------GTGGTAT-TGTAC--TTT-----TAT-TTAATA------T-TTATAATG---------------------------------------TGG---C---A----T-GT---TG------------------------------------------------------------------------------------------------------------------------------------------------------------------------------------------------------------------------------------------------------------------------------------------------------------------------------------------------------------------------------------------------------------------------------------------------------------------------------------------------------------------------</ns2:sequence><ns2:name>KY698889.1_Leishmania_amazonensis_strain_RAT/BR/72/LV78_clone_LV78_4_minicircle_kinetoplast,_complete_sequence</ns2:name></ns2:Sequence><ns2:Sequence dsseqid="sq144" id="sq143"><ns2:sequence>----------TAAACTGAATGTTTGTGTGGG--TGGGGATGTGTTCTGTTTGATGTGATGATGTGGGGTGGGTGGCTGAAAATGGGGT-CCCGGCCCAAACTTTTCTGCCCCGTG-GGGGAGGGGCGTTCTGCGATTTTGGGAAAAATGAGTGCAGAAACCCCGTTCATAATTCCT------CGGAAAATAGGGGGTTCCGGCTCCGGCGGT-GGAAACTGGGGG-TTGGTGTAAAATAGGGGCGGCTGGTCTGGAGGTTTGGAGTTAAGGCCTCCCAGA--GGGCTTGTGGGCTTGGTG-GTTGTGG-------------------ATT-C-------ATTGG--------GCT-T-GTGGC------TT-T----------------CG-GGTT-TATGTTTGTTT-TG-AT--GACTAC-AT---TGATT--------TAGTT-T--ACTTT-T--GG--TTTTT-AGTTTGTTATTTTTC---ATT-TT---AATCTTTTATGTT----TA-------GTTT-G------------TCAAG-C-TG-TGTTATTATA-----CGTT---------GTTATAA---GCT-TCTTTA--CA-TTTAT--------CT---TTTTGTTCGGAGGG---ATATT----GT-TGGGCG-T-T--A-GG-----------TGATAATTG----------GTAT----TTAAATA--TGT--------TATATAT---TAGACTT-GT--G-GG--GTT-TTGG--GTA-AGGTGTGA--C-TA-----TA-ATGTG-GTG---ATAGGTGTT---------ATATTTAGTAGATG--GCATA--GTT-----TAATAGTGTT------AATTA--T--ACA----T----TT--ATTTTGTGTGA--TG--------AGTG--TCG-TGTT-T-AT-ATGAT-T---CTACAT-GCTA-TAGTTTGGCCA-----------TT--------GATGGTTA-TTTGT--AGACT---GTT-TGTATG------T-GGTGTGGT-G----G--------------------------GC---TTAG---T---G----T-GA---TT-----------T------------------------------------------------------------------------------------------------------------------------------------------------------------------------------------------------------------------------------------------------------------------------------------------------------------------------------------------------------------------------------------------------------------------------------------------------------------------------------------------------------------</ns2:sequence><ns2:name>KY698890.1_Leishmania_amazonensis_strain_RAT/BR/72/LV78_clone_LV78_5_minicircle_kinetoplast,_complete_sequence</ns2:name></ns2:Sequence><ns2:Sequence dsseqid="sq146" id="sq145"><ns2:sequence>-------------TTATTGTTTTGATGTGTGTGGTGGCGGATTGTGACTGGATGTGGTTTGGTGTGGGGCAATGGGTCAAAAAGTGGGTCCTGGCCCAAACTTTTCTGCCCCGTG-GGGGAGGGGCGTTCTGCGATTTTGGGAAAAATGAGTGCAGAAACCCCGTTCATAATTCCT------CGGAAAATAGGGGATTCCGGCTCGGGCGGT-GAAAACTGGGGG-TTGGTGTAAAATAGGGGCGGCTGGCTCGTAGCTTTTATTTTAAGACGGGGTGAC--GGCTTTTGTAGGCTCTTT-TGGGCTT-------------------TTG-A-------ATCAT--------TGT-ATTTTGAT-TTTA-A-ATT----TAC---G-G-TG-CTGT-GTTTGTGTTTA--T-AA--AATGGT-GCT---G--T--------GT-TA-A--TATTG-T--TG--TGTCT-TTGTTA--G----G-----GT-GT---GGTC-TTTGCGATG-TTTC-------TTTT-A------------ATTATTC-CG-G--GTATATG-----TGTG---------GTTCGTG-CTACA-TGAT-------ATTCT--------AGT-ATATAGGTTTTGTTC---TGATCT---TG-AT--AA-C-G--C-GTGT--TTATTA-TACGTTACTA-TATAT-T-ATAT----TCTATTA--TAT--------AAGACGT----TATATT-AT--G-CC--GTGGGTAT--TGT-GTTA-CACTAT-GA-----TG--GTA----T---ACTAATGTAGTTAA-TGGCTG-GATGGCT--G--G---TTAACGTT-GA-----T-GGTTGTAT-TATTG--T--TAT----T----GA--ATGTTGTTT-----A--------CATT--TAT---AT---TT-CGTCT-T---ATTTGT-AATA--GATG---TATGA--------GAT--------TGGTTTGT-ACCTT--ATGGA---TTT-AA-TGTA---TTGTTTATGAATT--------------------------------------------------------------------------------------------------------------------------------------------------------------------------------------------------------------------------------------------------------------------------------------------------------------------------------------------------------------------------------------------------------------------------------------------------------------------------------------------------------------------------------------------------------------------------------------</ns2:sequence><ns2:name>KY698891.1_Leishmania_amazonensis_strain_RAT/BR/72/LV78_clone_LV78_6_minicircle_kinetoplast,_complete_sequence</ns2:name></ns2:Sequence><ns2:Sequence dsseqid="sq148" id="sq147"><ns2:sequence>------------GTGAGAG-GTTGTTTGTTTGTTGATATGTTGTGTGTGATTTGAGCGAGAGTCTTTGGAATGCTATGGAAAATGGGCCAGAAACCTAAACTTTTCTGCCCCGTG-GGGGAGGGGCGTTCTGCGGAAATGGCAAAAATGAGTGCAGAAGCCCCGTTCATAATTCAG------GGGGATTCCTCGATTTTCGGCTCCGGCGGT-GGAAACTGGGGG-TTGGTGTAAAATATTCGGGTGTGG-GTACGGGCTTCGTTTGGTCCTCTTTTTGA--GGGCCTCTGGGGCTTTGA-TATTTGA-------------------GTT-T-------TGGTT--------TTA---TGGGAT-TTGGAG-T--------T---A-C-TG-TTTG-TATTGTAGTAT-TT----------T-TAT-AAATTT--------AATTT-G---ATGT-T--GG--CGTAT-TGAT-----ACTA-T---ATG-TT---TTAT-G---T-TTC-TATG-------GAT--A------------TTACAC-----TGATTGTGTT-----TGGG---------CTAACGG--GTCG-AGTTTTG-GA-TCCGG-------------GGGTTTTGGGGGGT---TTTGT-----G-TTGGAC-T-G-----GAT--GGGGGT-TGTTGTCGAA-TATAT-G-ATAA----CTTATTA--TTA--------ATATTA------GTTAT-GT--G-GG--TGGGTGA-----------TATT-----G-----GT-GTTAT-GCC---TTAGGGTT--A-CG-TTTTGGTTG------TG--GTAAGAGGGGTA-GTGTTTTG-GGGACTTG-AAGCT--G--G-T----T----GC--G-CTTTGGCGT--TT--------TTAG--TTG-CTTA-C-AT-TACTT-T---TACACT-GACT-GACCTTTTGTTG----------GT--------TATTTGGA-TTATT--TGT-----GGA-TTTTGG------T-TTGGTGGG---------------------------------AT---TGTG---T---A----G-AT---TT-----------ATAT---------------------------------------------------------------------------------------------------------------------------------------------------------------------------------------------------------------------------------------------------------------------------------------------------------------------------------------------------------------------------------------------------------------------------------------------------------------------------------------------------------</ns2:sequence><ns2:name>KY698892.1_Leishmania_amazonensis_strain_RAT/BR/72/LV78_clone_LV78_7_minicircle_kinetoplast,_complete_sequence</ns2:name></ns2:Sequence><ns2:Sequence dsseqid="sq150" id="sq149"><ns2:sequence>TTTGTATTTGTTTATAATTTTAGAGTTTCAAGGTGGTGGAATGTGCTAC-----------GATGTTGGATTGGGTTGAGAAAAGTGGGTCCCGGCCCAAACTTTTCTGCCCCGTG-GGGGAGGGGCGTTCTGCGATTTT-CGGAAAATGAGTGCAGAAACCCCGTTCATATTTTTG------G-GGGTTTGGGGGATTTCGGCTCGGGCGGT-GAAAACTGGGGG-TTGGTGTAAAATACGGGCAGTTGGTCTGGGATCTTGATTTTAAATGGGTTTGAG--GCTTGTGCT-GGCTTGTT-TGGAGCT-------------------GGT-C-------TGTTT--------TTA-T--TTGGT------T-AAT----AAT---T-T-TG-TGAG-ATCTTTT-TA--TA-AA--TATGTT-TTG-CTT--T--------TG-GA-T--TGGTT-A---T--GTTGT-TT---------------TTGC-TG---TTTG-GGTTGTTCG-GGGT-------GGGT-A------------C--TTGT-TT-T--GAATATT-----ATGG---------AGGGG------TT-AGAT-GGGGC-TTGGA--------TAT-GCGGTTCAGGGTTTG---GAATTC-------A-GACTT-T--A-TTAT--GCGTTT-TGTGTTATAT-ATTTG-T-ATTT----ATTGTGT--AAT--------ATGTAAT---GTCTT---------TG--ATCTTAGA--GTT-TGGTAGTAGTT-TG-----GA--TATC-CGT---TCGGGTGTGTTAGT-GTGGGT-GTTTGGC--A--T---ATGATGTT-TGTGGTAC-ACCGTTGA-CAT-------------------------------------T--------TTAT--ATT-CTTG---AT-TGTTA-T---TTACTT-GTT---GGTT----TATG--------TTA--------CGGTCTCA-GTGTT--TTATG---ATG-TGGAT------GTTGT---------------------------------------------------------------------------------------------------------------------------------------------------------------------------------------------------------------------------------------------------------------------------------------------------------------------------------------------------------------------------------------------------------------------------------------------------------------------------------------------------------------------------------------------------------------------------------------------</ns2:sequence><ns2:name>KY698893.1_Leishmania_amazonensis_strain_RAT/BR/72/LV78_clone_LV78_8_minicircle_kinetoplast,_complete_sequence</ns2:name></ns2:Sequence><ns2:Sequence dsseqid="sq152" id="sq151"><ns2:sequence>------------GGCTTGATCTGGGGATATAATGTGGGTTATTGTGGGTA-GGAATTTGATTTTGATTTAGTGGTGGGAAAATGGGGTCCCGGCCCAAACTTTTCTGCCCCCGTG-GGGGAGGGGCGTTCTGCGATTTTCGGAAAAATGAGTGCAGAAACCCCGTTCATAATTCCC------CGGAAAATAGGGGATTCCGGCTCGGGGCGT-GGAAACTGGGGG-TTGGTGTAAAATAGTGGTGGTTGTGGGGCGGGTGTTTTGTTTGGATGGGTTTTG--CCATTGGAGAGGCTTTGT-TTGCCGA-------------------GTT-T-------GGCTT--------GTT-G-TGTGGG-ATAAAC-G----------------CT-TCTT-GGGGCGGGTTA-TT-AT--TGTTCT-GGG-GAGAGT--------TTGTT-T--ACGTT-T--TG--TTCTG-GGTGGG----ATGGT---GTC-TG---TTTGTTTGACTTTA-TTTT-------GATG-A------------TTCTTAT-TT-TACATTTAAT-----AATT---------T---------GTT-GTATTAA-AA-TTTAT--------AT---TT-----ACTGGTG---TTATT----AT-GTAAGG-T-T--A-GG---------------GCTAC----------GTGA----TTCCCTT--TGT--------TATATAT---TGCCTTT-TG--T-TA--GGC-TTTG--TGA-TGGGTGAT--T-GA-----AT-T-TTG-TTT---GTAATGCTT-G-------GGGTTGGAATTGTG--AGGGC--CTTGT-ATGCGTTTTGGTATTTG-CACTG--T--TAT----T----TG--ATTTGACATTT--AC--------ACGT--GTT-ATTC-T-CG-TCGGT-G---TGAGTT-TCTA-TAGTTTGTGGTTC--------ATT--------TACTTTAG-CTTGA--GGGTT---GTA-TGT-----------TAGTTGGT-G----C--------------------------A-----------------------------------------------------------------------------------------------------------------------------------------------------------------------------------------------------------------------------------------------------------------------------------------------------------------------------------------------------------------------------------------------------------------------------------------------------------------------------------------------------------------------------------------------------</ns2:sequence><ns2:name>KY698894.1_Leishmania_amazonensis_strain_RAT/BR/72/LV78_clone_LV78_9_minicircle_kinetoplast,_complete_sequence</ns2:name></ns2:Sequence><ns2:Sequence dsseqid="sq154" id="sq153"><ns2:sequence>--------GTTGTA---TGAGATAGTGGTGAAGG--TGATGACTTGAATATTATGGTCTGTGTGGTGGGGATTGGTCCGAAAAATGGGTCCCGGCCCAAACTTTTCTGCCCTGTG-GGGGAGGGGCGTTCTGCGGAATCCGGAAAAATGAGTGCAGAAACCCCGTTCATAATTTGG------GGAATTTTGGGGAATTCCGGCTCCGGGTGT-GGAAACTGGGGG-TTGGTGTAAAATAGGGGCGGCTGGCCTCCGCTCTGGATTTAAGGCTGGGTGGAC--CGTTGGATGGGCATTATT-GTCTCTT-------------------TTG-G-------TTTGA--------GAG-T--TCGGC-TGTGGT-TTT----GAT---T-G-TT-TGG---GGATTGGTGG--G-GC--GCT----GGT-ATA--T--------GGTTA-A--CGGTG-TC-----TTTAT-TTCTTA--TT---------TT-GA---T-CT-TTTTGGATT-TGTC-------TTTT-A------------TGTGTTG-TG----GTATTTG-----CTGT---------GCTGAAA-TGAGC-TTGG-----T-TGCTC--------GAT-GTGGTTATCTGGTGC---G--TGT---GG-AT-GGT-C-A--T-TATG--GTTAGG-TCTGTATATA-ATTA--C-ATTT----ATTCT-T--ATT--------ATTAATT---GCCTTTT-GG--G-AT------ATTA--TGT-TGGA-AACTTT-AT-----CG--GGAG-GGG---GTTTAATG-T-GGC-TGAGGC-TTTGCGC--C--G---GTGGTATT-TGGATTTA-GGTGT-TA-T---------GAT----T----AC--GTTG---TGA---TT--------GTAT--ACT---GG---TT-GAACA-G---ATTATT-ATTT--ACGC----TACA--------TGT--------TGTTAGGT-TTATT--TACTT---GGT-TAAGCT------GTGTTATAATTATG--TGTGATGGTAGT-GT---T--------------------------------------------------------------------------------------------------------------------------------------------------------------------------------------------------------------------------------------------------------------------------------------------------------------------------------------------------------------------------------------------------------------------------------------------------------------------------------------------------------------------------------------------------------------</ns2:sequence><ns2:name>KY698895.1_Leishmania_amazonensis_strain_RAT/BR/72/LV78_clone_LV78_10_minicircle_kinetoplast,_complete_sequence</ns2:name></ns2:Sequence><ns2:Sequence dsseqid="sq156" id="sq155"><ns2:sequence>------------TTTGTTTGTGAGCTTTTGGGGATTGTTTATGTGGATTGGAGTTGGTATTTTGCTGTTGGATAGGCCCGAAAGTGGGTCCCGGCCCAGACTTTTCTGCCCCGTG-GGGGAGGGGCGTTCTGCGGAATCC-GGAAAATGAATGCAGAAACCCCGTTCATAATTTCC------CCGAAAATCCCGAAATTCGGCTCGGGCGGT-CACAACTGGGGG-TTGGTGTAAAATAGGCGTGTGGGGTGCCGGGTTTAAGTTGGGCTGATCTTTTTG--GCTGGTCTTAGA---GGC-TTTACTT-------------------TGG-A-------TCTTT--------GAT-T--TTGTG-TTTGAT-TTT----GGT---G-A-TT-TGG----CTACTATGT--T-TT--GTTTAG-TTG------T--------AGCTT-T--ACATA-GG-TT--GTGGT-TTGG---------C-----TG-TA---TAGA-TTGGTTGAC-GTTG-------GTTC-G------------G---TTT-GG-G--ATTGTTG-----TGGT---------TTAGGTT-CTTTT-TCTGGTG--A-----T--------TG-----GGCGTGTGGTTG---ACTTTA---GG-GT--TT-G-G--T----G--TAGTAG-TGGTCTGATA-TATTT-G-ATTA----CATAT-----------------ATTAG---TTATATT-AT--A-TA--TTATGAGG--TTT-TAATGGGATGT-TA-----CG--TGTA-TGT---GACGTTTATTTGGA-TGATAT-TTTATAG--T--A---TTATT--T-TA-----T-AATATTTA-TAATA--T--TTA----T----AA--TTAAAGATAG---TG--------GTTT--TAT--------TG-A---------CTTGCC-AGTG-TAATC--TTATGT--------T-------------------TGTCG--AGAAT---TGA-ATATTTG---CGTGG----TTGTATG--TTTGAGTTTGGG-AG---GAT---GAGGT---T------------------------------------------------------------------------------------------------------------------------------------------------------------------------------------------------------------------------------------------------------------------------------------------------------------------------------------------------------------------------------------------------------------------------------------------------------------------------------------------------------------------------------------------------</ns2:sequence><ns2:name>KY698896.1_Leishmania_amazonensis_strain_RAT/BR/72/LV78_clone_LV78_11_minicircle_kinetoplast,_complete_sequence</ns2:name></ns2:Sequence><ns2:Sequence dsseqid="sq158" id="sq157"><ns2:sequence>---------TGGTA----GATGTTACCTAGTGTTTGGATTGGGGGTTTAAGTTTGTTTGGGGATGGCTGAGATGGATCAAAAAGTGGGTCCCGGCCCAAACTTTTCTGCCCCGTG-GGGGAGGGGCGTTCTGCGGATTGGGGAAAAATGAGTGCAGAAACCCCGTTCATATTTTGG------GGAATTTTGGGGAATTCCGGCTCGGACGGT-TACAACTGGGGG-TTGGTGTAAAATAGCCGGATGTGGGGTACGGGCTTCTTGATCTAGGGCTGTTTG--GCTGTTATAATGTGGGGT-TTGGGTT-------------------T-T-T-------GATTG--------GAG-TTTGTAGG-GTTCTG-TTG----ACT---A-A-TA-TGT-------TGTTTT--G-CA--TTT-----AT-AGA--T--------TT-TG-T--TGGTT-A--TG--TTTGT-ATGGTG--TG---T-----GC-AT---TTTT-ACTTTTTAT-TTTA-------GTTT-T------------ATTGTTA-TG-ATTTTTAGTG-----TGGG---------CCTGGTA-TCATT-TGTG-------ATAAA--------AGT-TGTTAGGGTGTAGAG---GCTTTG---AA-TG--AT-G-T--T----A--TGATGA-TGTTTAA-------TA-T-GTAA----GTA---A--TAT--------ATTACAA----TTGATT-AG--G-TG--TTCTATGC--TAC-AATT-TG--GT-GG-----CT--GA-----T---ATGCTATTCGCTGT-TTA----GATCTGG--C--T---TTGGGATG-ATGATGAC-ATATG-TT-GCTTT--T--TGT----T----AT--AGTTTACACA---TA--------CTTT--TAT-GTAT---TC-GACTC-G---TGTTAT-CTTT-TGTGATGTCGTTG--------GAT--------TGTGTTGG-TGGAA--TGGTG---GTG-TACAGGT---TTG----AGGTGTTA------------------------------------------------------------------------------------------------------------------------------------------------------------------------------------------------------------------------------------------------------------------------------------------------------------------------------------------------------------------------------------------------------------------------------------------------------------------------------------------------------------------------------------------------------------------------------------</ns2:sequence><ns2:name>KY698897.1_Leishmania_amazonensis_strain_RAT/BR/72/LV78_clone_LV78_12_minicircle_kinetoplast,_complete_sequence</ns2:name></ns2:Sequence><ns2:Sequence dsseqid="sq160" id="sq159"><ns2:sequence>---------TTAGTAATTGGTGGTTGTGGGTGATGATATGGATATG----GGTTTGTATAGGTTTATCGGATAGGGTCAAAAATGGGGTCCCGGCCCAAACTTTTCTGCCCCGTG-GGGGAGGGGCGTTCTGCGAATTTGGGAAAAATGAGTGCAGAAAGCCCGTTCATAATTTGG------AGGATTTTCAGGGATTCCGGCTCCGACGGT-GAAAACTGGGGG-TTGGTGTAAAATAGCCCGTGGTGGGTACGTGTGGTTTTGATC-TTTTGATTTAT--ATGGGT-CTTGGCCGTTG-TTTTTAT-------------------GTG-T-------TAATT--------TAT-T--TTCTG-TTTTAT-TTT----ATT---T-C-T---TT---TATATATTTT--A-GA--TTT-----AC-TTT--T--------TA-GT-T--TGTTT-GG-CT--GTTGT-TCGGTG---------------------------TGTGGATG-AATT-------ATAT-G------------A--TTTG-AT----ATTACTG-----TGCC---------C-TTTTA-TTATT-AGTG-------ACCTG--------TGT-GCCTTGATTTTGTTA---GTTGTG---GT-CG--TG-G-C--G----C--TTATAT-GATACTCCTT-TTGGA-T-ATGA----TATTTCT--AAT--------ATAAAAG----GTAATT-GA--T-TA--GGTAATGT--TGA-TGGT-GG--AT-GA-----TA--GGCG-TTG---TTGTAATGTGTCAA-TAAT---GATACAT---------TTTAT-----------G-GATAA-TT-GATGT--T--ACT----T----AT--ACGC---AAT---TA--------ATAT--TAT----G---TT-TAATG-A---GTTTGT-GGAT-ATGCGTCTTTGTA--------TGG--------TGTTTGGT-TAGTG--TGTTA---CCA-TATTGG----GGGTTTTAGATTTCTT--TTTGGATC-------------------------------------------------------------------------------------------------------------------------------------------------------------------------------------------------------------------------------------------------------------------------------------------------------------------------------------------------------------------------------------------------------------------------------------------------------------------------------------------------------------------------------------------------------------------------</ns2:sequence><ns2:name>KY698898.1_Leishmania_amazonensis_strain_RAT/BR/72/LV78_clone_LV78_13_minicircle_kinetoplast,_complete_sequence</ns2:name></ns2:Sequence><ns2:Sequence dsseqid="sq162" id="sq161"><ns2:sequence>----------ATGAGCTTACCGTATGTTGTACATTGGACGTT---GTTAGAGTGGGTGTTGAGGGTGTGGGAGTGGGCCAAAAATGGGTTCCGGCCCAAACTTTTCTGCCCCGTG-GGGGAGGGGCGTTCTGCGATTTTCGGAAAAATGAGTGCAGAAACCCCGTTCATAATATCC------TGGAAAATGGGGGATTCCGGCTCCGGGCGT-GGAAACTGGGGG-TTGGTGTA--AAATAGGGTGGTGGTCTGGGTATTGATGTGGGTCTTTAGGTGTA--CCTTCTATGAGTGGGTTT-GGATGTG-------------------GCT-T-------GTTGT--------------------------T-TGT----GAT---T-T-CG-TTT--GGTTTTGGTC---------GGAACT-TGT-TAGTTT--------GT-GT-G--TTTGG-AA-TT--AA-TT-GGTTTT---T-GAT----TTT-AC---GATT-TTCGTT-GT-TTTT-------ATGT-G------------T--GGTA-GA-G--GTGTGTT-----ATAG---------ATTGTGG-TGGGG-GTTT-GT--------A---------AT-AGTGTTTGACG-TTC---AGATAC---GA-TTGTTA-G-G--T-TGTG--GTATGG-ATATTTGTTA-CATAT-T-ACTA----TTTAT-----------------TATAT---ATTACTT-AG--G-TG--TTATGATG--ATT-CTAT-GGGGAT-GA-----TT-TTGTC-GTG---TCGTGGGTTATGAT-GTTGTATGTTTTGATT----GTGGCTATATT-AATGTTGG-TTTG---------T--A--CGA----T----AC--TATTTGATTTTA-AG--------TTTA--ATT--TAT---TT-CTACA-T---G--------T---GTTT----CC---------------------TACGCC-----------GTGT---TAC-TTTGAT------G-TGATGCTT-GTG--CTTTCGAG-------------------------------------------------------------------------------------------------------------------------------------------------------------------------------------------------------------------------------------------------------------------------------------------------------------------------------------------------------------------------------------------------------------------------------------------------------------------------------------------------------------------------------------------------------------------------</ns2:sequence><ns2:name>KY698899.1_Leishmania_amazonensis_strain_RAT/BR/72/LV78_clone_LV78_14_minicircle_kinetoplast,_complete_sequence</ns2:name></ns2:Sequence><ns2:Sequence dsseqid="sq164" id="sq163"><ns2:sequence>------------TATTGATAGTTGAATGCTTTGTGTGAGGTGGGTT-GTAGTGTAGGTGGTAGACGTTTATTGTGTGGGAAAAGTGGGTCCCGGCCCAAACTTTTCTGCCCCGTG-GGGGAGGGGCGTTCTGCGGAATCCGGAAAATTGATAGCAGAAACCCCGTTCATAATTCTG------GGGAATTCCTCGATTTTTGGCTCGGGCGGT-GAAAACTGGGGG-TTGGTGTAAAATAGCCGGTGTGGGGCTGGAGGTGCTTTTTTAAATGGGGTTCGG--GCGTTTGGAATTGTGTTT-TGATATT-------------------TAG-G-------GGGTT--------CTT-G--TGTGATACGGGT-GGT----AAT---T-G-AG-TGTT-GGTTTTGTTGGTAG-TA--TATTTT-GTA-TTT--T--------TG-TT-T--TAGTT-A---A--ATGTT-TTGGTC--T---------TTA-TG---TTGG-TGTGTTAC--TGGT-------GTGT-T------------A--TTTA-T--T--TTATATT-----GATG---------ATGGG-----TTT-GTGTTTCGGA-TTGGG--------ACA-TGGTTGGG-CCTTTG---GATTGG---AT-GG-AATTG-------GTA--TGGATA-TAT---GACA-TATTA-T-AATA----TAAATGT--GAT--------TTGTTGG---GATATTTTGT----TG--TT-TTGGG--ATT--TGTAGTAGGT-T------AC--AGCT-CTG---TGCTCTTT--------------------------C---TCT------ATTGCTTC-ACTTTTGA-TATTT--A--ATT----T----AA--TTTTTAATTTA-TCT--------TTTT--ACA-GTTA---TA-CGTTA-T---GTAGAT-TTG---AGAT----ATAG--------TTT--------GTTACGTT-AATAT--GGCTG---TGT-ATTATGG---ATATTTTAC----TGA--TTTTATTT----------AA--------A---CTTA---------------------------------------------------------------------------------------------------------------------------------------------------------------------------------------------------------------------------------------------------------------------------------------------------------------------------------------------------------------------------------------------------------------------------------------------------------------------------------------------------------------------------------------------</ns2:sequence><ns2:name>KY698900.1_Leishmania_amazonensis_strain_RAT/BR/72/LV78_clone_LV78_15_minicircle_kinetoplast,_complete_sequence</ns2:name></ns2:Sequence><ns2:Sequence dsseqid="sq166" id="sq165"><ns2:sequence>------------GTGATAAATTGTGTTCTGGGTGCGATATAGTTTGGGAT-TTGGTAATAGATTTGGGGATGGTGAGGGAAAAATGGGCAAAAAACGAAACTTTTCTGCCCCGTG-GGGGAGGGGCGTTCTGCGATTTTGGGAAAAATGAGTGCAGAAACCCCGTTCATAATTCCT------CGAAAAATAGAGGATTCTGGCTCCGGCGGC-CACAACTGGGGG-TTGGTGTAAAATAGGGACGGGTGCTTGGATTCCTGGTCTTTTACGGGCTGGCCT--GGCCCTTTTAAAGTGCGG-GGTTGAT-------------------GTT-T-------CCGCT--------GGT-T-TGTTGT-TTTGGG-TAG----ATG---T-T-TG-CGTT-TTGAATTGGCT-TT-AT--TTGTGT-GTT-GTGAAT--------TGGTG-T--TTTGT-T--GG--TTTAC-AAGAT---------------T-TA---TTTATTTTCTTTTT-AAAT-------ATAA-A------------TTTATAC-CT-GTCACTTTGG-----TAAT---------TTGCATCTTTGC---TTTTTG-TA-TTGAT--------GT---AGGATTATGGCCTG---TGGTG----AG-GTTAGA-T-G--T-GG-------GGT-GATAGGCGT----------AGAA----TAAGTTG--CCT--------TTAATAT---TGGCTTT-TA--G-TT--GGGATGGC--TT-------TAG--T-TA-----GT-G--GG-GTC---TTAGGC-TT---------ATGTG-AGTAACGT--GTAAG--ATTGA-T-TTTAAGTTTTGATTG-AATTA--A--CAT----T----GT--GTACTAC--TT--T------------T--ATG-TCTT-T-GT-ATAAT-T---T---GT-GATC-TAGGTTTGTAATT--------GGG--------TACGTTGG-TTTAG--TTTTT---GAT-TGTATG------T-TGGTTAGA-T----T--------------------------TG---TGAG---T---T----T-AT---AT-----------TTGCT--------------------------------------------------------------------------------------------------------------------------------------------------------------------------------------------------------------------------------------------------------------------------------------------------------------------------------------------------------------------------------------------------------------------------------------------------------------------------------------------------------</ns2:sequence><ns2:name>KY698901.1_Leishmania_amazonensis_strain_RAT/BR/72/LV78_clone_LV78_16_minicircle_kinetoplast,_complete_sequence</ns2:name></ns2:Sequence><ns2:Sequence dsseqid="sq168" id="sq167"><ns2:sequence>---------GATGTGTTACGATTAATTTAAGATT---TTAGATTACAGTTTTATAGTCTCATTGT-GGTACTGGTCTGGAAAAATGGGTCCCGGCCCAAACTTTTCTGCCCCGTG-GGGGAGGGGCGTTCTGCGGGATCCGGAAAATTGATAGCAGAAACCCCGTTCATAATTTGG------CCAAAAATCCCGAAATTCGGCTCGGGCGGC-CACAACTGGGGG-TTGGTGTAAAATAGGGGGCGGCTGCTCTGGCCTTTTAAATTTGGTGGGGGTTTG--GGCTTTTAAATCTGATTT-TGTGG-G-------------------TAT-A-------AGATT--------TTA-T-TTTTTA-TTTGAT-TTT----ATT---G-T-TC-TGTT-TGTTATTTGTG--A----------T-----ATG-AT--------TCTGT-T--TGTAG-C---A--TTGTT-TACC-G--GT-GTTG---CGC--------------CT--TT-ACGT-------G---------------------TCA-GC-TTACTTGGTA-----GTAT---------GTTGATT-GTGTT-GTTAGTT--G-G---G--------ACT-GGTTGT--TTTACAT---ATGTGT---TT-TGCGTT-C-A--T-AGCT--TTTTGG-TATTAGATTA-GATAA-T-AGAA----TATATTG--TAT--------TATGT--------AAG---G--T-AA--G--TGAGC--TTC-CGACTTTATAA-TT-----AT-GGG--------------TTATATGCT-GTCAGGGGTACAGGTGA--TG---TT-------TGTCTGC-TTTTGATA-T------T--CG-----T----AC--GGCTCACATAT--TC--------GTTT----T-TTAC---TT-TTATG-T---TTGGAT-GGTTTTTGTTTA--------------TTT--------TGATTTTA-GTGGA--TTGGA---TTG-T----A------T--GGTT----ATG--ATACTTGT----------G--------------------------------------------------------------------------------------------------------------------------------------------------------------------------------------------------------------------------------------------------------------------------------------------------------------------------------------------------------------------------------------------------------------------------------------------------------------------------------------------------------------------------------------------------------------</ns2:sequence><ns2:name>KY698902.1_Leishmania_amazonensis_strain_RAT/BR/72/LV78_clone_LV78_17_minicircle_kinetoplast,_complete_sequence</ns2:name></ns2:Sequence><ns2:Sequence dsseqid="sq170" id="sq169"><ns2:sequence>------------TTAAAGGTGTGTGTTACGTTGTTAGGTAGTGGTTC-TGCGAGGTTTGAGTTTGTTGGTTTGTTGTTGAAAATGGGCCAAAATCCCAAACTTTTCTGCCCCGTG-GGGGAGGGGCGTTCTGCGATTTTCGGAAAAATGAGTGCAGAAACCCCGTTCATAATTTGG------GGGAATTCTCCGAAATTCGGCTCCGGGCGT-GGAAACTGGGGG-TTGGTGTAAAATACGGGCGGTTGGTCTGGGGGATTTATTTTAAGGCTGCTCTGG--GCTTTCGTGAGGCTCTTT-AGATATG-------------------GGT-C-------TTATT--------TAT-G-TTACTT-TATAAG-T--------T---G-T-TT-TATT-TATTATTTATT-TA-------ATAT-TTT-A------------------------TTT-T--TA--ATTTG-TGTT-----GCTA-A---ATA-GT---TTT--A---TATTT-ATCG-------GTT--T------------GTAGTT------TAATGTATT-----TAAA---------TTTATTT--CTTT-TGTTATG-AT-TTACG--------TG---GGCTTTAACGGTAG---TTG-------T-GATGAT-T-G--T-CTTT--TGGATA-CATGATTTA----------------------GTT--TGA--------TATTAAT---ATAAGTT-GT--A-AT--ATGTTTA-----C-TTAGGTTA-----T-----GC-TGTAT-GTA---TACGTTGT--A-AG--CTGGTTTA------TT--TG-----CCATT-ATTTGTTA-CTATGATG-GGTG--------T----T----GG--ATATTGTTATT--TA--------CTCT--TT---TTC-T-TT-TTATT-A---CCCAAT-GATA-TGACTTTGTTGT----------G----------ACTTTGT-TGTGT--AGT-----GGT-GGTATG------T-GTTGTTGT-ACT--TTCGATCTG---------AG------GTC---TGGT---T---G----T-GT---TT-----------GCAT---------------------------------------------------------------------------------------------------------------------------------------------------------------------------------------------------------------------------------------------------------------------------------------------------------------------------------------------------------------------------------------------------------------------------------------------------------------------------------------------------------</ns2:sequence><ns2:name>KY698903.1_Leishmania_amazonensis_strain_RAT/BR/72/LV78_clone_LV78_18_minicircle_kinetoplast,_complete_sequence</ns2:name></ns2:Sequence><ns2:Sequence dsseqid="sq172" id="sq171"><ns2:sequence>------------CGTTTAATAATTGTGATTGTTAGAG--TGTTGTTGACATATGGGCTTCTGTGAGTGTGGTGGGTGTGGAAAATGGGTCCCGGCCCAAACTTTTCTGCCCCGTGGGGGGAGGGGCGTTCTGCGATTTTGGGAAAAATGAGTACAGAAACCCCGTTCATAATTTGG------CCAAAAATCCCGAAATTCGGCTCGGACGGT-CACAACTGGGGG-TTGGTGTAAAATGGCGGGGGGATGGGCTGTCTCTTTGATTTTTATTTGTGGAAG--GTCTTTGATA---GTGGC-TCTTTT--------------------GAT-T-------GCGTT----------T-----GGGT-TTTAGT-GTG----GCT---G-A-TG-AGTT-GCTTTTATGGT--T-GT--CTGTTA-CTC-GTT-AT--------GGA------GGTGA-AT-CA--GTGGT-GGGCTT--CCATGC----CTT-GT---TATT-GTTTGTGCT------------GCGT-G------------TTCGGTG-GT-CTGGTGTTTA-----GTTG---------T-TTTGT-TGTAC-ACGTATTCTT-TGTTA-------CATT-GATTTA-CGTGGATG---AGGTTT---GT-TGGGTG-G-G--C-AAGT--ATTGTG-TGTGACTT-G-ACTTA-T-ATTT----AATATTA--ATT--------GTAATTG----ATTGTA-GT--A-TA--ATGATATC---TT-TGAT-GGTTGA-TG-----TAAT---G-T---------GGGGATTATG-TGGGG--ATTGAGT--C--G--CTTGGATTT-AG-----C-GCTTGTTT-G---G--T--TTG----G----GT--GGGGTAAAGTGC------------CTT--TCA-TGCC------TTTGT-A---ATGCAT-C--G-TAAGTTTGTGTTT--------TGA--------CGTTGGGG-GTTTG--TGGTC---TAT-ATTGTG------A--GTAT----ATA--CGTGATAT----------GA------GAT---TG-----------------------------------------------------------------------------------------------------------------------------------------------------------------------------------------------------------------------------------------------------------------------------------------------------------------------------------------------------------------------------------------------------------------------------------------------------------------------------------------------------------------------------------------------</ns2:sequence><ns2:name>KY698904.1_Leishmania_amazonensis_strain_RAT/BR/72/LV78_clone_LV78_19_minicircle_kinetoplast,_complete_sequence</ns2:name></ns2:Sequence><ns2:Sequence dsseqid="sq174" id="sq173"><ns2:sequence>-------------TGTATATTATGTTTGGCGTAATTTAGGGTTGTAGGGTGGAGGTTAGAGGTTGGATGGAGAGGCCTGAAAAGTGGGTCCCGGCCCAAACTTTTCTGCCCCGTG-GGGGAGGGGCGTTCTGCGGATTGGCGAAAATTGATAGCAGAAACCCCGTTCATAATTTCC------CGGAAAATAGGGGATTCCGGCTCCGGCGGT-GGAAACTGGGGG-TTGGTGTAAAATACGGGTGGCTGCTCTAGATTTGTGTTTGGAGGTGGGCTTGGT--TGGCATGTGTGGGCCTCT-AGGCCTG-------------------CTT-T-------TTGGA--------TTG-----GTTG-TGGGTC-TGG----TGG---T-T-TG-TAT--GGTATTGGTT---------TCCGTT-TCT-TTATTT--------TA-AA-T--TTTAC-TG-TT--AA-GT-GTTGTT--TA-GTT----TTG-CT---GACT-AACTG-------------------G-T------------G--CTAT-TG-T--ATTGGAT-----TAAT---------TTTGTTA-TTTTC-TTTT-TTGGT-TCTGG---------AT-G--TGGTGGTCGATG---GTAGTG---CG-CTTGGA-T-T--T-GGTA--GATTTG-CCTTTAATTA-TG--A-T---------TTAAC-----------------TTGTA---ATTGATT-AG--G-TT--AGGTATCG--CTG-TTTT-GATGTT-AT-----TA-ATTAT-ACG---TTATGAT-ATTACG-TTATGAATTTGTTATT----TTGTAAATTAT-GATATTCA-GTGT---------G--T--AGA----T----GT--TG----TTATTA-TA--------TTTT--AAC--TAT---TT-TAATT-T---T--TAT-A-T---CGAG----TTAA--------T-G--------TTTGTG-----------GATT---TAT-TGTGTT------A-CTATAATT-ATG--CGTGT---------------------G----------------A----A--------------------------------------------------------------------------------------------------------------------------------------------------------------------------------------------------------------------------------------------------------------------------------------------------------------------------------------------------------------------------------------------------------------------------------------------------------------------------------------------------------------------------------</ns2:sequence><ns2:name>KY698905.1_Leishmania_amazonensis_strain_RAT/BR/72/LV78_clone_LV78_20_minicircle_kinetoplast,_complete_sequence</ns2:name></ns2:Sequence><ns2:Sequence dsseqid="sq176" id="sq175"><ns2:sequence>------------TGTTGATGGGTGACACATATGGCGTGGGGGTTTGTG-TTTGTGTGGTGGGCTGTGATTGGAGGGGTGGAAAATGGGTTCCGGCCCAAACTTTTCTGCCCCGTG-GGGGAGGGGCGTTCTGCGGATTGGGGAAAAATGAGTGCAGAAACCCCGTTCATAATTCCT------CGGAAAATGGGGAATTCCGGCTCGGACGGT-CACAACTGGGGG-TTGGTGTAAAATAGGCGGTGGTGGGTACGATTGTCTTTTTGGGTGTTCTTGCCT--TTATGATTTTAAGGCTTG-ACATTGT-------------------ATT-T-------TGTTT--------TGG-GTGGGACT-ATGTCG-TTG----CCG---T-T-A--CGG---GGATTG-TTT--G-GT--GTTGTT-TGG-GTT--A--------T---G-G--TGGGT-TATGT--ATTGT-GTATGG-------T-----TA-TA---TTTT-GATTGTTTT-TGTA-------ATGT-G------------CTCAGTG-GG-CTGATATTTA-----TTAA---------------------T-GTTG--------TTCT--------GG----CGGTCTTTAGTGG---TGCGTC---GT-TG-GTG-G-T--T-TGAT--AGATTA-GGTGTTACAC-TGTGA-C-ATTA----TATGA----TAG--------AATAAGT----TATATT-AT--G-TA--ACATTATC--TTT-TGGATATGTGT-GA-----CG---CCG-ATT---GTATTGTTTATGTG-ATATTA-GATTAGT--G--T---GTTAATTT-ATGATCTA-GAGT--TT-TATCG--T--TGC----T----AT--ATTTTAATATTA-TA--------CTTT--GTG-TGAT---TC-GGGTT-A---CTTTGT-GGTT-TGTAT-------G--------GTT--------GATTTAAA-GATTG--TTA-------C-TATG----------CTTTTGCGGGTT--ATTAAATGGAT----------------------------------------------------------------------------------------------------------------------------------------------------------------------------------------------------------------------------------------------------------------------------------------------------------------------------------------------------------------------------------------------------------------------------------------------------------------------------------------------------------------------------------------------------------------------</ns2:sequence><ns2:name>KY698906.1_Leishmania_amazonensis_strain_RAT/BR/72/LV78_clone_LV78_21_minicircle_kinetoplast,_complete_sequence</ns2:name></ns2:Sequence><ns2:Sequence dsseqid="sq178" id="sq177"><ns2:sequence>-------------GTGGTTTTTTGTGTGGTATGGTTTGTCTAGTTTTGATGTTTTGGAAGTTGGTGTGGGGATTGGTCAAAAAGTGGGTCCCGGCCCAAACTTTTCTGCCCCGTG-GGGGAGGGGCGTTCTGCGATTTTGGGAAAAATGAGTGCAGAAACCCCGTTCATGATTTAG------GGGGATTCGGGGGATTTCGGCCCGGGGCGT-GACAACTGGGGG-TTGGTGTAAAATACGGGCGGCTGGTCTGGCGGCTTTTAATACTATGGGTTTTTG--GCTTTTATGGTGGGTATT-TTGGGAT-------------------TTT-C-------GTTTT--------A-T-T-TTTGGT-TTGGTG-GAT----A-G---A-T-TT-TA-----ATTTTGATT-AT--------TTT-TAT-TTATTT--------TAATT-T--TAGA-----------TAT-TATTTG--GTATATA---ACA-CG---GTG--G---TATTG-TGTT-------GTTTCC------------TGTGGGA-TA-TTGG-ATGTT-----GTGG---------TGTCTTT--GATA-TGA---T-GG-GGTGT--------TG---TTGCG--GTGACAT---TGGTG-----G-TTT---------T-GGGG--ATGAGT-TG-TGAGTG----------GTAT----TATGTAA--GGC--------TTTTAAA---GCAGTTT-GT--A-AG--GGGTTTT-----A-TTA----------------GG-TTTTG-ATA---TTAGGTGT--T--T-AGGTGGGATTAGTGCTT--TGTGGATACACG-TTTGACTG-CGGTGATG-CGGGT--G--TGA----TTGGTGTATGGGTTATGTGC--TT--------ATAT--CT---TTG-T-CT-TTACC-T----GCTTT-GATA-TGATT----TGT----------GT--------TAGGATTA-TGTGT--TATTG---TGT-TATGTG------T-GTTCCATT-CTT--G--------------------------AT--------------G----T-GT---CG-----------TGATGC-------------------------------------------------------------------------------------------------------------------------------------------------------------------------------------------------------------------------------------------------------------------------------------------------------------------------------------------------------------------------------------------------------------------------------------------------------------------------------------------------------</ns2:sequence><ns2:name>KY698907.1_Leishmania_amazonensis_strain_RAT/BR/72/LV78_clone_LV78_22_minicircle_kinetoplast,_complete_sequence</ns2:name></ns2:Sequence><ns2:Sequence dsseqid="sq180" id="sq179"><ns2:sequence>----------ATGG---TTGTGAGGTTGTTTGTGGGAGGTTGAGGGCGTTTTGAGGTCGGTAGGTGTTCGATGGGCCTGAAAAAATGGGTCCCGCCCAAACTTTTCTGCCCCGTG-GGGGAGGGGCGTTCTGCGGAAACCGGAAAATTGATAGCAGAAACCCCGTTCATATTTTGA------CCAAAAATCCCGAAATTCGGCTCGGACGGT-CACAACTGGGGG-TTGGTGTAAAATAGCGTGGGTCGTCGGGTATTTCTGGGTTTGGATTTTAGTGCG--TGGTGGGTGTGTGT---T-GGGCGTA-------------------TAC-A-------ATCGTG-------GGC-T-TGGATC-TTGGTT-GTT----TGG---G-A-GG-GCTT-TGTTCTTGTTG--G-TA--GTGCGT-----GGG-GA--------TACAT-T--TGTTT-T---C--TTTTT-GGAATT--TG-AATT---CTT-TTGATAATT-TTCGGTTGT-TTTA-------G-----------------AATCGTT-AC-GGGT--CGAA-----TTGG---------TTTGTTA-TGAGT-G--GGAT--G----------------G-T-------GTGATGG---GTGTTT---TG-GCGCGT-T-C--T-TGCC--CC----------TTGTA-ATTGG-G-GGAA----AGGCTTT--TAT--------ATTGGGA---TTTTGG--GG--T---------TAGG--TAA-GGTGTG--TGT-TA-----AT-TTGAG-ATG---TTAGATCGTTTACT-G----CATAAGTGGTAG--TA---TTATTAA-TTACGTTT-ATTTAACT-T------A--ACC----T----AT--GATAATGCT---------------------------G---AC-TTAAC-T---TTTCAT-TGTTTTGATTTTGAGTGG--------TAC--------TATGTT-A-ATGTG-------------------T------A--TGAT----CTG--TTTCTTTT----------TG------TGG---GTTA---G---A----G-GT---TTGA-GT------TG-----------------------------------------------------------------------------------------------------------------------------------------------------------------------------------------------------------------------------------------------------------------------------------------------------------------------------------------------------------------------------------------------------------------------------------------------------------------------------------------------------------</ns2:sequence><ns2:name>KY698908.1_Leishmania_amazonensis_strain_RAT/BR/72/LV78_clone_LV78_23_minicircle_kinetoplast,_complete_sequence</ns2:name></ns2:Sequence><ns2:Sequence dsseqid="sq182" id="sq181"><ns2:sequence>-----------CGTTGTAGTGGGTGTGGAGTTAGGTGTGGGGTGCATTTTATGGTTGAAGTAGTGTGGGAT--TTCTTTGAAAATGGGGTCCGGCCCAAACTTTTCTGCCCCGTG-GGGGAGGGGCGTTCTGCGATTTTGGGAAAAATGAGTGCAGAAACCCCGTTCATAATTCCC------TGAAAAATAGGGGATTCCGGCTCGGGGCGT-GGAAACTGGGGG-TTGGTGTGAAATAGCGGGGGTGCTTCGGGTTTTTAATGTTGGGTGGTTGGGTAG--GTCTACTTGCCTTCTCTT-TTTCTG------------------------T-------TTTGA--------TTG----TGGCC-TGAGCC-TTC----TTT---T-A-TG-TGT--GGTATTCTGT---G-CT--TGAAGT-TTG-TTGTTT--------GA-TC-T--TTTGA-GC-TT--TG-TT-ATTATA--TT-CGG----TTT-AT---TATT-ATCGT------------------TT-G------------G--ACTG-GT-T--CTTTAGG-----GTGG---------ATTGGAT-TATTG-TTTT-GGGTG-GGCGT---------TT-G-GGATTTTCGTTAG---GATCGG---AT-CGGATG-G-G--T-TACT--TACACC-TGTTATATGA-CTTAT-T-AT----------------------------ATGAT---ATATTGT-GG--C-TT--TTGACCTT--ATG-CTCT-TACGG------------TTTAG-ATT---AGGTT-------GT-TTAGGATCTTTTATTT----GTTCTAATTTC-GATATTAA-ATTTATAA-A---A--T--AAT----T----GT--GATATATACTTG-TG--------TTAT--GTT--TAC---TT-TTCTA-T---T--------T---ATGT----TGTA--------GGA--------TGTGAC-----------GTTA---TAC-TGTGCC------T-CGGTGGTTTATG--TTTTGTATG-----T---GAT-----GAC---TGT----------------------------------------------------------------------------------------------------------------------------------------------------------------------------------------------------------------------------------------------------------------------------------------------------------------------------------------------------------------------------------------------------------------------------------------------------------------------------------------------------------------------------------------------</ns2:sequence><ns2:name>KY698909.1_Leishmania_amazonensis_strain_RAT/BR/72/LV78_clone_LV78_24_minicircle_kinetoplast,_complete_sequence</ns2:name></ns2:Sequence><ns2:Sequence dsseqid="sq184" id="sq183"><ns2:sequence>------------GTATAGTTGCGTGTTGTGAGACTGCTCGGGTGGGGT-ATATTTGGTTTGAATGTGGGGAGAGTGTTGAAAATAGGGCAAAAAACGAAACTTTTCTGCCCCGTG-GGGGAGGGGCGTTCTGCGAAAATGGCAAAAATGAGTGCAGAAACCCCGTTCATAATTCTC------CGGAAAATGGTGGATTTCGGCTCCGGGGCG-TGAAACTGGGGG-TTGGTGTAAAATAGTGGGTGGTGGTACGGGCTCTGTGGTTGCGCGTGTATGGTC--TTGGCCTTCTTTCGGGTG-GTGTGCT-------------------GGC-T-------TTGGG--------GAT-T-GGTTTA-CTT-AT-TTT----ATT---T-T-TT-GG-----TGGGGATTT-GATTT--C-GTTT-TTA-GTGCTT--------TACGG-G--TTTGT-G--AG--TTGTT-GTGTG----AC--TG-----G-TT---GTTT-T---AATTA-TGTG-------GGTT-T------------GGGTGC------TTGTTTTTA-----TGGA---------TCTTTTT--TGAG-GTTTGTG-GG-TTACC--------TG---TGTTTTGCGGGTGG---TAAG------T-GGTGGC-G-T--G-GTTT--ATCTCT-GACTTGTACT-TATAT-T-GCCT----TTTGTAA--TAG--------TTGTCTT---A-TGATG-CT--A-TA--TCGATGAT--CAT-TACAGTG------T-----AT-GTTTG-TTG---TATTAGCT--T-AT-GTGTTCTGA------TA--TGT----CGTTA-TTAAATTGAATTAATTT-TATTT--A--A------A----CT--ATATTTTTACT--TT--------TAAT--TAC-ATTT-C-GT-TGTGT-A---TA-------CT-GTGCTTATGTGT----------T----------GTATCCA-GACTT--TAT-----G---------------G-TGATCTG----------------------------------------------------------------------------------------------------------------------------------------------------------------------------------------------------------------------------------------------------------------------------------------------------------------------------------------------------------------------------------------------------------------------------------------------------------------------------------------------------------------------------------------------------------------------------------------</ns2:sequence><ns2:name>KY698910.1_Leishmania_amazonensis_strain_RAT/BR/72/LV78_clone_LV78_25_minicircle_kinetoplast,_complete_sequence</ns2:name></ns2:Sequence><ns2:Sequence dsseqid="sq186" id="sq185"><ns2:sequence>------------TATTTGATT-GGATGGGGTAGGTAGGGCGTTGTGAGTTTGTGTGGGGTGTTGGAATTGGTTGAAAAAAAAAGTGGGTCCCGGCCCAAACTTTTCTGCCCCGTG-GGGGAGGGGCGTTCTGCGGAATCCGGAAAATTGATAGCAGAAACCCCGTTCATAATTATT------TGGAAAATGGGGAATTCCGGCTCGGGGCGT-GGAAACTGGGGG-TTGGTGTAAAATAGTGGGGTGGTGGCACTGGTTTGATTACTTCGTTTGTTTTAT--GTGGGT-TTGGGTCATA--ATTTGTG-------------------G-G-T-------TTTTG--------TAG-G--TTGTG-ACCTGT-TTT----GGT---T-A-T---GG----GTGTCTTTT--G-AA--TGT-----GT-TTT--T--------GT-GG-T--GATTG-A--AT--TTCGT-TTGGAT--TT---G-----TA-TT---TGAT-GTTTCTTTT-TAGT-------ATCT-G------------T--TATT-AT----ATTCGTT-----AATG---------T-TGTTT-AGATT-TGTT-------TCTTT--------CGG-GATTGGCTTTGGTTA---TACGCG---GT-TG--GG-T-G--T----A--AATTGG-CTTTTGGATA-TGTAA-T-ATAA----CTTATAT--TGT--------AATACTA----TTCATT-AG--G-TT--GGTGATAC--GTG-TTGA-GG--GT-GA-----GG--GTGA-TGA---TACGGATGTGTGGT-TTAG------TTGT--G--G---TTTGG-----------G-ATGGG-TT-TGTTT--T--AGA----T----TT--GATATTTTAC---TT--------TTGT--AAT----T---TT-TCAGT-T---GTTTAT-AGTT-TAGATTCGTTGGG--------CTT--------TGTATTGG-ATGGC--TGGAT---A-A-TGTGTGT---TTCCTTTAAATTGG-------------------------------------------------------------------------------------------------------------------------------------------------------------------------------------------------------------------------------------------------------------------------------------------------------------------------------------------------------------------------------------------------------------------------------------------------------------------------------------------------------------------------------------------------------------------------------------</ns2:sequence><ns2:name>KY698911.1_Leishmania_amazonensis_strain_RAT/BR/72/LV78_clone_LV78_26_minicircle_kinetoplast,_complete_sequence</ns2:name></ns2:Sequence><ns2:Sequence dsseqid="sq188" id="sq187"><ns2:sequence>-------------GATTGTGTTTGTAGGTAGTTTCGGATGTGGCGTTAACGTTGTTGGATTGGGTGAGATTTTTGTGGGGAATGGGCCAGAATTTCCAAACTTTTCTGCCCTGTG-GGGGAGGGGCGTTCTGCGGATTCCTCAAAAATGAATGCAGAAATCCCGTTCATATTTTGG------GGGATTTTCAGGATTTTCGGCTCGGGCGGC-CACAACTGGGGG-TTGGTGTAAAATAGGCGGTATGGGTACGGGCTACTTTTCTTTAGGGGTTCAAGG--CTTGTTTTTAGGTGGGGT-GTTTTGG-------------------TCG-T-------GTGGT--------GGT-T-GTTGTG-TGGTTG-TT-----G-T---G-G-GT-ATTT-T-GGTCTTTTC-TG-------GCTT-TGT-GGGGTT--------TGTTC------GGT-T--TT--ATTGT-GGCGTT--GTTAGTG---GGG--T---ATAT-GTGTTTTTA-ATTT-------ATTC-T------------TGAAATG-TG-TTC--TTTGG-----CATG---------GTGGGCT--TTTT-GT---GT-GT-TTGTA--------GT---TGTT--------------TGG------G-GCTGAT-A-A--A-TT-----TGGCT-TGTTTTGCTG-ACATT-T-GTAA----TTAAAAG--ACT--------TAGGTAA---GGTAATT-TG--A-GG--GGTTTGT----AA-GATGGTTT--C-CG-----AT-TTTTC-GTG---TTATTATAT-T-AA-TTTATACGT-----AGA--TTGTTATATAGT-ATTCACATTTAATTTCA-CATTT--A--A------A----TC---CACGGTTACC--TA--------AGCT--TAC-GTTA-T-GT-TTACG-T---AT-----ACTA-TGA-TACCGGTG----------TA--------TGTACTAC-TGTTC--TGCCT---TCG-TG------------TTAG-------------------------------------------------------------------------------------------------------------------------------------------------------------------------------------------------------------------------------------------------------------------------------------------------------------------------------------------------------------------------------------------------------------------------------------------------------------------------------------------------------------------------------------------------------------------------------------------</ns2:sequence><ns2:name>KY698912.1_Leishmania_amazonensis_strain_RAT/BR/72/LV78_clone_LV78_27_minicircle_kinetoplast,_complete_sequence</ns2:name></ns2:Sequence><ns2:Sequence dsseqid="sq190" id="sq189"><ns2:sequence>----------AATGATAGATATATGTAGTGTAATAGATAGTAGGATTAATGTGGTATGAGAGGTGGTTTTTGGC--CTGAAAAATGGGTCCCGGCCCA-AACTTTTCTGCCCGTG-GGGGAGGGGCGTTCTGCGATTTTGGGAAAAATGAGTGCAGAAACCCCGTTCATAATTTGG------GGGATTTTGGGGGATTCCGGCTCCGGGCGT-GGAAACTGGGGG-TTGGTGTAAAATAGGGGCGACTGCCTCGGGTTTGCTTCTTTTTGAGGTGGGTTT--GTTTGGGTGTGTACTTGG-TGGGTAG-------------------GTT-T-------CGAGT--------TGA-T--TTGCG------T-CTT----GAA---A-T-TG-TTTT-TATTTTA-AA--TT-T----ATTTT-AAA-AGT--T--------TG-TA-T--TCATT-G---G--ATTAT-AATGTT--T--GTTC--TGTC-TG---TTGG-ATTAGTAGT-TTGA-------CTGT-G------------T--CTGG-AC-A--CTATATG-----ACGT---------GGTGG------TT-GTTCGTTTGA-TTGGT--------ATT-GTCTTTGGGGGTTGG---GCGTT--------G-ATGGGTT--T-GTGT--GGATGA-TGGGGCTTAT-AGTTA-T-AATA----TAAGTTT--ATA--------TTGTATT---TAATG---------TC--ATTTGATG--GTG-ATATCTGGTTG-TA-----TA--TGAT-CCC---TTGGGCTT-----------------TTTG--A--T---GTGAGCTT-TGTGATAT-ACGGG-----GATG--G--TTT----T----GG--A------TGTA---T--------TTAT--AAT-TTTG---TT-TAAAA-T---GTACAT-ATA---TTTA----ATTT--------CGT--------TGTTATAA-TGTTT--TTGTT---ACG-TGTGTTT---GATTGTTTG----GTA--TGTGGTTT----------AG------TGA---CAGT---A---C----T-GT---TAGT-TA-------------------------------------------------------------------------------------------------------------------------------------------------------------------------------------------------------------------------------------------------------------------------------------------------------------------------------------------------------------------------------------------------------------------------------------------------------------------------------------------------------------------</ns2:sequence><ns2:name>KY698913.1_Leishmania_amazonensis_strain_RAT/BR/72/LV78_clone_LV78_28_minicircle_kinetoplast,_complete_sequence</ns2:name></ns2:Sequence><ns2:Sequence dsseqid="sq192" id="sq191"><ns2:sequence>-----------------------------------------------------------------------------------------------------------------------------------------------------------------------------------------------------------------------------GGGG-TTGGTGTAAAATAGGGCCGGGTGGTGGCCGGAAATGGCT-CCCCTGG-----------GCTGGATTGGGTTTTCCTGAGCTGGATTGGGCTGAAACCCTGGGGTTGG--GGGCTTGGTTTTGG--GTGG-G-CTAGC---------------------------G-TTTT-TGGTGTTTTAA--T-GG----TTC--GGG-TGCCTT--------TGATG----TGGGT-GT-TG--GTTGT-GTGGCTTTAGTGGGT---TGG-AGCCTGGTG-GAGGCTTGT-GCCT-------TGGTG-G-----------ATTAGTC-TGGTGGG-GTGCTT----CGGT---------GTTACTC-TACGG-GTGTCTTTG--ATGATGC--T-GGGGT-G----G-GTTGACTTT-AATGTTG---GG-GTTAGCCGATG-G-TGGTC-TTGGGT-TGACCTTAGG-TGGTG-ATTCTC----TTTAATA--TTG--A----TATT--------AAAGGTA-A--G-----TGCTTGGA--CA--TATG-ATATAG-CCA---TAG--CGC------------TTTAGAATAG-TTCGACTCCGA-AGACC--CAGTCTGAGG--------TAGTGTTAAGTA-TACAT--T--AAT----CTAGTAT--ATAATTTAGCA--TAT----AATAACT--GAC-ATTG-C-TC-GTACACT---ATAA-G-TATT-ATG--TTTAATAT--------ATT--------GCTGTAG--TA------TGT----ATT-TGTGTGCT--GTGTGTAGTAGTAATA--TCTATACCG----------A-------T---ATATTTA-T----AGGTTGGCGCATACT-GCAG--T-GAATTGAA-AA--T-TA----A---TG-AAT---T-GGGGT-CAGGC-T---GTGG-G--G-GG--TGTCGTA-AATTCTGGAAAATGATGGAAA---ATGGCCAAAAATGGGGGGAAA--T-------T-CCAAACT------------------TTTCTG-----------------GTCCTCCGGGTA-GGG-GCGTTCTGCAAAATC--G--GAAAAATGGGTG--------CAGAAATCCCGTTCAAAAATCG-G-CCAAAAATGCCAAAAATC-GG--CTCCG-GGGCGGGAAACTG----------------------------------------------------------------------------------------------------------------------------------------------------------------------------------------------</ns2:sequence><ns2:name>AF103738.1_Leishmania_chagasi_kinetoplast_minicircle_DNA,_complete_sequence</ns2:name></ns2:Sequence><ns2:Sequence dsseqid="sq194" id="sq193"><ns2:sequence>-----------------------------------------------------------------------------------------------------------------------------------------------------------------------------------------------------------------------------GGGG-TTGGTGTAAAATAGGGCCGGGTGGTGGCCGGAAATGGCT-CCCCTGG-----------GCTGGATTGGGTTTTCCTGAGCTGGATTGGGCTGAAACCCTGGGGTTGG--GGGCTTGGTTTTGG--GTGG-G-CTAGC---------------------------G-TTTT-TGGTGTTTTAA--T-GG----TTC--GGG-TGCCTT--------TGATG----TGGGT-GT-TG--GTTGT-GTGGCTTTAGTGGGT---TGG-AGCCTGGTG-GAGGCTTGT-GCCT-------TGGTG-G-----------ATTAGTC-TGGTGGG-GTGCTT----CGGT---------GTTACTC-TACGG-GTGTCTTTG--ATGATGC--T-GGGGT-G----G-GTTGACTTT-AATGTTG---GG-GTTAGCCGATG-G-TGGTC-TTGGGT-TGACCTTAGG-TGGTG-ATTCTC----TTTAATA--TTG--A----TATT--------AAAGGTA-A--G-----TGCTTGGA--CA--TATG-ATATAG-CCA---TAG--CGC------------TTTAGAATAG-TTCGACTCCGA-AGACC--CAGTCTGAGG--------TAGTGTTAAGTA-TACAT--T--AAT----CTAGTAT--ATAATTTAGCA--TAT----AATAACT--GAC-ATTG-C-TC-GTACACT---ATAA-G-TATT-ATG--TTTAATAT--------ATT--------GCTGTAG--TA------TGT----ATT-TGTGTGCT--GTGTGTAGTAGTAATA--TCTATACCG----------A-------T---ATATTTA-T----AGGTTGGCGCATACT-GCAG--T-GAATTGAA-AA--T-TA----A---TG-AAT---T-GGGGT-CGGGC-T---GTG-----G-GG--TGTTGTA-AATTCTGGAAAATGATGGAAA---ATGGCCAAAAATGGGGGGAAA--T-------T-CCAAACT------------------TTTCTG-----------------GTCCTCCGGGTA-GGG-GCGTTCTGCGAAATC--G--GAAAAATGGGTG--------CAGAAATCCCGTTCAAAAATCG-G-CCAAAAATGCCAAAAATC-GG--CTCCG-GGGCGGGAAACTG----------------------------------------------------------------------------------------------------------------------------------------------------------------------------------------------</ns2:sequence><ns2:name>AF103739.1_Leishmania_chagasi_strain_MHOM/BR/74/PP75_kinetoplast_minicircle_DNA,_complete_sequence</ns2:name></ns2:Sequence><ns2:Sequence dsseqid="sq196" id="sq195"><ns2:sequence>-----------------------------------------------------------------------------------------------------------------------------------------------------------------------------------------------------------------------------GGGG-TTGGTGTAAAATAGGGCCGGGTGGTGGCCGGAAATGGCT-CCCCTGG-----------GCTGGATTGGGTTTTCCTGAGCTGGATTGGGCTGAAACCCTGGGGTTGG--AGGCTTGGTTTTGG--GTGG-G-CTAGC---------------------------G-TTTT-TGGTGTTTTAA--T-GG----TTC--GGG-TGCCTT--------TGATG----TGGGT-GT-TG--GTTGT-GTGGCTTTAGTGGGT---TGG-AGCCTGGTG-GAGGCTTGT-GCCT-------TGGTGGG-----------ATTAGTC-TGGTGGG-GTGCTT----CGGT---------GTTACTC-TACGG-GTGTCTTTG--ATGATGC--T-GGGGT-G----G-GTTGACTTT-AATGTTG---GG-GTTAGCCGATG-G-TGGTC-TTGGGT-TGACCTTAGG-TGGTG-ATTCTC----TTTAATA--TTG--A----TATT--------AAAGGTA-A--G-----TGCTTGGA--CA--TATG-ATATAG-CCA---TAG--CGC------------TTTAGAATAG-TTCGACTCCGA-AGACC--CAGTCTGAGG--------TAGTGTTAAGTA-TACAT--T--AAT----CTAGTAT--ATAATTTAGCA--TAT----AATAACT--GAC-ATTG-C-TC-GTACACT---ATAA-G-TATT-ATG--TTTAATAT--------ATT--------GCTGTAG--TA------TGT----ATT-TGTGTGCT--GTGTGTAGTAGTAATA--TCTATACCG----------A-------T---ATATTTA-T----AGGTTGGCGCATACT-GCAG--T-GAATTGAA-AA--T-TA----A---TG-AAT---T-GGGGT-CAGGC-T---GTGG----G-GG--TGTCGTA-AATTCTGGAAAATGATGGAAA---ATGGCCAAAAATGGGGGGAAA--T-------T-CCAAACT------------------TTTCTG-----------------GTCCTCCGGGTA-GGG-GCGTTCTGCAAAATC--G--GAAAAATGGGTG--------CAGAAATCCCGTTCAAAAATCG-G-CCAAAAATGCCAAAAATC-GG--CTCCG-GGGCGGGAAACTG----------------------------------------------------------------------------------------------------------------------------------------------------------------------------------------------</ns2:sequence><ns2:name>AF169132.1_Leishmania_chagasi_kinetoplast_minicircle_DNA,_complete_sequence</ns2:name></ns2:Sequence><ns2:Sequence dsseqid="sq198" id="sq197"><ns2:sequence>-----------------------------------------------------------------------------------------------------------------------------------------------------------------------------------------------------------------------------GGGG-TTGGTGTAAAATAGGGCCGGGTGGTGGCCGGAGATGGGCTCCCCTGG-----------GCTGGGTTGGGCTCCCCTGGGCTGGAGTGGCCTGAAACCCTGGGGT-TGG-AGGCTTGATTTTGG--GTGG-G-CTAGC---------------------------T-TTTT-TGGTGTTTTAA--T-GG----TTC--GGT-TGCCTT--------TGATA----TGGGT-GT-TG--GTTGT-GTGGTTTTAGTGGGT---TGG-AGCCTGGTG-GAGGCTCGT-GCTT-------TGGTGGG-----------GTTAGTC-TGGTGGGGATGCTT----CGGG---------GTTACTC-TACGG-GTGTCTTTG--ATGGTGC--T-GGG-G-T----GGGTTGACTTT-AATGTTG---GG-GTTAGCCGGTG-G-TGGTC-TTGGGT-TGGCCTTAGG-TGGTG-ATTCTC----TTTAATA--TTG--A----TATT--------AAAGGCA-A--G-----TGCTTGGA--CA--TATG-ATATAG-CCA---TAG--CGC------------TTTAGAATAG-TTCGACTCCGA-AGAAC--CAGTCTGAGG--------TAGTGTTAAGTA-TACAT--T--AAT----CTAGTAT--ATAATTTAGCA--TAT----AATAACT--GAC-ATTA-C-TC-GTACACT---ATA-AG-TATT-ATG--TTTAATAT--------ATT--------GCTGTAG--TA------TGT----ATT-TGTGTGTT--GTGTGTAGTAGTAATA--TCTATACCG----------A-------T---ATATTTA-T----AGGTTGGCGCATGCT-G-CAG-T-GAATTGAA-AA--T-TA----A---TA-AAT---T-GGGGT-CGGCG-C---TGTG-GGAA-GG--TGTCGTA-AATTCCGGAGAATGATAGAAA---ATGGCCAAAAATGGGGG-AAA--T-------T-CCAAACT------------------TTTCTG-----------------GTCCTCCGGGTA-GGG-GCGTTCTGCGAAAAT--C--GAAAAATGGGTG--------CAGAAATCCCGTTCAAAAATCG-G-CCAAAAATGCCAAAAATC-GG--CTCCG-GGGCGGGAAACTG----------------------------------------------------------------------------------------------------------------------------------------------------------------------------------------------</ns2:sequence><ns2:name>AF169137.1_Leishmania_chagasi_strain_MHOM/PA/79/WR317_kinetoplast_minicircle_DNA,_complete_sequence</ns2:name></ns2:Sequence><ns2:Sequence dsseqid="sq200" id="sq199"><ns2:sequence>-----------------------------------------------------------------------------------------------------------------------------------------------------------------------------------------------------------------------------GGGG-TTGGTGTAAAATAGGGCCGGGTGGTGGCCGGAAATGGCT-CCCCTGG-----------GCTGGATTGGGTTTTCCTGAGCTGGATTGGGCTGAAACCCTGGGGTTGG--GGGCTTGGTTTTGG--GTGG-G-CTAGC---------------------------G-TTTT-TGGTGTTTTAA--T-GG----TTC--GGG-TGCCTT--------TGATG----TGGGT-GT-TG--GTTGT-GTGGCTTTAGTGGGT---TGG-AGCCTGGTG-GAGGCTTGT-GCCT-------TGGTGGG-----------ATTAGTC-TGGTGGG-GTGCTT----CGGT---------GTTACTC-TACGG-GTGTCTTTG--ATGATGC--T-GGGGT-G----G-GTTGACTTT-AATGTTG---GG-GTTAGCCGATG-G-TGGTC-TTGGGT-TGACCTTAGG-TGGTG-ATTCTC----TTTAATA--TTG--A----TATT--------AAAGGTA-A--G-----TGCTTGGA--CA--TATG-ATATAG-CCA---TAG--CGC------------TTTAGAATAG-TTCGACTCCGA-AGACC--CAGTCTGAGG--------TAGTGTTAAGTA-TACAT--T--AAT----CTAGTAT--ATAATTTAGCA--TAT----AATAACT--GAC-ATTG-C-TC-GTACACT---ATAA-G-TATT-ATG--TTTAATAT--------ATT--------GCTGTAG--TA------TGT----ATT-TGTGTGCT--GTGTGTAGTAGTAATA--TCTATACCG----------A-------T---ATATTTA-T----AGGTTGGCGCATACT-GCAG--T-GAATTGAA-AA--T-TA----A---TG-AAT---T-GGGGT-CAGGC-T---GTGG-G--G-GG--TGTCGTA-AATTCTGGAAAATGATGGAAA---ATGGCCAAAAATGGGGGGAAA--T-------T-CCAAACT------------------TTTCTG-----------------GTCCTCCGGGTA-GGG-GCGTTCTGCAAAATC--G--GAAAAATGGGTG--------CAGAAATCCCGTTCAAAAATCG-G-CCAAAAATGCCAAAAATC-GG--CTCCG-GGGCGGGAAACTG----------------------------------------------------------------------------------------------------------------------------------------------------------------------------------------------</ns2:sequence><ns2:name>AF169138.1_Leishmania_chagasi_kinetoplast_minicircle_DNA,_complete_sequence</ns2:name></ns2:Sequence><ns2:Sequence dsseqid="sq202" id="sq201"><ns2:sequence>----------------------------------------------------------------------------------------------------------------------------------------------------------------------------------------------------------------------------------------------------------------------------------------------------------------------------------------------------------------------------------------------------------------------------------------------------------TCGC-A--GA-AC-GC-CC--CTACC-CGG--A--GG---A----CCA-GAAAAGTTT-GGGAATTTC-CCCC-------ATTTTTC-----------GGGATTTTTTCGGGATTTTTCG----GATTT-T------CACTCAT-ATTCC-AACCACCAG--CA-------------G-GCTTCAG---C-CAA---CATATA---AA-C----GTAGCA-A-GG---AAGTA---TCA-TGTCTG-TAAAG----ATATT-ATACTAGCTACA------------CCAT---CTTACATACT--CACAAATAGGCTACAATACAATACAATAAAAAAGA---TCGTAAATT-AGA------GAGTAGAAATA-TTGC-GCACGT--TAT---ATCTACA--------------GGTTGAG----TTAT-CA--TAA----ATAATAT-AA-------T----AAC----TACAAAT--A-A-CTAGTC-TG--CCTA-C--GCTATCG-TATC-CCC--TA--T-TG--------A----------AATACCCC-TAA-----TAC----CAT-ATTTAA------TATATAACTTATTC--TGTATATCAA-A------CCTA--TG-CTC-ACTATTA-C----CTCAA-TCC-CAA-A-CACCA-C-CACCACAT-CCAAT-GAAACCA-AGTCAGTG---TCGGAAA-CTAA-------------TC-CGCAAAGAAC--ACC-----------C-ATA------CCA--TCAAACGCAGCCCGC--ATCTAA-AACCAGCCAC-------CACCC---GGCTCAAGGCA--ACCACGAGGA--------CCAAACA-CAC-CCCAAAACCA-CCAA-----TATCCAACAAATT--TAAGTCAGAATTCAATATC-TAAATTT-A---AGAAACCACCAAAACA---------G-TGCACTAGGAGGCCAGTTTCAGCCCAATCCAA------CTCAGGGAGGCCA-ATTTCCCCCGAATTTCCCCGGACCACCCGGCCTTTTTACACC-AACCCCCAGT--------------------------------------------------------------------------------------------------</ns2:sequence><ns2:name>AF308682.1_Leishmania_chagasi_kinetoplast_minicircle_DNA,_complete_sequence</ns2:name></ns2:Sequence><ns2:Sequence dsseqid="sq204" id="sq203"><ns2:sequence>-------------------------------------------------------------------------------------------------------------------------------------------------------------------------------------------------------------------------------GG-TTGGTGTAAAATAGGGCCGGGTGGTTCGGGGAATTCGCTCTTTT-----------TGGGGTGGTTTTGGCTTTTTATACGGG-------------------GTTGGG--GGCTTTGTGGTTGG----AC-C-CTGGCG-TGGGAG--CT----GCTT-----------TT-GAGGCTTATTTTGCTGT-T-TTGAT-GGC-TTGGTT-----G--CTCT-----ATAGG-AG-TG--GCTTT-T--GGGCTTTGGTTGA-T-----GGATTGGT-TGGTGCTTG-CTTT-------GGGAGAGCTTC-GT--TGAATGGATTGGGAGGATTGATT-----GGTTCTT-----ATGGAGGC-TGGTG-TTTGAGGCC--TGGTCGA--G-TGGGATGCGTTTGCTTGGGATT-G--GATT---GG-ACGCGTT-GGG-T-GGGGA-TGGGTT-GATGAGGTTG-GGGTT-G-AGAA----AGGGATA--TTA--A----TATTAAAG---GGGAGGGGTT--T------AGGGTTA--ACT--TGGTGTAGGCC------TCAGCCGTC--T----TGTAGTTATTTAT--ATAT-GT--CAGCACGT--CGGT---AACGG-G--ACTCATGGGAATAG-AAG----G--AGG----GAGGTA---------CGAGCAAGGG----CTAATGG--GTC-CTATGA-GT-TAGGG-----CTGG-----CA-TAC---TCGTCTA--------G----------CCTACTCC-ACTAC-GCATT-----CA-TGTGTA------GGGGATGTGCTGGT--GGTGG-CTGA--------CCTA--AAGGTC-CAGAGTA-C-------AA-CTTACCGCT-AAAACT----ACTCAA-TG--C-TA---AG---CG-CAT---T-ATGAA-AATGAATTT-TTGCCCGAA-AATTGACCGGA-AAT-----------TCTGAAA---AAAGCCTAAAAATACCCCAAA--A-------ATCCAAACT------------------TTTCTG-----------------GTCCTTCGGGTA-GGG-GCGTTC---------------------------------------------------------------------------------------------------------------------------------------------------------------------------------------------------------------------------------------------------------------------------------------------------</ns2:sequence><ns2:name>JX156446.1_Leishmania_chagasi_isolate_Dog2_clone_20_note_minicircle_class_1,_partial_sequence;_kinetoplast</ns2:name></ns2:Sequence><ns2:Sequence dsseqid="sq206" id="sq205"><ns2:sequence>-------------------------------------------------------------------------------------------------------------------------------------------------------------------------------------------------------------------------------GG-TTGGTGTAAAATAGGGCCGGGTGGTTCGGGGAATTCGCTCTTTT-----------TGGGGTGGTTTTGGCTTTTTATACGGG-------------------GTTGGG--GGCTTTGTGGTTGG----AC-C-CTGGCG-TGGGAG--CT----GCTT-----------TT-GAGGCTTATTTTGCTGT-T-TTGAT-GGC-TTGGTT-----G--CTCT-----ATAGG-AG-TA--GCTTT-TTTGGGCTTTGGTTGA-T-----GGATTGGT-TGGTGCTTG-CTTT-------GGGAGAGCTTC-GT--TGAGTGGATTGGGAGGATTGATT-----GGTTCTT-----ATGGAGGC-TGGTG-TTTGAGGCC--TGGTCGA--G-TGGGATGCGTTTGCTTGGGATT-G--GATT---GG-ACGCGTT-GGG-T-GGGGA-TGGGTT-GATGAGGTTG-GGGTT-G-AGAA----AGGGATA--TTA--A----TATTAAAG---GGGAGGGGTT--T------AGGGTTA--ACT--TGGTGTAGGCC------TCAGCCGTC--T----TGTAGTTATTTAT--ATAT-GT--CAGCACGT--CGGT---AACGG-G--ACTCATGGGAATAG-AAG----G--AGG----GAGGTA---------CGAGCAAGGG----CTAATGG--GTC-CTATGA-GT-TAGGG-----CTGG-----CA-TAC---TCGTCTA--------G----------CCTACTCC-ACTAC-GCATT-----CA-TGTGTA------GGGGATGTGCTGGC--GGTGG-CTGA--------CCTA--AAGGTC-CAGAGTA-C-------AA-CTTACCGCT-AAAACT----ACTCAA-TG--C-TA---AG---CG-CAT---T-ATGAA-AATGAATTT-TTGCCCGAA-AATTGACCGGA-AAT-----------TCTGAAA---AAAGCCTAAAAATACCCCAAA--A-------ATCCAAACT------------------TTTCTG-----------------GTCCTTCGGGTA-GGG-GCGTTC---------------------------------------------------------------------------------------------------------------------------------------------------------------------------------------------------------------------------------------------------------------------------------------------------</ns2:sequence><ns2:name>JX156447.1_Leishmania_chagasi_isolate_Dog2_clone_35_note_minicircle_class_1,_partial_sequence;_kinetoplast</ns2:name></ns2:Sequence><ns2:Sequence dsseqid="sq208" id="sq207"><ns2:sequence>-------------------------------------------------------------------------------------------------------------------------------------------------------------------------------------------------------------------------------GG-TTGGTGTAAAATAGGGCCGGGTGGTTCGGGGAATTCGCTCTTTT-----------TGGGGTGGTTTTGGCTTTTTATACGGG-------------------GTTGGG--GGCTTTGTGGTTGG----AC-C-CTGGCG-TGGGAG--CT----GCTT-----------TT-GAGGCTTATTTTGCTGT-T-TTGAT-GGC-TTGGTT-----G--CTCT-----ATAGG-AG-TG--GCTTT-T-TGGGCTTTGGTTGA-T-----GGATTGGT-TGGTGCTTG-CTTT-------GGGAGAGCTTC-GT--TGAATGGATTGGGAGGATTGATT-----GGTTCTT-----ATGGAGGC-TGGTG-TTTGAGGCC--TGGTCGA--G-TGGGATGCGTTTGCTTGGGATT-G--GATT---GG-ACGCGTT-GGG-T-GGGGA-TGGGTT-GATGAGGTTG-GGGTT-G-AGAA----AGGGATA--TTA--A----TATTAAAG---GGGAGGGGTT--T------AGGGTTA--ACT--TGGTGTAGGCC------TCAGCCGTC--T----TGTAGTTATTTAT--ATAT-GT--CAGCACGT--CGGT---AACGG-G--ACTCATGGGAATAG-AAG----G--AGG----GAGGTA---------CGAGCAAGGG----CTAATGG--GTC-CTATGA-GT-TAGGG-----CTGG-----CA-TAC---TCGTCTA--------G----------CCTACTCC-ACTAC-GCATT-----CA-TGTGTA------GGGGATGTGCTGGC--GGTGG-CTGA--------CCTA--AAGGTC-CAGAGTA-C-------AA-CTTACCGCT-AAAACT----ACTCAA-TG--C-TA---AG---CG-CAT---T-ACGAA-AATGAATTT-TTGCCCGAA-AATTGACCGGA-AAT-----------TCTGAAA---AAAGCCTAAAAATACCCCAAA--A-------ATCCAAACT------------------TTTCTG-----------------GTCCTTCGGGTA-GGG-GCGTTC---------------------------------------------------------------------------------------------------------------------------------------------------------------------------------------------------------------------------------------------------------------------------------------------------</ns2:sequence><ns2:name>JX156448.1_Leishmania_chagasi_isolate_Dog2_clone_37_note_minicircle_class_1,_partial_sequence;_kinetoplast</ns2:name></ns2:Sequence><ns2:Sequence dsseqid="sq210" id="sq209"><ns2:sequence>-------------------------------------------------------------------------------------------------------------------------------------------------------------------------------------------------------------------------------GG-TTGGTGTAAAATAGGGCCGGGTGGTTCGGGGAATTCGCTCTTTT-----------TGGGGTGGTTTTGGCTTTTTATACGGG-------------------GTTGGG--GGCTTTGTGGTTGG----AC-C-CTGGCG-TGGGAG--CT----GCTT-----------TT-GAGGCTTATTTTGCTGT-T-TTGAT-GGC-TTGGTT-----G--CTCT-----ATAGG-AG-TG--GCTTT-T-TGGGCTTTGGTTGA-T-----GGATTGGT-TGGTGCTTG-CTTT-------GGGAGAGCTTC-GT--TGAATGGATTGGGAGGATTGATT-----GGTTCTT-----ATGGAGGC-TGGTG-TTTGAGGCC--TGGTCGA--G-TGGGATGCGTTTGCTTGGGATT-G--GATT---GG-ACGCGTT-GGG-T-GGGGA-TGGGTT-GATGAGGTTG-GGGTT-G-AGAA----AGGGATA--TTA--A----TATTAAAG---GGGAGGGGTT--T------AGGGTTA--ACT--TGGTGTAGGCC------TCAGCCGTC--T----TGTAGTTATTTAT--ATAT-GT--CAGCACGT--CGGT---AACGG-G--ACTCATGGGAATAG-AAG----G--AGG----GAGGTA---------CGAGCAAGGG----CTAATGG--GTC-CTATGA-GT-TAGGG-----CTGG-----CA-TAC---TCGTCTA--------G----------CCTACTCC-ACTAC-GCATT-----CA-TGTGTA------GGGGATGTGCTGGC--GGTGG-CTGA--------CCTA--AAGGTC-CAGAGTA-C-------AA-CTTACCGCT-AAAACT----ACTCAA-TG--C-TA---AG---CG-CAT---T-ATGAA-AATGAATTT-TTGCCCGAA-AATTGACCGGA-AAT-----------TCTGAAA---AAAGCCTAAAAATACCCCAAA--A-------ATCCAAACT------------------TTTCTG-----------------GTCCTTCGGGTA-GGG-GCGTTC---------------------------------------------------------------------------------------------------------------------------------------------------------------------------------------------------------------------------------------------------------------------------------------------------</ns2:sequence><ns2:name>JX156449.1_Leishmania_chagasi_isolate_Dog2_clone_15_note_minicircle_class_1,_partial_sequence;_kinetoplast</ns2:name></ns2:Sequence><ns2:Sequence dsseqid="sq212" id="sq211"><ns2:sequence>-------------------------------------------------------------------------------------------------------------------------------------------------------------------------------------------------------------------------------GG-TTGGTGTAAAATAGGGCCGGGTGGTTCGGGGAATTCGCTCTTTT-----------TGGGGTGGTTTTGGCTTTTTATACGGG-------------------GTTGGG--GGCTTTGTGGTTGG----AC-C-CTGGCG-TGGGAG--CT----GCTT-----------TT-GAGGCTTATTTTGCTGT-T-TTGAT-GGC-TTGGTT-----G--CTCT-----ATAGG-AG-TG--GCTTT-T-TGGGCTTTGGTTGA-T-----GGATTGGT-TGGTGCTTG-CTTT-------GGGAGAGCTTC-GT--TGAATGGATTGGGAGGATTGATT-----GGTTCTT-----ATGGAGGC-TGGTG-TTTGAGGCC--TGGTCGA--G-TGGGATGCGTTTGCTTGGGATT-G--GATT---GG-ACGCGTT-GGG-T-GGGGA-TGGGTT-GATGAGGTTG-GGGTT-G-AGAA----AGGGATA--TTA--A----TATTAAAG---GGGAGGGGTT--T------AGGGTTA--ACT--TGGTGTAGGCC------TCAGCCGTC--T----TGTAGTTATTTAT--ATAT-GT--CAGCACGT--CGGT---AACGG-G--ACTCATGGGAATAG-AAG----G--AGG----GAGGTA---------CGAGCAAGGG----CTAATGG--GTC-CTATGA-GT-TAGGG-----CTGG-----CA-TAC---TCGTCTA--------G----------CCTACTCC-ACTAC-GCATT-----CA-TGTGTA------GGGGATGTGCTGGC--GGTGG-CTGA--------CCTA--AAGGTC-CAGAGTA-C-------AA-CTTACCGCT-AAAACT----ACTCAA-TG--C-TA---AG---CG-CAT---T-ATGAA-AATGAATTT-TTGCCCGAA-AATTGACCGGA-AAT-----------TCTGAAA---AAAGCCTAAAAATACCCCAAA--A-------ATCCAAACT------------------TTTCTG-----------------GTCCTTCGGGTA-GGG-GCGTTC---------------------------------------------------------------------------------------------------------------------------------------------------------------------------------------------------------------------------------------------------------------------------------------------------</ns2:sequence><ns2:name>JX156450.1_Leishmania_chagasi_isolate_Dog2_clone_26_note_minicircle_class_1,_partial_sequence;_kinetoplast</ns2:name></ns2:Sequence><ns2:Sequence dsseqid="sq214" id="sq213"><ns2:sequence>-------------------------------------------------------------------------------------------------------------------------------------------------------------------------------------------------------------------------------GG-TTGGTGTAAAATAGGGCCGGGTGGTTCGGGGAATTCGCTCTTTT-----------TGGGGTGGTTTTGGCTTTTTATACGGG-------------------GTTGGG--GGCTTTGTGGTTGG----AC-C-CTGGCG-TGGGAG--CT----GCTT-----------TT-GAGGCTTATTTTGCTGT-T-TTGAT-GGC-TTGGTT-----G--CTCT-----ATAGG-AG-TG--GCTTT-T-TGGGCTTTGGTTGA-T-----GGATTGGT-TGGTGCTTG-CTTT-------GGGAGAGCTTC-GT--TGAATGGATTGGGAGGATTGATT-----GGTTCTT-----ATGGAGGC-TGGTG-TTTGAGGCC--TGGTCGA--G-TGGGATGCGTTTGCTTGGGATT-G--GATT---GG-ACGCGTT-GGG-T-GGGGA-TGGGTT-GATGAGGTTG-GGGTT-G-AGAA----AGGGATA--TTA--A----TATTAAAG---GGGAGGGGTT--T------AGGGTTA--ACT--TGGTGTAGGCC------TCAGCCGTC--T----TGTAGTTATTTAT--ATAT-GT--CAGCACGT--CGGT---AACGG-G--ACTCATGGGAATAG-AAG----G--AGG----GAGGTA---------CGAGCAAGGG----CTAATGG--GTC-CTATGA-GT-TAGGG-----CTGG-----CA-TAC---TCGTCTA--------G----------CCTACTCC-ACTAC-GCATT-----CA-TGTGTA------GGGGATGTGCTGGC--GGTGG-CTGA--------CCTA--AAGGTC-CAGAGTA-C-------AA-CTTACCGCT-AAAACT----ACTCAA-TG--C-TA---AG---CG-CAT---T-ATGAA-AATGAATTT-TTGCCCGAA-AATTGACCGGA-AAT-----------TCTGAAA---AAAGCCTAAAAATACCCCAAA--A-------ATCCAAACT------------------TTTCTG-----------------GTCCTTCGGGTA-GGG-GCGTTC---------------------------------------------------------------------------------------------------------------------------------------------------------------------------------------------------------------------------------------------------------------------------------------------------</ns2:sequence><ns2:name>JX156451.1_Leishmania_chagasi_isolate_Dog2_clone_34_note_minicircle_class_1,_partial_sequence;_kinetoplast</ns2:name></ns2:Sequence><ns2:Sequence dsseqid="sq216" id="sq215"><ns2:sequence>-------------------------------------------------------------------------------------------------------------------------------------------------------------------------------------------------------------------------------GG-TTGGTGTAAAATAGGGCCGGGTGGTTCGGGGAATTCGCTCTTTT-----------TGGGGTGGTTTTGGCTTTTTATACGGG-------------------GTTGGG--GGCTTTGTGGTTGG----AC-C-CTGGCG-TGGGAG--CT----GCTT-----------TT-GAGGCTTATTTTGCTGT-T-TTGAT-GGC-TTGGTT-----G--CTCT-----ATAGG-AG-TG--GCTTT-T-TGGGCTTTGGTTGA-T-----GGATTGGT-TGGTGCTTG-CTTT-------GGGAGAGCTTC-GT--TGAATGGATTGGGAGGATTGATT-----GGTTCTT-----ATGGAGGC-TGGTG-TTTGAGGCC--TGGTCGA--G-TGGGATGCGTTTGCTTGGGATT-G--GATT---GG-ACGCGTT-GGG-T-GGGGA-TGGGTT-GATGAGGTTG-GGGTT-G-AGAA----AGGGATA--TTA--A----TATTAAAG---GGGAGGGGTT--T------AGGGTTA--ACT--TGGTGTAGGCC------TCAGCCGTC--T----TGTAGTTATTTAT--ATAT-GT--CAGCACGT--CGGT---AACGG-G--ACTCATGGGAATAG-AAG----G--AGG----GAGGTA---------CGAGCAAGGG----CTAATGG--GTC-CTATGA-GT-TAGGG-----CTGG-----CA-TAC---TCGTCTA--------G----------CCTACTCC-ACTAC-GCATT-----CA-TGTGTA------GGGGATGTGCTGGC--GGTGG-CTGA--------CCTA--AAGGTC-CAGAGTA-C-------AA-CTTACCGCT-AAAACT----ACTCAA-TG--C-TA---AG---CG-CAT---T-ATGAA-AATGAATTT-TTGCCCGAA-AATTGACCGGA-AAT-----------TCTGAAA---AAAGCCTAAAAATACCCCAAA--A-------ATCCAAACT------------------TTTCTG-----------------GTCCTTCGGGTA-GGG-GCGTTC---------------------------------------------------------------------------------------------------------------------------------------------------------------------------------------------------------------------------------------------------------------------------------------------------</ns2:sequence><ns2:name>JX156452.1_Leishmania_chagasi_isolate_Dog2_clone_44_note_minicircle_class_1,_partial_sequence;_kinetoplast</ns2:name></ns2:Sequence><ns2:Sequence dsseqid="sq218" id="sq217"><ns2:sequence>-------------------------------------------------------------------------------------------------------------------------------------------------------------------------------------------------------------------------------GG-TTGGTGTAAAATAGGGCCGGGTGGTTCGGGGAATTCGCTCTTTT-----------TGGGGTGGTTTTGGCTTTTTATACGGG-------------------GTTGGG--GGCTTTGTGGTTGG----AC-C-CTGGCG-TGGGAG--CT----GCTT-----------TT-GAGGCTTATTTTGCTGT-T-TTGAT-GGC-TTGGTT-----G--CTCT-----ATAGG-AG-TG--GCTTT-T-TGGGCTTTGGTTGA-T-----GGATTGGT-TGGTGCTTG-CTTT-------GGGAGAGCTTC-GT--TGAATGGATTGGGAGGATTGATT-----GGTTCTT-----ATGGAGGC-TGGTG-TTTGAGGCC--TGGTCGA--G-TGGGATGCGTTTGCTTGGGATT-G--GATT---GG-ACGCGTT-GGG-T-GGGGA-TGGGTT-GATGAGGTTG-GGGTT-G-AGAA----AGGGATA--TTA--A----TATTAAAG---GGGAGGGGTT--T------AGGGTTA--ACT--TGGTGTAGGCC------TCAGCCGTC--T----TGTAGTTATTTAT--ATAT-GT--CAGCACGT--CGGT---AACGG-G--ACTCATGGGAATAG-AAG----G--AGG----GAGGTA---------CGAGCAAGGG----CTAATGG--GTC-CTATGA-GT-TAGGG-----CTGG-----CA-TAC---TCGTCTA--------G----------CCTACTCC-ACTAC-GCATT-----CA-TGTGTA------GGGGATGTGCTGGC--GGTGG-CTGA--------CCTA--AAGGTC-CAGAGTA-C-------AA-CTTACCGCT-AAAACT----ACTCAA-TG--C-TA---AG---CG-CAT---T-ACGAA-AATGAATTT-TTGCCCGAA-AATTGACCGGA-AAT-----------TCTGAAA---AAAGCCTAAAAATACCCCAAA--A-------ATCCAAACT------------------TTTCTG-----------------GTCCTTCGGGTA-GGG-GCGTTC---------------------------------------------------------------------------------------------------------------------------------------------------------------------------------------------------------------------------------------------------------------------------------------------------</ns2:sequence><ns2:name>JX156453.1_Leishmania_chagasi_isolate_Dog2_clone_29_note_minicircle_class_1,_partial_sequence;_kinetoplast</ns2:name></ns2:Sequence><ns2:Sequence dsseqid="sq220" id="sq219"><ns2:sequence>-------------------------------------------------------------------------------------------------------------------------------------------------------------------------------------------------------------------------------GG-TTGGTGTAAAATAGGGCCGGGTGGTTCGGGGAATTCGCTCTTTT-----------TGGGGTGGTTTTGGCTTTTTATACGGG-------------------GTTGGG--GGCTTTGTGGTTGG----AC-C-CTGGCG-TGGGAG--CT----GCTT-----------TT-GAGGCTTATTTTGCTGT-T-TTGAT-GGC-TTGGTT-----G--CTCT-----ATAGG-AG-TG--GCTTT-T-TGGGCTTTGGTTGA-T-----GGATTGGT-TGGTGCTTG-CTTT-------GGGAGAGCTTC-GT--TGAATGGATTGGGAGGATTGATT-----GGTTCTT-----ATGGAGGC-TGGTG-TTTGAGGCC--TGGTCGG--G-TGGGATGCGTTTGCTTGGGATT-G--GATT---GG-ACGCGTT-GGG-T-GGGGA-TGGGTT-GATGAGGTTG-GGGTT-G-AGAA----AGGGATA--TTA--A----TATTAAAG---GGGAGGGGTT--T------AGGGTTA--ACT--TGGTGTAGGCC------TCAGCCGTC--T----TGTAGTTATTTAT--ATAT-GT--CAGCACGT--CGGT---AACGG-G--ACTCATGGGAATAG-AAG----G--AGG----GAGGTA---------CGAGCAAGGG----CTAATGG--GTC-CTATGA-GT-TAGGG-----CTGG-----CA-TAC---TCGTCTA--------G----------CCTACTCC-ACTAC-GCATT-----CA-TGTGTA------GGGGATGTGCTGGC--GGTGG-CTGA--------CCTA--AAGGTC-CAGAGTA-C-------AA-CTTACCGCT-AAAACT----ACTCAA-TG--C-TA---AG---CG-CAT---T-ATGAA-AATGAATTT-TTGCCCGAA-AATTGACCGGA-AAT-----------TCTGAAA---AAAGCCTAAAAATACCCCAAA--A-------ATCCAAACT------------------TTTCTG-----------------GTCCTTCGGGTA-GGG-GCGTTC---------------------------------------------------------------------------------------------------------------------------------------------------------------------------------------------------------------------------------------------------------------------------------------------------</ns2:sequence><ns2:name>JX156454.1_Leishmania_chagasi_isolate_Dog1_clone_28_note_minicircle_class_1,_partial_sequence;_kinetoplast</ns2:name></ns2:Sequence><ns2:Sequence dsseqid="sq222" id="sq221"><ns2:sequence>-------------------------------------------------------------------------------------------------------------------------------------------------------------------------------------------------------------------------------GG-TTGGTGTAAAATAGGGCCGGGTGGTTCGGGGAATTCGCTCTTTT-----------TGGGGTGGTTTTGGCTTTTTATACGGG-------------------GTTGGG--GGCTTTGTGGTTGG----AC-C-CTGGCG-TGGGAG--CT----GCTT-----------TT-GAGGCTTATTTTGCTGT-T-TTGAT-GGC-TTGGTT-----G--CTCT-----ATAGG-AG-TG--GCTTT-T-TGGGCTTTGGTTGA-T-----GGATTGGT-TGGTGCTTG-CTTT-------GGGAGAGCTTC-GT--TGAATGGATTGGGAGGATTGATT-----GGTTCTT-----ATGGAGGC-TGGTG-TTTGAGGCC--TGGTCGA--G-TGGGATGCGTTTGCTTGGGATT-G--GATT---GG-ACGCGTT-GGG-T-GGGGA-TGGGTT-GATGAGGTTG-GGGTT-G-AGAA----AGGGATA--TTA--A----TATTAAAG---GGGAGGGGTT--T------AGGGTTA--ACT--TGGTGTAGGCC------TCAGCCGTC--T----TGTAGTTATTTAT--ATAT-GT--CAGCACGT--CGGT---AACGG-G--ACTCATGGGAATAG-AAG----G--AGG----GAGGTA---------CGAGCAAGGG----CTAATGG--GTC-CTATGA-GT-TAGGG-----CTGG-----CA-TAC---TCGTCTA--------G----------CCTACTCC-ACTAC-GCATT-----CA-TGTGTA------GGGGATGTGCTGGC--GGTGG-CTGA--------CCTA--AAGGTC-CAGAGTA-C-------AA-CTTACCGCT-AAAACT----ACTCAA-TG--C-TA---AG---CG-CAT---T-ATGAA-AATGAATTT-TTGCCCGAA-AATTGACCGGA-AAT-----------TCTGAAA---AAAGCCTAAAAATACCCCAAA--A-------ATCCAAACT------------------TTTCTG-----------------GTCCTTCGGGTA-GGG-GCGTTC---------------------------------------------------------------------------------------------------------------------------------------------------------------------------------------------------------------------------------------------------------------------------------------------------</ns2:sequence><ns2:name>JX156455.1_Leishmania_chagasi_isolate_MS2Dog_clone_16_note_minicircle_class_1,_partial_sequence;_kinetoplast</ns2:name></ns2:Sequence><ns2:Sequence dsseqid="sq224" id="sq223"><ns2:sequence>------------------------------------------------------------------------------------------------------------------------------------------------------------------------------------------------------------------------------GGT-TGGTG-TAAAATAGGGCCGGGTGGTGGCTGGGATTGGGCTGAAATTGGGCTTCC-TGGGCTGGATTGGCCTGAA-ACCCTGG-------------------GCCAAG--GGCGTTGTTTTCGG--GTGG-G-TTGGGT-TTTGGT-ATT----AATT-TC-CGCTTTTAA--AC-CTAGGGTTGGGGG-TTTGTTT-TGATTG------ACATGGGGTT--G--GGGTT-GA-T-----GGT-ATGGGTGTGGACTTT---ATA-TTTGGTTTG-G---ATTTA-ATTGTTTTA----------------------------------------ATTTAACTCTTCTG-----CCCGATG-GTGGG-GGTTG-GCT--GCCTACA--T-GGGTTGCCTTCGCATAGGGG------TGAG---CT-GGT--GCGCAC-A-CTGGA-TAGCCT-TTGGA-CA-C-T-AT-----TAA----CTTGATA--TTA--A----TATTA--------AGTAGGGG--CCGGTGGGCAGGCC--AGT-AAGAGCATAG-----------CGTATA-GTTATTTATAAACATAGGTA-TGGGAGTG-TTAG---T--CTGAGATAAGTT-A----TTATCGATAGAC-ACTAT-------A----TATACAC-GGACATCACTCTAAATG----TTTATAG--CTA-TTATTA-CT-CTGAA-----CTAC------C-TCTT-ATAAG---------------------------------------------------TTACC------GTCGTTG-ATTGTA--TGCTGTGTGT--------A--------GAT-AGATTTA-ACTGTAGAGT-AC-----AT--TTA----WWCTATTT-TTA-C-TG---TC---TT-TGG---T-T-ATG-AGACTGGTG-CGCCGTTCT-GGGGTGTTGGG-AAA-----------TGCCGAA---AAATAACCAAAAATGGGCAAA--A-------TCTCAAACT------------------TTTCTG-----------------GTCCTTCGGGTA-GGG-GCGTTC---------------------------------------------------------------------------------------------------------------------------------------------------------------------------------------------------------------------------------------------------------------------------------------------------</ns2:sequence><ns2:name>JX156456.1_Leishmania_chagasi_isolate_MS3Dog_clone_20_note_minicircle_class_2,_partial_sequence;_kinetoplast</ns2:name></ns2:Sequence><ns2:Sequence dsseqid="sq226" id="sq225"><ns2:sequence>-------------------------------------------------------------------------------------------------------------------------------------------------------------------------------------------------------------------------------GG-TTGGTGTAAAATAGGGCCGGGTGGTGGCTGGAAATTCGGTGAAACTGGGCTACC-TGGGCTGAATTGAGCTGGG-TGGGTGC-------------------TTTTTA--GTGGGTTTGGGGCG--TGGT-T-TTGAAG-TTTGGG-GGT----TTTG-GA-TATTGAATT-CTCCTTTTATATTGGGG-ATTTTGAATAGATTTCCCT------------------GGG-TT-GAG-TGT-T-GTT----GGGCTCTC---GTT-TTC-TGCCT-T---GGGAT-GGTGCT---G-GTCTTTGG--G--G--TGGATG-GGTTTTTGATGGGA---------TGGGA------TTTCTGT-CCGA--CATTGAGTT--GAGGGTT--T-G-GATGGCTTCG-ATGATGGGC-T--GGGT---TG-GGGGCGCGTTT---GGACA-CGTGGT-TTGGGCTT-A-T-AA-----CTA----ATATATA--TTA--T----TAGTTATT---ATAGTGTCGG--ACGGCACTATAGAG--ACT-AGGGTGATGG-AATG---TGTTAAC-----------ATGACATTAGCG-TAGTTATA-GTTATT-T----------------------------A------CTC--T--AGT----TATCAAA-GTGGA-ATTTATGGAAC----TTACGAT--ATA-GGCTAG-AG-TGTCG-----TGTGTG-ATTG-TCTG-ATGTAGTG--------T----------GAGATCGG-TA--G--GTTC-----G---GAGAG------CTAGACT---TTTA--TGTTACGTCTAC--T---ATTT--ATACC---TCGACA-G--------C-TAGAGCTTT--ATGCTC-CTCCGGGG-GTG-C-AG---AT---TG-GGA---T-AAATG-CCTGGAATG-TGGGTGGGA-TTGCGCCGAAA-ATT-----------GGCCAAA---AAGTCCCAAAAATGGCTCGAA--A-------ATCCAAACT------------------TTTCTG-----------------GTCCTCCGGGTA-GGG-GCGTTC---------------------------------------------------------------------------------------------------------------------------------------------------------------------------------------------------------------------------------------------------------------------------------------------------</ns2:sequence><ns2:name>JX156457.1_Leishmania_chagasi_isolate_Dog3_clone_42_note_minicircle_class_3,_partial_sequence;_kinetoplast</ns2:name></ns2:Sequence><ns2:Sequence dsseqid="sq228" id="sq227"><ns2:sequence>-------------------------------------------------------------------------------------------------------------------------------------------------------------------------------------------------------------------------------GG-TTGGTGTAAAATAGGGCCGGGTG----------GTGGCTGGAAAATGGCTCCCC-TGGGCTGGATTGGCCTGGG-ATCCTGG-------------------GTCTGG--AGGCGTGTTTTGGG--AGTT-G-CTGGCT-TGGCTC-TGG----ATTT-TA-AGTGGTTTG-CGGCCTTTTGGGCTGTC-A-GATTT-GGC-GTTTG------G--TGGTG-G--GG-------TT--GG----CGTTTGTGGCTTGGGG-TG---TGGAGGCCG-G-TGGTGGG-CT-----------TTATCTTTG-GG--GTCTGAGTTTGGAGCCTCGGTCT-----GCGGGTT------------T-GGGGT-TGTA-TTGG--GTGTGGA--C--GATGGGTGTTGGGGTGGGTGC-CA------------GTGGTTTGGA-T-GATGG--CTTCG-ACCCTAATAGGTGGGT-G-TTTC----CTTAATA--TAT--A----TATTAAAG---TAGT--TATG--G-GCCGACGTGGGA--GGA-TGGTGT--GCC-TGA---TAGTAGGTG-AT----TATTA----CCGGATATA---------GTAGC--ATA-GATAGTTT-A--A---------CTAC-GAGCT--T--GGC----CT-GTAA-GGATACTATTTACGAGC----TGAGTAG--TTCTAGTTAT-AT-CGATA-T---TTTCTA-CTCT-TTTTTTATACGAT--------T----------TTTGTTTG-TGTGT--AATT----TAG-GTTAT-------ATT--TGTGTAGTA--TATAC--GTG-------------------T-AA-GATA-T----TCCTT-T---ACACT-GTG--CTAATG--CGG-TTG-A-CG---CG---GC-TGG---A-CAGCA-AGTTGGTGG-GATTGGGAA-TTCCTCCGGAA-AAA-----------TCACAAA---AATGGTCAGAAAACGGCGAAA--A-------TCCCAAACT------------------TTTCTG-----------------GTCCTTCGGGTA-GGG-GCGTTC---------------------------------------------------------------------------------------------------------------------------------------------------------------------------------------------------------------------------------------------------------------------------------------------------</ns2:sequence><ns2:name>JX156458.1_Leishmania_chagasi_isolate_Human_clone_12_note_minicircle_class_4,_partial_sequence;_kinetoplast</ns2:name></ns2:Sequence><ns2:Sequence dsseqid="sq230" id="sq229"><ns2:sequence>-------------------------------------------------------------------------------------------------------------------------------------------------------------------------------------------------------------------------------GG-TTGGTGTAAAATAGGGCCGGGTG----------GTGGCTGGAAAATGGCTCCCC-TGGGCTGGATTGGCCTGGG-ATCCTGG-------------------GTCTGG--AGGCGTGTTTTGGG--AGTT-G-CTGGCT-TGGCTC-TGG----ATTT-TA-AGTGGTTTG-CGGCCTTTTGGGCTGTC-A-GATTT-GGC-GTTTG------G--TGGTG-G--GG-------TT--GG----CGTTTGTGGCTTGAGG-TG---TGGAGGCCG-G-TGGTGGG-CT-----------TTATCTTTG-GG--GTCTGAGTTTGGAGCCTCGGTCT-----GCGGGTT------------T-GGGGT-TGTA-TTGG--GTGTGGA--C--GATGGGTGTTGGGGTGGGTG--CA------------GTGGTTTGGA-T-GATGG--CTTCG-ACCCTAATAGGTGGGT-G-TTTC----CTTAATA--TAT--A----TATTAAAG---TAGT--TATG--G-GCCGACGTGGGA--GGA-TGGTGT--GCC-TGA---TAGTAGGTG-AT----TATTA----CCGGATATA---------GTAGC--ATA-GATAGTTT-A--A---------CTAC-GAGCT--T--GGC----CT-GTAA-GGATACTATTTACGGGC----TGAGTAG--TTCTAGTTAT-AT-CGATA-T---TTTCTA-CTCT-TTTTTTATACGAT--------T----------TTTGTTTG-TGTGT--AATT----TAG-GTTAT-------ATT--TGTGTAGTA--TATAC--GTG-------------------T-AA-GATA-T----TCCTT-T---ACACT-GTG--CTAATG--CGG-TTG-A-CG---CG---GC-TGG---A-CAGCA-AGTTGGTGG-GATTGGGAA-TTCCTCCGGAA-AAA-----------TCACAAA---AATGGTCAGAAAACGGCGAAA--A-------TCCCAAACT------------------TTTCTG-----------------GTCCTTCGGGTA-GGG-GCGTTC---------------------------------------------------------------------------------------------------------------------------------------------------------------------------------------------------------------------------------------------------------------------------------------------------</ns2:sequence><ns2:name>JX156459.1_Leishmania_chagasi_isolate_Human_clone_18_note_minicircle_class_4,_partial_sequence;_kinetoplast</ns2:name></ns2:Sequence><ns2:Sequence dsseqid="sq232" id="sq231"><ns2:sequence>-------------------------------------------------------------------------------------------------------------------------------------------------------------------------------------------------------------------------------GG-TTGGTGTAAAATAGGGCCGGGTGGTGGCCGGGAAATTGGCTC----------CC-TGGGCTAGGTCCCACGAAA-TATG-GC-------------------CTCCTG--GCGGG-GGTTTGTGTGGAGT-T-CTAGAT-TTTT------------------GGCTTG-T--GGAATGTCTTATGGGGG-TTAGTTT-TGGCTTGAGT-----G--CGCT------TGT-----TG--GTC-C-TTTAT--------GC--TGGA-TTGGATTTT-G-GATTGTG-CTTA--------TTTATTA--T--A--ACTTTAGGTTTGGTGAATGGGTG-----AACC---------GTTGATT-TAGT---TTGCTTTG--CAGGAGG--ACTTCTATGTTAAGCAATGGAGGT-TAACGAC------GGTTGGTCGGT-A-GGTGG--G--AG--GGGTGTA-T-AGTAA---GCCG----ATAGAGC--TTA--A----TATTAAAT---AGAAGTTATA--A-GG--TAG-GGAC--GCTAGATGGGTTGAC-GT----TAGGGAGAT-CC----CGGCGCCTTTAGGA-TTGG-----TAGAGG-T--GGGAGAGCCCAG-C--TATACTGATACGGT-AAG----G--GGT----GA-GTC---AATATATCGTCAGTCT----ATAATAT--AC-------G-CT-ATACA-----C--------TA-TCTA-TTTGTCT--------------------ATTTTATG-TC------TGT----TAT-GTTGTG------TTA--GAATGTAGC--TCGAG--TTA----A---TATG--ATACTG-GA-CGTA-A------CGT-AATGATACC--TAGCTA-AAGCTT---TTC-T-TT---TG---TA-ACT---G-CGGTT-TGGAATTTA-TGGGCTGAA-AACG-CTCGAA-TTT-----------CTCTAAA---AATTGCCAAAAATTGGCCGAA--A-------CCCCAAACT------------------TTTCTG-----------------GTCCTTCGGGTA-GGG-GCGTTC---------------------------------------------------------------------------------------------------------------------------------------------------------------------------------------------------------------------------------------------------------------------------------------------------</ns2:sequence><ns2:name>JX156460.1_Leishmania_chagasi_isolate_Dog2_clone_48_note_minicircle_class_5,_partial_sequence;_kinetoplast</ns2:name></ns2:Sequence><ns2:Sequence dsseqid="sq234" id="sq233"><ns2:sequence>-------------------------------------------------------------------------------------------------------------------------------------------------------------------------------------------------------------------------------GG-TTGGTGTAAAATAGGGCCGGGTGGTGGCCGGGAAATTGGCTC----------CC-TGGGCTAGGTCCCACGAAA-TATG-GC-------------------CTCCTG--GCGGG-GGTTTGTGTGGAGT-T-CTAGAT-TTTT------------------GGCTTG-T--GGGGTGTCTTATGGGGG-TTAGTTT-TGGCTTGAGT-----G--CGCT------TGT-----TG--GTC-C-TTTAT--------GC--TGGA-TTGGATTTT-G-GATTGTG-CTTA--------TTTATTA--T--A--ACTTTAGGTTTGGTGAATGGGTG-----AACC---------GTTGATT-TAGT---TTGCTTTG--CAGGAGG--ACTTCTATGTTAAGCAATGGAGGT-TAACGAC------GGTTGGTCGGT-A-GGTGG--G--AG--GGGTGTA-T-AGTAA---GCCG----ATAGAGC--TTA--A----TATTAAAT---AGAAGTTATA--A-GG--TAG-GGAC--GCTAGATGGGTTGAC-GT----TAGGGAGAT-CC----CGGCGCCTTTAGGA-TTGG-----TAGAGG-T--GGGAGAGCCCAG-C--TATACTAATACGGT-AAG----G--GGT----GA-GTC---AATATATCGTCAGTCT----ATAATAT--AC-------G-CT-ATACA-----C--------TA-TCTA-TTTGTCT--------------------ATTTTATG-TC------TGT----TAT-GTTGTG------TTA--GAATGTAGC--TCGAG--TTA----A---TATG--ATACTG-GA-CGTA-A------CGT-AATGATACC--TAGCTA-AAGCTT---TTC-T-TT---TG---TA-ACT---G-CGATT-TGGAATTTA-TGGGCTGAA-AACG-CTCGAA-TTT-----------CTCTAAA---AATTGCCAAAAATTGGCCGAA--A-------CCCCAAACT------------------TTTCTG-----------------GTCCTTCGGGTA-GGG-GCGTTC---------------------------------------------------------------------------------------------------------------------------------------------------------------------------------------------------------------------------------------------------------------------------------------------------</ns2:sequence><ns2:name>JX156461.1_Leishmania_chagasi_isolate_MS2Dog_clone_43_note_minicircle_class_5,_partial_sequence;_kinetoplast</ns2:name></ns2:Sequence><ns2:Sequence dsseqid="sq236" id="sq235"><ns2:sequence>-------------------------------------------------------------------------------------------------------------------------------------------------------------------------------------------------------------------------------GG-TTGGTGTAAAATAGGGCCGGGTGGTGGCCGGGAAATTGGCTC----------CC-TGGGCTAGGTCCCACGAAA-TATG-GC-------------------CTCCTG--GCGGG-GGTTTGTGTGGAGT-T-CTAGAT-TTTT------------------GGCTTG-T--GGGGTGTCTTATGGGGG-TTAGTTT-TGGCTTGAGT-----G--CGCT------TGT-----TG--GTC-C-TTTAT--------GC--TGGA-TTGGATTTT-G-GATTGTG-CTTA--------TTTATTA--T--A--ACTTTAGGTTTGGTGAATGGGTG-----AACC---------GTTGATT-TAGT---TTGCTTTG--CAGGAGG--ACTTCTATGTTAAGCAATGGAGGT-TAACGAC------GGTTGGTCGGT-A-GGTGG--G--AG--GGGTGTA-T-AGTAA---GCCG----ATAGAGC--TTA--A----TATTAAAT---AGAAGTTATA--A-GG--TAG-GGAC--GCTAGATGGGTTGAC-GT----TAGGGAGAT-CC----CGGCGCCTTTAGGA-TTGG-----TAGAGG-T--GGGAGAGCCCAG-C--TATACTAATACGGT-AAG----G--GGT----GA-GTC---AATATATCGTCAGTCT----ATAATAT--AC-------G-CT-ATACA-----C--------TA-TCTA-TTTGTCT--------------------ATTTTATG-TC------TGT----TAT-GTTGTG------TTA--GAATGTAGC--TCGAG--TTA----A---TATG--ATACTG-GA-CGTA-A------CGT-AATGATACC--TAGCTA-AAGCTT---TTC-T-TT---TG---TA-ACT---G-CGATT-TGGAATTTA-TGGGCTGAA-AACG-CTCGAA-TTT-----------CTCTAAA---AATTGCCAAAAATTGGCCGAA--A-------CCCCAAACT------------------TTTCTG-----------------GTCCTTCGGGTA-GGG-GCGTTC---------------------------------------------------------------------------------------------------------------------------------------------------------------------------------------------------------------------------------------------------------------------------------------------------</ns2:sequence><ns2:name>JX156462.1_Leishmania_chagasi_isolate_MS2Dog_clone_50_note_minicircle_class_5,_partial_sequence;_kinetoplast</ns2:name></ns2:Sequence><ns2:Sequence dsseqid="sq238" id="sq237"><ns2:sequence>-------------------------------------------------------------------------------------------------------------------------------------------------------------------------------------------------------------------------------GG-TTGGTGTAAAATAGGGCCGGGTGGTGGCCGGGAAATTGGCTC----------CC-TGGGCTAGGTCCCACGAAA-TATG-GC-------------------CTCCTG--GCGGG-GGTTTGTGTGGAGT-T-CTAGAT-TTTT------------------GGCTTG-T--GGGGTGTCTTATGGGGG-TTAGTTT-TGGCTTGAGT-----G--CGCT------TGT-----TG--GTC-C-TTTAT--------GC--TGGA-TTGGATTTT-G-GATTGTG-CTTA--------TTTATTA--T--A--ACTTTAGGTTTGGTGAATGGGTG-----AACC---------GTTGATT-TAGT---TTGCTTTG--CAGGAGG--ACTTCTATGTTAAGCAATGGAGGT-TAACGAC------GGTTGGTCGGT-A-GGTGG--G--AG--GGGTGTA-T-AGTAA---GCCG----ATAGAGC--TTA--A----TATTAAAT---AGAAGTTATA--A-GG--TAG-GGAC--GCTAGATGGGTTGAC-GT----TAGGGAGAT-CC----CGGCGCCTTTAGGA-TTGG-----TAGAGG-T--GGGAGAGCCCAG-C--TATACTAATACGGT-AAG----G--GGT----GA-GTC---AATATATCGTCAGTCT----ATAATAT--AC-------G-CT-ATACA-----C--------TA-TCTA-TTTGTCT--------------------ATTTTATG-TC------TGT----TAT-GTTGTG------TTA--GAATGTAGC--TCGAG--TTA----A---TATG--ATACTG-GA-CGTA-A------CGT-AATGATACC--TAGCTA-AAGCTT---TTC-T-TT---TG---TA-ACT---G-CGATT-TGGAATTTA-TGGGCTGAA-AACG-CTCGAA-TTT-----------CTCTAAA---AATTGCCAAAAATTGGCCGAA--A-------CCCCAAACT------------------TCTCTG-----------------GTCCTTCGGGTA-GGG-GCGTTC---------------------------------------------------------------------------------------------------------------------------------------------------------------------------------------------------------------------------------------------------------------------------------------------------</ns2:sequence><ns2:name>JX156463.1_Leishmania_chagasi_isolate_MS2Dog_clone_53_note_minicircle_class_5,_partial_sequence;_kinetoplast</ns2:name></ns2:Sequence><ns2:Sequence dsseqid="sq240" id="sq239"><ns2:sequence>-------------------------------------------------------------------------------------------------------------------------------------------------------------------------------------------------------------------------------GG-TTGGTGTAAAATAGGGCCGGGTGGTGGCCGGGAAATTGGCTC----------CC-TGGGCTAGGTCCCACGAAA-TATG-GC-------------------CTCCTG--GCGGG-GGTTTGTGTGGAGT-T-CTAGAT-TTTT------------------GGCTTG-T--GGGATGTCTTATGGGGT-TAGTTTT-TGGCTTGAGT-----G--CGCT------TGT-----TG--ATC-C-TTTAT--------GC--TGGA-TTGGATTTT-G-GATTGTG-CTTA--------TTTATTA--T--A--ACTTTAGGTTTGGTGAATGGGTG-----ATCC---------GTTGATT-TAGT---TTGCTTCG--CAGGAGG--ACTTCTATGTTAAGCAATGGAGGT-TAACGAC------GGTTGGTCGGT-A-GGTGG--G--AG--GGGTGTA-T-AGTAA---GCCG----ATAGAGC--TTA--A----TATTAAAT---AGAAGTTATA--A-GG--TAG-GGAC--GCTAGATGGGTTGAC-GT----TAGGGAGAT-CC----CGGCGCCTTTAGGA-TTGG-----TAGAGG-T--GGGAGAGCCCGG-C--TATACTAATACGGT-AAG----G--GGT----GA-GTC---AATATATCGTCAGTCT----ATAATAT--AC-------G-CT-ATACA-----C--------TA-TCTA-TTTGTCT--------------------ATTTTATG-TC------TGT----TAT-GTTGTG------TTA--GAATGTAGC--TCGAG--TTA----A---TATG--ATACTG-GA-CGTA-A------CGT-AATGATACC--TGGCTA-AAGCTT---TTC-T-TT---TG---TA-ACT---G-CGATT-TGGAATTTA-TGGGCTGAA-AACG-CTCGAA-TTT-----------CTCTAAA---AATTGCCAAAAATTGGCCGAA--A-------CCTCAAACT------------------TTTCTG-----------------GTCCTTCGGGTA-GGG-GCGTTC---------------------------------------------------------------------------------------------------------------------------------------------------------------------------------------------------------------------------------------------------------------------------------------------------</ns2:sequence><ns2:name>JX156464.1_Leishmania_chagasi_isolate_MS2Dog_clone_71_note_minicircle_class_5,_partial_sequence;_kinetoplast</ns2:name></ns2:Sequence><ns2:Sequence dsseqid="sq242" id="sq241"><ns2:sequence>-------------------------------------------------------------------------------------------------------------------------------------------------------------------------------------------------------------------------------GG-TTGGTGTAAAATAGGGCCGGGTGGTGGCCGGGAAATTGGCTC----------CC-TGGGCTAGGTCCCACGAAA-TATG-GC-------------------CTCCTG--GCGGG-GGTTTGTGTGGAGT-T-CTAGAT-TTTT------------------GGCTTG-T--GGGATGTCTTATGGGGT-TAGTTTT-TGGCTTGAGT-----G--CGCT------TGT-----TG--ATC-C-TTTAT--------GC--TGGA-TTGGATTTT-G-GATTGTG-CTTA--------TTTATTA--T--A--ACTTTAGGTTTGGTGAATGGGTG-----ATCC---------GTTGATT-TAGT---TTGCTTCG--CAGGAGG--ACTTCTATGTTAAGCAATGGAGGT-TAACGAC------GGTTGGTCGGT-A-GGTGG--G--AG--GGGTGTA-T-AGTAA---GCCG----ATAGAGC--TTA--A----TATTAAAT---AGAAGTTATA--A-GG--TAG-GGAC--GCTAGATGGGTTGAC-GT----TAGGGAGAT-CC----CGGCGCCTTTAGGA-TTGG-----TAGAGG-T--GGGAGAGCCCGG-C--TATACTAATACGGT-AAG----G--GGT----GA-GTC---AATATATCGTCAGTCT----ATAATAT--AC-------G-CT-ATACA-----C--------TA-TCTA-TTTGTCT--------------------ATTTTATG-TC------TGT----TAT-GTTGTG------TTA--GAATGTAGC--TCGAG--TTA----A---TATG--ATACTG-GA-CGTA-A------CGT-AATGATACC--TGGCTA-AAGCTT---TTC-T-TT---TG---TA-ACT---G-CGATT-TGGAATTTA-TGGGCTGAA-AACG-CTCGAA-TTT-----------CTCTAAA---AATTGCCAAAAATTGGCCGAA--A-------CCTCAAACT------------------TTTCTG-----------------GTCCTTCGGGTA-GGG-GCGTTC---------------------------------------------------------------------------------------------------------------------------------------------------------------------------------------------------------------------------------------------------------------------------------------------------</ns2:sequence><ns2:name>JX156465.1_Leishmania_chagasi_isolate_MS3Dog_clone_8_note_minicircle_class_5,_partial_sequence;_kinetoplast</ns2:name></ns2:Sequence><ns2:Sequence dsseqid="sq244" id="sq243"><ns2:sequence>-------------------------------------------------------------------------------------------------------------------------------------------------------------------------------------------------------------------------------GG-TTGGTGTAAAATAGGGCCGGGTGGTGGCCGGGAAATTGGCTC----------CC-TGGGCTAGGTCCCACGAAA-TATG-GC-------------------CTCCTG--GCGGG-GGTTTGTGTGGAGT-T-CTAGAT-TTTT------------------GGCTTG-T--GGGATGTCTTATGGGGT-TAGTT-T-TGGCTTGAGT-----G--CGCT------TGT-----TG--ATC-C-TTTAT--------GC--TGGA-TTGGATTTT-G-GATTGTG-CTTA--------TTTATTA--T--A--ACTTTAGGTTTGGTGAATGGGTG-----ATCC---------GTTGATT-TAGT---TTGCTTCG--CAGGAGG--ACTTCTATGTTAAGCAATGGAGGT-TAACGAC------GGTTGGTCGGT-A-GGTGG--G--AG--GGGTGTA-T-AGTAA---GCCG----ATAGAGC--TTA--A----TATTAAAT---AGAAGTTATA--A-GG--TAG-GGAC--GCTAGATGGGTTGAC-GT----TAGGGAGAT-CC----CGGCGCCTTTAGGA-TTGG-----TAGAGG-T--GGGAGAGCCCGG-C--TATACTAATACGGT-AAG----G--GGT----GA-GTC---AATATATCGTCAGTCT----ATAATAT--AC-------G-CT-ATACA-----C--------TA-TCTA-TTTGTCT--------------------ATTTTATG-TC------TGT----TAT-GTTGTG------TTA--GAATGTAGC--TCGAG--TTA----A---TATG--ATACTG-GA-CGTA-A------CGT-AATGATACC--TGGCTA-AAGCTT---TTC-T-TT---TG---TA-ACT---G-CGATT-TGGAATTTA-TGGGCTGAA-AACG-CTCGAA-TTT-----------CTCTAAA---AATTGCCAAAAATTGGCCGAA--A-------CCTCAAACT------------------TTTCTG-----------------GTCCTTCGGGTA-GGG-GCGTTC---------------------------------------------------------------------------------------------------------------------------------------------------------------------------------------------------------------------------------------------------------------------------------------------------</ns2:sequence><ns2:name>JX156466.1_Leishmania_chagasi_isolate_MS3Dog_clone_30_note_minicircle_class_5,_partial_sequence;_kinetoplast</ns2:name></ns2:Sequence><ns2:Sequence dsseqid="sq246" id="sq245"><ns2:sequence>-------------------------------------------------------------------------------------------------------------------------------------------------------------------------------------------------------------------------------GG-TTGGTGTAAAATAAGGGCTGGTGGTGGCCGGGA----------AATGGGCTTTCCTGGGCTGGGTCGTGGGAAA-TAAGGCC-------------------TCCTGG---TGCGTATGTTGGT--GGGG-T-TGACCC-GGAAGT-GGT----GGGT-TT-GATAAT-GA--GT-TTGCCCTTTGTTG-GTGGCC---AG-ATTGCCT-GATTTGGGCGTGC--CCTGG-GG-TGT-TTTGG-AATGGAATTGCTTC---------CTTAGAAT-C-CTGTGTG-GATGGTTTAG-ATTTTGGG--G--T--TTAGCG-----------TTTGTGGGGGTTGGTCTTA-----ACTGGTG-TGAGG-GTTGGTGTT--GAGTTGG--A-CGGGGTTGGTGGT----GCCG-----TTGA---TG-GGTGCA---CA-C-GGTGT-TTTGGG-GTTATCAT-G-T-TAG----ATA----TATAGAA--TAT--T----CCTTATAT--------TAAGGTTATTGTGTTAGTGCC--GAT-AGAGGCT--TAGGCG---AATATAGGA-GCCTT--AGGTT-ATATAGC-CTGTTCGA-TAGATGGT--AACAGATAGTCG-A----TATAATCTATAT-TAT----A--AAG----GCT---------A-ATCTATACACG----GCATACA--TAC-AACGTT-CT-CTCTA-----TTTA---------TCG-GTATAATT--------T----------TGTCTAGT-AT--T--ATGT-----AG-TAGGCT------GTATACTG--TTGT--TACAGAGTAT----T---CTTA--CCACTA-AAGTGTT-T------GGG-CTGACGCAA-TGATAAAATGAATTT-------------TG---GG-T-G---T-TGGGT-GCTTGGTTG--GGTTGGGG-AAATGGGCTGA-AAA-----------TCTAAAA---AATGGCCAAAAAATGGCGAAT--T-------TCCCAAACT------------------TTTCTG-----------------GTCCTTCGGGTA-GGG-GCGTTC---------------------------------------------------------------------------------------------------------------------------------------------------------------------------------------------------------------------------------------------------------------------------------------------------</ns2:sequence><ns2:name>JX156467.1_Leishmania_chagasi_isolate_Dog3_clone_14_note_minicircle_class_6,_partial_sequence;_kinetoplast</ns2:name></ns2:Sequence><ns2:Sequence dsseqid="sq248" id="sq247"><ns2:sequence>-------------------------------------------------------------------------------------------------------------------------------------------------------------------------------------------------------------------------------GG-TTGGTGTAAAATAGGGTCGGGTGGTTTGGGAAATTC--GGGT----------AT-TTTGGCTGGGTCCCCTGGA-ACCCTGG-------------------GTCTGG--AGGCCTGTTTTTGC--TCGG-G-CTGGAA-TTTGTC-TTT----AATT-TT-TGGGCTTTA-ATTCTTGGAATTTGATG-T-TCTTT-GTG-AGCGTT---------GGTT-G--TGGTT-GT-GG--CCGTG-GCCTGCCTTGGGCTGG-GGGG-TTTGGCTT--T-TTCTTGG-ATGGG------TGGTGGTGG-T----------GGTTTGAGCTTTTGGAGCG-GACTG----------------GA-TGCTT-GCTG---AC--TTTGTT---G-GGATGGA----TTAATG-AGTT-G-GGGTT-------GGGGTTGTTT-A-CCTCT-TAGGGT-TGGACTTTTG-TTTTG-T-GATT----ATATATA--TTA--G----TTATAACT---AATATTGTTA--C-GC---TAGAGTA--ACC-GGT--GTAGGGAT-A---ACATAGCTT-G---------TCTCGGAA---CTATAGTT-ATAATTAT--GATAGCTGGAGTGT--GTAACCTACGACGA-GCTTC--A--TAT----AG-GTA------GTGTTATAAGTG-----ACGTTGT--TT--GTTCGT-GT-ATTTA-----TTG------CA-TATTTTT-----G--------AT---------TGTTTTCG-TC--G--CTG------TT-TATGAC------T-----TTATGTTG--TATCTAGGTTTG------ACTG--TACCTT-GCTGTTA-G----TAGTA-TCCTGAGC----TTGA---CGCTTTG-GC----GG---GA---TT-GGT---G-CTAGA-GGGTGGGAA-TTCGCTGGA-AATCTCTAAAA-TGG-----------GTG--GA---AATGGTCAAAAAACGCCGGAA--T-------TCCCAAACT------------------TTTCTG-----------------GTCCTCCGGGTA-GGG-GCGTTC---------------------------------------------------------------------------------------------------------------------------------------------------------------------------------------------------------------------------------------------------------------------------------------------------</ns2:sequence><ns2:name>JX156468.1_Leishmania_chagasi_isolate_Human_clone_8_note_minicircle_class_7,_partial_sequence;_kinetoplast</ns2:name></ns2:Sequence><ns2:Sequence dsseqid="sq250" id="sq249"><ns2:sequence>-------------------------------------------------------------------------------------------------------------------------------------------------------------------------------------------------------------------------------GG-TTGGTGTAAAATAGGGCCGGGTGGTCCGGGGGGTTCGGCTTTTTCCGCCT-AGT-TGGGTGGGAATTGACGGTC-TCTGCCC-------------------TTATAT--T----------------------TTGG-G-GTGTCT-GGG----ATTT-GG-CTTTTGATTTTGCCTTCTGAAGACTTG-ATTTGCG-TGGTTTTGGTGGGATTTGGTCGTTG--GTGGG-CT-TCG-TTGGG-GCTGGAGCTGCCACG---CTT-TTGGGATTG-C---TTGAT-TCTTTCTTTG-ATTTGTTG--G--G--TTTCTG-GATTCATACTTTGT---------AGTGG------GTGGTGT-CGAT--AGTTGAATG--TTGGGGT--G-G----GGT-----TTCACGCGA-T--AGGT---T--TGCGTGGTTTG---GGAGG-TGGTGA-TTTCTTTG---T-AA-----CTA----ATATATA--TTA--T----TAGTTATG---TTGTCTTAGG--TAGCCACGGGGGAT--------TGTCGAGG-GGTG---TTGAACCGA-CTAAT--AGTTACATATATT-TA----CA-CTGGTGGC--CGCCTACGATAG-C----GCCTCTTAA---------------------CGTAGGT-ATAGG-TAGTCGAGTGT------AGTGG--TCA-GTGTCA------GTC-----ATACGA-TATA-TCTA-GTTAACTC--------T----------CATGTATA-----------------------GTT------GTTGGTA---TATT--TGTGTAGTTTGC--T---ATTA--TAT-----TCTACG-A--------T-GATGTTATA--CGTATGTCTCTTACC-GCT-G-TT---AG---CA-GAG---G-CTTTG-TAGGCTGGG-TGCACCGTA-GGGTCTTGGAA-ATC-----------CCGAAAA---AATCCCGAAAAATAGCCCAAA--A-------TTCCAAACT------------------TTTCTG-----------------GTCCTTCGGGTA-GGG-GCGTTC---------------------------------------------------------------------------------------------------------------------------------------------------------------------------------------------------------------------------------------------------------------------------------------------------</ns2:sequence><ns2:name>JX156469.1_Leishmania_chagasi_isolate_Dog3_clone_46_note_minicircle_class_8,_partial_sequence;_kinetoplast</ns2:name></ns2:Sequence><ns2:Sequence dsseqid="sq252" id="sq251"><ns2:sequence>-------------------------------------------------------------------------------------------------------------------------------------------------------------------------------------------------------------------------------GG-TTGGTGTAAAATAGGGCCGGGTGGTCCGGGGGGTTCGGC-TTTTTGGCCT-AGT-TGGGTGGGGATTGACGGTC-TCTGCCC-------------------TTATAT--T----------------------TTGG-G-GTGTCT-GGG----ATTT-GG-CTTTTGATTTTGCCTTCTGAAGACTTG-ATTTGCG-TGGTTTTGGTGGGATTTGGTCGTTG--GTGGG-CT-TCG-TTGGG-GCTGGAGCTGCCACG---CTT-TTGGGATTG-C---TTGAT-TCTTTCTTTG-ATTTGTTG--G--G--TTTCTG-GATTCATACTTTGT---------AGTGG------GTGGTGT-CGAT--AGTTGAATG--TTGGGGT--G-G----GGT-----TTCACGCGA-T--AGGT---T--TGCGTGGTTTG---GGAGG-TGGTGA-TTTCTTTG---T-AA-----CTA----ATATATA--TTA--T----TAGTCATG---TTGTCTTAGG--TAGCCACGGGGGAT--------TGTCGAGG-GGTG---TTGAACCGA-CTAAT--AGTTACATATATT-TA----CA-CTGGTGGC--CGCCTACGATAG-C----GCCTCTTAA---------------------CGTAGGT-ATAGG-TAGTCGAGTGT------AGTGG--TCA-GTGTCA------GTC-----ATACGA-TATA-TCTA-GTTAACTC--------T----------CATGTATA-----------------------GTT------GTTGGTA---TATT--TGTGTAGTTTGC--T---AT-A--TAT-----TCTACG-A--------T-GATGTTATA--CGTATGTCTC-TACC-GCT-G-TT---AG---CA-GAG---G-CTTTG-TAGGCTGGG-TGCACCGTA-GGGTCTTGGAA-ATC-----------CCGAAAA----ATCCCGAAAAATAGCCCAAA--A-------TTCCAAACT------------------TTTCTG-----------------GTCCTTCGGGTA-GGG-GCGTTC---------------------------------------------------------------------------------------------------------------------------------------------------------------------------------------------------------------------------------------------------------------------------------------------------</ns2:sequence><ns2:name>JX156470.1_Leishmania_chagasi_isolate_Dog2_clone_13_note_minicircle_class_8,_partial_sequence;_kinetoplast</ns2:name></ns2:Sequence><ns2:Sequence dsseqid="sq254" id="sq253"><ns2:sequence>-------------------------------------------------------------------------------------------------------------------------------------------------------------------------------------------------------------------------------GG-TTGGTGTAAAATAGGGCCGGGTGG------------GTCGGGGAATTCGGGTATTTTGGCTGGGTCGGCCTGAA-ACCCTGG-------------------GTTTAG--AGGCTTGTTTTTTC--ATGG-G-CTGGGT-TTGGTA-GGC----GTGG-AG-GCTTTATTC-AGA-TTGATTTTGGTGC-TTTGTTT-TAG-GTTGAAG--GTTCGTTTTGAA--TTGGT-GC-TGG-GTGGT-AGCCTCGTGGC------------CTGGC-TG-G-TCGAAGG-GCT----------------------------TG-ATT-----GTT---TGGGTC-TTGGGTGGCCTTGGTTGGTT-GGGGC-TGGTG-GTC--G-GGCTG--C-TGGGTGCCTTGG-TTTGATTTG-G--CTTT---CA-TGGCTCGCATT-G-CTTGG-TGGTAG-GGTTATGTCT-TTAT-----GGC----TTT------TAA--A----TATTAATT---GTAACTAATATTAGTTGGGT-GTGGA--CTG-CGTGGCTGAAC------------CGGC-ATTAG--GGAGCTTTGGCCT-TTAGGCTA-TAACGTTT--AATGATACGATATTGTGTCATTCTATATAT-AATTC--A--CGT----ACTAGA------T-TTTAATACACG----ACATTGT--TAG-TATATT-TT-GATTG-----TATA-----GA-TAGT-G-----------------------------CTAGG-TTATG--TTTT-----GG-TATGTA------ACGTTAAATAGTAA--CATTACCTTAGT--A---TAGG--CCTTCG-TCGTTTG-T-----TGCC-TTCGGCTGA--AAAAT--AAACTTAT-TTT-G-GT---TG---GT-GGG---T-GTGAA-GGTGCTTCG-AAAC-GTTG-GGAATCTCGAA-AAA-----------TCCTAAA---AATCCTCAAAAATGGGGGAAA--T-------TCCAAACTT------------------TT-CTG-----------------GTCCTTCGGGTA-GGG-GCGTTC---------------------------------------------------------------------------------------------------------------------------------------------------------------------------------------------------------------------------------------------------------------------------------------------------</ns2:sequence><ns2:name>JX156471.1_Leishmania_chagasi_isolate_Dog1_clone_46_note_minicircle_class_9,_partial_sequence;_kinetoplast</ns2:name></ns2:Sequence><ns2:Sequence dsseqid="sq256" id="sq255"><ns2:sequence>-------------------------------------------------------------------------------------------------------------------------------------------------------------------------------------------------------------------------------GG-TTGGTGTAAAATAGGGCCGGGTGG------------GTCGGGGAATTCGGGTATTTTGGCTGGGTCGGCCTGAA-ACCCTGG-------------------GTTTAG--AGGCTTGTTTTTTC--ATGG-G-CTGGGT-TTGGTA-GGC----GTGG-AG-GCTTTATTC-AGA-TTGATTTTGGTGC-TTTGTTT-TAG-GTTGAAG--GTTCGTTTTGAA--TTGGT-GC-TGG-GTGGT-AGCCTCGTGGC------------CTGGC-TG-G-TCGAAGG-GCT----------------------------TG-ATT-----GTT---TGGATC-TTGGGTGGCCTTGGTTGGTT-GGGGC-TGGTG-GTC--G-GGCTG--C-TGGGTGCCTTGG-TTTGATTTG-G--CTTT---CA-TGGCTCGCATT-G-CTTGG-TGGTAG-GGTTATGTCT-TTAT-----GGC----TTT------TAA--A----TATTAATT---GTAACTAATATTAGTTGGGT-GTGGA--CTG-CGTGGCTGAAC------------CGGC-ATTAG--GGAGCTTTGGCCT-TTAGGCTA-TAACGTTT--AATGATACGATATTGTGTCATTCTATATAT-AATTC--A--CGT----ACTAGA------T-TTTAATACACG----ACATTGT--TAG-TATATT-TT-GATTG-----TATA-----GA-TAGT-G-----------------------------CTAGG-TTATG--TTTT-----GG-TATGTA------ACGTTAAATAGTAA--CATTACCTTAGT--A---TAGG--CCTTCG-TCGTTTG-T-----TGCC-TTCGGCTGA--AAAAT--AAACTTAT-TTT-G-GT---TG---GT-GGG---T-GTGAA-GGTGCTTCG-AAAC-GTTG-GGAATCTCGAA-AAA-----------TCCTAAA---AATCCTCAAAAATGGGGGAAA--A-------TTCCAAACT------------------TTTCTG-----------------GTCC----------------------------------------------------------------------------------------------------------------------------------------------------------------------------------------------------------------------------------------------------------------------------------------------------------------------</ns2:sequence><ns2:name>JX156472.1_Leishmania_chagasi_isolate_MS3Dog_clone_27_note_minicircle_class_9,_partial_sequence;_kinetoplast</ns2:name></ns2:Sequence><ns2:Sequence dsseqid="sq258" id="sq257"><ns2:sequence>-------------------------------------------------------------------------------------------------------------------------------------------------------------------------------------------------------------------------------GG-TTGGTGTAAAATAGGGCCGGGTGGTGGCTGGAA----------ATTCGAGTATTTTGG-CTGAATTCCTCTGG--GCCCTGG-------------------GTCTGG--AGGCTTGTTTTTGC--TCGT-G-CTAGAT-TTTGGC-GGA----CTTT-GG-CTTGATTTT--GG-TGGGACTGTTGCG-T--TG----AT-TGT-GG---TTTT--AGGTGT--GCTGG-TT-GGT-TACTT-TGTGGGGTTGGAGGTA--TTT-GTTGAGGTT----------------GGTTG-----ATGG--T--G--GCGTTGGGGTTTGATTGCTTGTGGGTTGGGTTTATG-----GGTTCTG-GGTGG-CCGACGTTG--GCTTACG--T-TGGTATGAATGGCT----TGC-----TTGT---TG-TTTGGAGGCGG-T-TGGAG-TTTGGG-ATGCAACA-G-A-ATA----TAT----TATATAT--TAA--G----TTG-------------ATGTTCAGGTATCATAGGGCT--CTT-AGAAGCTTGGGTGGT-----------------------AGTGAGTATT-CTTATACG-AGCTGTC-----CAGGCTGTAT-A----GTTTAACGGTAG-CAT----C--GAT----GGTAGT-----CG-TAGTCTACGTT----TGTTAAT--CTA-AGTTAT-CT-CACAA-----TTTTAC-TATG-TTTT-GTATTATT--------T----------TACTCCAA-TT--T--GATG-----TG-ATAGTG------TTATGTTA-GACTG---------TAT----A---CCAC----AGAG-TACTATA-T------TCC-----------TTGCAGCAGCTAGCT---------C---CT---AT-GGA---G-ACACA-ATTATGAAA-GTTTGTTGT-GGGTGGGGTGG-GGA-----------AATGCGA---AAACCCTAAAAATACCTCCAA--A-------ATCCAAACT------------------TTTCTG-----------------GTCCTCCGGGTA-GGG-GCGTTC---------------------------------------------------------------------------------------------------------------------------------------------------------------------------------------------------------------------------------------------------------------------------------------------------</ns2:sequence><ns2:name>JX156473.1_Leishmania_chagasi_isolate_Dog3_clone_11_note_minicircle_class_10,_partial_sequence;_kinetoplast</ns2:name></ns2:Sequence><ns2:Sequence dsseqid="sq260" id="sq259"><ns2:sequence>-------------------------------------------------------------------------------------------------------------------------------------------------------------------------------------------------------------------------------GG-TTGGTGTAAAATAGGGCCGGGTG-----------GAGGGGGAATTTCGGGTATT-TTGGCTAGGTCAGGCTGAA-ACCCTGG-------------------G-TTGG--AGGCTTGTTTTTGC--TTGG-G-CTGGAA-TTTGTC-TTT----AATT-TT-TGGGCTTTA-AAGTGGCTGTTTCGGCT-G-TTTTG-GGT-TGG--------------------TGC------TG--GTCTT-GGTGTACTGGTTGTTG-GTGCGGGTGTGTTT-A-GTGTGGG-GCCT-------TGGTTGGGTTG-AC--TGCTGCTTTTGGGTTGGG-----------TGACTA-----TT-T-TGA-TACGA-TGTG-GTGG--CCTAGGG--C--TTGGGGGTTGGTGGTTTGTTA-TGGTG----------ATGATTCTT-T-TGGGG--TGGCT-TTGGCCTTACTTACAT-A-TATA----ACTTATA--TTT--A----TATTAAGT---TATAGGCCT---------------------T-AGTGGT--TAG-CTA---AGGGTGGGC-CG----GAGGG-TCTAATGATATC-----TTCGGCGTT--ACTAATAAGTTT-G--TAG-------GTAA-AGAGT--T--TAT----CG-AGTT-TAGCTACATTAATATAC----ACGCTAT--ATA--------G---TATC-T---GTTCAT-GCTA---------TTTTT--------G----------TCGGTGTG-AGTGG--TAGTATGATGT-AGTATG------AT------GTAGTG--TATCG--GTATA--T----A----GAACAA-TA-CCTC-T----TATAA-A---GATTA-CTGTTATGCCGT-TGC-ATC-G-TT---GC---AT-AAA---T-GGTTT-TTATG---------GTTGA-ATTGCGCCGAA-AAT-----------CCTGAAA---AATCCCGAAAAATGGGCTAAA--A-------ATCCAAACT------------------TTTCCG-----------------GTCCTCCGGGTA-GGG-GCGTTC---------------------------------------------------------------------------------------------------------------------------------------------------------------------------------------------------------------------------------------------------------------------------------------------------</ns2:sequence><ns2:name>JX156474.1_Leishmania_chagasi_isolate_Dog1_clone_11_note_minicircle_class_11,_partial_sequence;_kinetoplast</ns2:name></ns2:Sequence><ns2:Sequence dsseqid="sq262" id="sq261"><ns2:sequence>-------------------------------------------------------------------------------------------------------------------------------------------------------------------------------------------------------------------------------GG-TTGGTGTAAAATAGGGCCGGGTG-----------GAGGGGGAATTTCGGGTATT-TTGGCTAGGTCAGGCTGAA-ACCCTGG-------------------G-TTGG--AGGCTTGTTTTTGC--TTGG-G-CTGGAA-TTTGTC-TTT----AATT-TT-TGGGCTTTA-AAGTGGCTGTTTCGGCT-G-TTTTG-GGT-TGG--------------------TGC------TG--GTCTT-GGTGTACTGGTTGTTG-GTGCGGGTGTGTTT-A-GTGTGGG-GCCT-------TGGTTGGGTTG-AC--TGCTGCTTTTGGGTTGGG-----------TGACTA-----TT-T-TGA-TACGA-TGTG-GTGG--CCTAGGG--C--TTGGGGGTTGGTGGTTTGTTA-TGGTG----------ATGATTCTT-T-TAGGG--TGGCT-TTGGCCTTACTTACAT-A-TATA----ACTTATA--TTT--A----TATTAAGT---TATAGGCCT---------------------T-AGTGGT--TAG-CTA---AGGGTGGGC-CG----GAGGG-TCTAATGATATC-----TTCGGCGTT--ACTAATAAGTTT-G--TAG-------GTAA-AGAGT--T--TAT----CG-AGTT-TAGCTACATTAATATAC----ACGCTAT--ATA--------G---TATC-T---GTTCAT-GCTA---------TTTTT--------G----------TCGGTGTG-AGTGG--TAGTATGATGT-AGTATG------AT------GTAGTG--TATCG--GTATA--T----A----GAACAA-TA-CCTC-T----TATAA-A---GATTA-CTGTTATGCCGT-TGC-ATC-G-TT---GC---AT-AAA---T-GGTTT-TTATG---------GTTGA-ATTGCGCCGAA-AAT-----------CCTGAAA---AATCCCGAAAAATGGGCTAAA--A-------ATCCAAACT------------------TTTCTG-----------------GTCCTCCGGGTA-GGG-GCGTTC---------------------------------------------------------------------------------------------------------------------------------------------------------------------------------------------------------------------------------------------------------------------------------------------------</ns2:sequence><ns2:name>JX156475.1_Leishmania_chagasi_isolate_Dog3_clone_16_note_minicircle_class_11,_partial_sequence;_kinetoplast</ns2:name></ns2:Sequence><ns2:Sequence dsseqid="sq264" id="sq263"><ns2:sequence>-------------------------------------------------------------------------------------------------------------------------------------------------------------------------------------------------------------------------------GG-TTGGTGTAAAATAGGGCCGGGTG-----------GAGGGGGAATTTCGGGTATT-TTGGCTAGGTCAGGCTGAA-ACCCTGG-------------------G-TTGG--AGGCTTGTTTTTGC--TTGG-G-CTGGAA-TTTGTC-TTT----AATT-TT-TGGGCTTTA-AAGTGGCTGTTTCGGCT-G-TTTTG-GGT-TGG--------------------TGC------TG--GTCTT-GGTGTACTGGTTGTTG-GTGCGGGTGTGTTT-A-GTGTGGG-GCCT-------TGGTTGGGTTG-AC--TGCTGCTTTTGGGTTGGG-----------TGACTA-----TT-T-TGA-TACGA-TGTG-GTGG--CCTAGGG--C--TTGGGGGTTGGTGGTTTGTTA-TGGTG----------ATGATTCTT-T-TGGGG--TGGCT-TTGGCCTTACTTACAT-A-TATA----ACTTATA--TTT--A----TATTAAGT---TATAGGCCT---------------------T-AGTGGT--TAG-CTA---AGGGTGGGC-CG----GAGGG-TCTAATGATATC-----TTCGGCGTT--ACTAATAAGTTT-G--TAG-------GTAA-AGAGT--T--TAT----CG-AGTT-TAGCTACATTAATATAC----ACGCTAT--ATA--------G---TATC-T---GTTCAT-GCTA---------TTTTT--------G----------TCGGTGTG-AGTGG--TAGTATGATGT-AGTATG------AT------GTAGTG--TATCG--GTATA--T----A----GAACAA-TA-CCTC-T----TATAA-A---GATTA-CTGTTATGCCGT-TGC-ATC-G-TT---GC---AT-AAA---T-GGTTT-TTATG---------GTTGA-ATTGCGCCGAA-AAT-----------CCTGAAA---AATCCCGAAAAATGGGCTAAA--A-------ATCCAAACT------------------TTTCTG-----------------GTCCTCCGGGTA-GGG-GCGTTC---------------------------------------------------------------------------------------------------------------------------------------------------------------------------------------------------------------------------------------------------------------------------------------------------</ns2:sequence><ns2:name>JX156476.1_Leishmania_chagasi_isolate_Dog3_clone_44_note_minicircle_class_11,_partial_sequence;_kinetoplast</ns2:name></ns2:Sequence><ns2:Sequence dsseqid="sq266" id="sq265"><ns2:sequence>--------------------------------------------------------------------------------------------------------------------------------------------------------------------------------------------------------------------------------------------------------------GGTTGGTGTAAAATAGGGCCGG-----------GTGGTCCGGGGAA-TTCGTGG-------------------ATTTTG--GGC-TTGGATTGGG-GAATA-G-ACGGGT-CT------------------------------GACCT-TGGTTTTGGAG-G-TGGCT-GGC-TTTTTA--------CCTCT-G--GGGTG-GC-TTTATTTTG--GTTTAGATATTGAG----T--TTTCTT-TT-T-ATGGTTG-GGCTAC--TT-GGCTCGAATTG-AG--GGTTGGGCTTGGATACATTGGATTGGATGCGT--------CGTGGGGC-TTGAT-TTTCCCTCG-----GTCG--G-AAATTTTGTTTTTATTTACTAT-A--GTTTGAGGT-GATGGATGTCT---TGGCG-TACACT-TGGACTCC-A-ATGTG-C-CTAC----AGCTCT---ATA--A----CCCTA-AT---AGAATAAAGG--G--A--ATATCTAG--AAT-AGAGGT-GACCTTTG---TGATAGAT---------AGGGTTAGAATAGTTTATAGCC-GACATCGA--AGC-----TTTT-G---GTAATAAGGCGAA-CG-----G--CAA----GGGATG------G-A-GAATAGAAT----GTGCTAT--CT--ATATGA-CA-CGATA-----CTAG----CTT-TC----TCTTATG--------T----------AGATTGTA-TCC-A--TTGT-----TT-GGTCTA------ATTTAGGCTATAGA-TTGTGC--TAG--------AGGG--CTGTCG-TGGTATA-C---TGTTTA-CCTAAAGGT-GCAAT----GCCTACG-TCA-T-TA---TG---GG-T-G---A-TTTTTTGGGCGGGAT-ATGCTGGAT-TTTCTGAAAAA-AGT-----------GGCGGAA---AATGACGGAAAATGG-GGAAT--T-------TCCCAAACT------------------TTTCTG-----------------GTCCTTCGGGTA-GGG-GCGTTC---------------------------------------------------------------------------------------------------------------------------------------------------------------------------------------------------------------------------------------------------------------------------------------------------</ns2:sequence><ns2:name>JX156477.1_Leishmania_chagasi_isolate_L._longipalpis_clone_3_note_minicircle_class_12,_partial_sequence;_kinetoplast</ns2:name></ns2:Sequence><ns2:Sequence dsseqid="sq268" id="sq267"><ns2:sequence>--------------------------------------------------------------------------------------------------------------------------------------------------------------------------------------------------------------------------------------------------------------GGTTGGTGTAAAATAGGGCCGG-----------GTGGTCCGGGGAA-TTCGTGG-------------------ATTTTG--GGC-TTGGATTGGG-GAATA-G-ACGGGT-CT------------------------------GACCCTTGGTTTTGGAG-G-TGGCT-GGC-TTTTTA--------CCTCT-G--GGGTG-GC-TTTATTTTG--GTTTAGATATTGAG----T--TTTCTTTTT-T-ATGGTTG-GGCTAC--TT-GGCTCGAATTG-AG--GGTTGGGCTTGGATACATTGGATTGGATGCGT--------CGTGGGGC-TTGAT-TTTCCCTCG-----GTCG--G-AAATTTTGTTTTTATTTACTAT-A--GTTTGGGGT-GATGGATGTCT---TGGCG-TACACT-TGGACTCC-A-ATGTG-C-CTAC----AGCTCT---ATA--A----CCCTA-AT---AGAATAAAGG--G--A--ATATCTAG--AAT-AGAGGT-GACCTTTG---TGATAGAT---------AGGGTTAGAATAGTTTATAGCC-GACATCGA--AGC-----TTTT-G---GTAATAAGGCGGG-CG-----G--TAA----GGGATG------G-A-GAATAGAAT----GTGCTAT--CT--ATATGA-CA-CGATA-----CTAG----CTT-TC----TCTTATG--------T----------AGATTGTA-TCC-A--TTGT-----TT-GGTCTA------ATTTAGGCTATAGA-TTGTGC--TAG--------AGGG--CTGTCG-TGGTATA-C---TGTTTA-CCTAAAGGT-GCAAT----GCCTACG-TCA-T-TA---TG---GG-GTG---A-TTTTTTAGGTGGGAT-ATGCTGGAT-TTTCTGAAAAA-ACT-----------GGCGGAA---AATGACGGAAAATGG-GGAAT--T-------TCCCAAACT------------------TTTCTG-----------------GTCCTTCGGGTA-GGG-GCGTTC---------------------------------------------------------------------------------------------------------------------------------------------------------------------------------------------------------------------------------------------------------------------------------------------------</ns2:sequence><ns2:name>JX156478.1_Leishmania_chagasi_isolate_MS2Dog_clone_67_note_minicircle_class_12,_partial_sequence;_kinetoplast</ns2:name></ns2:Sequence><ns2:Sequence dsseqid="sq270" id="sq269"><ns2:sequence>--------------------------------------------------------------------------------------------------------------------------------------------------------------------------------------------------------------------------------------------------------------GGTTGGTGTAAAATAGGGCCGG-----------GTGGTCCGGGGAA-TTCGTGG-------------------ATTTTG--GGC-TTGGATTGGG-GAATA-G-ACGGGT-CT------------------------------GACCCTTGGTTTTGGAG-G-TGGCT-GGC-TTTTTA--------CCTCT-G--GGGTG-GC-TTTATTTTG--GTTTAGATATTGAG----T--TTTCTTTTT-T-ATGGTTG-GGCTAC--TT-GGCTCGAATTG-AG--GGTTGGGCTTGGATACATTGGATTGGATGCGT--------CGTGGGGC-TTGAT-TTTCCCTCG-----GTCG--G-AAATTTTGTTTTTATTTACTAT-A--GTTTGGGGT-GATGGATGTCT---TGGCG-TACACT-TGGACTCC-A-ATGTG-C-CTAC----AGCTCT---ATA--A----CCCTA-AT---AGAATAAAGG--G--A--ATATCTAG--AAT-AGAGGT-GACCTTTG---TGATAGAT---------AGGGTTAGAATAGTTTATAGCC-GACATCGA--AGC-----TTTT-G---GTAATAAGGCGGG-CG-----G--TAA----GGGATG------G-A-GAATAGAAT----GTGCTAT--CT--ATATGA-CA-CGATA-----CTAG----CTT-TC----TCTTATG--------T----------AGATTGTA-TCC-A--TTGT-----TT-GGTCTA------ATTTAGGCTATAGA-TTGTGC--TAG--------AGGG--CTGTCG-TGGTATA-C---TGTTTA-CCTAAAGGT-GCAAT----GCCTACG-TCA-T-TA---TG---GG-GTG---A-TTTTTTAGGTGGGAT-ATGCTGGAT-TTTCTGAAAAA-ACT-----------GGCGGAA---AATGACGGAAAATGG-GGAAT--T-------TCCCAAACT------------------TTTCTG-----------------GTCCTTCGGGTA-GGG-GCGTTC---------------------------------------------------------------------------------------------------------------------------------------------------------------------------------------------------------------------------------------------------------------------------------------------------</ns2:sequence><ns2:name>JX156479.1_Leishmania_chagasi_isolate_MS2Dog_clone_72_note_minicircle_class_12,_partial_sequence;_kinetoplast</ns2:name></ns2:Sequence><ns2:Sequence dsseqid="sq272" id="sq271"><ns2:sequence>--------------------------------------------------------------------------------------------------------------------------------------------------------------------------------------------------------------------------------------------------------------GGTTGGTGTAAAATAGGGCCGG-----------GTGGTCCGGGGAA-TTCGTGG-------------------ATTTTG--GGC-TTGGATTGGG-GAATA-G-ACGGGT-CT------------------------------GACCCTTGGTTTTGGAG-G-TGGCT-GGC-TTTTTA--------CCTCT-G--GGGTG-GC-TTTATTTTG--GTTTAGATATTGAG----T--TTTCTTTTT-T-ATGGTTG-GGCTAC--TT-GGCTCGAATTG-AG--GGTTGGGCTTGGATACATTGGATTGGATGCGT--------CGTGGGGC-TTGAT-TTTCCCTCG-----GTCG--G-AAATTTTGTTTTTATTTACTAT-A--GTTTGGGGT-GATGGATGTCT---TGGCG-TACACT-TGGACTCC-A-ATGTG-C-CTAC----AGCTCT---ATA--A----CCCTA-AT---AGAATAAAGG--G--A--ATATCTAG--AAT-AGAGGT-GACCTTTG---TGATAGAT---------AGGGTTAGAATAGTTTATAGCC-GACATCGA--AGC-----TTTT-G---GTAATAAGGCGGG-CG-----G--TAA----GGGATG------G-A-GAATAGAAT----GTGCTAT--CT--ATATGA-CA-CGATA-----CTAG----CTT-TC----TCTTATG--------T----------AGATTGTA-TCC-A--TTGT-----TT-GGTCTA------ATTTAGGCTATAGA-TTGTGC--TAG--------AGGG--CTGTCG-TGGTATA-C---TGTTTA-CCTAAAGGT-GCAAT----GCCTACG-TCA-T-TA---TG---GG-GTG---A-TTTTTTAGGTGGGAT-ATGCTGGAT-TTTCTGAAAAA-ACT-----------GGCGGAA---AATGACGGAAAATGG-GGAAT--T-------TCCCAAACT------------------TTTCTG-----------------GTCCTTCGGGTA-GGG-GCGTTC---------------------------------------------------------------------------------------------------------------------------------------------------------------------------------------------------------------------------------------------------------------------------------------------------</ns2:sequence><ns2:name>JX156480.1_Leishmania_chagasi_isolate_MS3Dog_clone_5_note_minicircle_class_12,_partial_sequence;_kinetoplast</ns2:name></ns2:Sequence><ns2:Sequence dsseqid="sq274" id="sq273"><ns2:sequence>--------------------------------------------------------------------------------------------------------------------------------------------------------------------------------------------------------------------------------------------------------------GGTTGGTGTAAAATAGGGCCGG-----------GTGGTCCGGGGAA-TTCGTGG-------------------ATTTTG--GGC-TTGGATTGGG-GAATA-G-ACGGGT-CT------------------------------GACCCTTGGTTTTGGAG-G-TGGCT-GGC-TTTTTA--------CCTCT-G--GGGTG-GC-TTTATTTTG--GTTTAGATATTGAG----T--TTTCTTTTT-T-ATGGTTG-GGCTAC--TT-GGCTCGAATTG-AG--GGTTGGGCTTGGATACATTGGATTGGATGCGT--------CGTGGGGC-TTGAT-TTTCCCTCG-----GTCG--G-AAATTTTGTTTTTATTTACTAT-A--GTTTGGGGT-GATGGATGTCT---TGGCG-TACACT-TGGACTCC-A-ATGTG-C-CTAC----AGCTCT---ATA--A----CCCTA-AT---AGAATAAAGG--G--A--ATATCTAG--AAT-AGAGGT-GACCTTTG---TGATAGAT---------AGGGTTAGAATAGTTTATAGCC-GACATCGA--AGC-----TTTT-G---GTAATAAGGCGGG-CG-----G--TAA----GGGATG------G-A-GAATAGAAT----GTGCTAT--CT--ATATGA-CA-CGATA-----CTAG----CTT-TC----TCTTATG--------T----------AGATTGTA-TCC-A--TTGT-----TT-GGTCTA------ATTTAGGCTATAGA-TTGTGC--TAG--------AGGG--CTGTCG-TGGTATA-C---TGTTTA-CCTAAAGGT-GCAAT----GCCTACG-TCA-T-TA---TG---GG-GTG---A-TTTTTTAGGTGGGAT-ATGCTGGAT-TTTCTGAAAAA-ACT-----------GGCGGAA---AATGACGGAAAATGG-GGAAT--T-------TCCCAAACT------------------TTTCTG-----------------GTCCTTCGGGTA-GGG-GCGTTC---------------------------------------------------------------------------------------------------------------------------------------------------------------------------------------------------------------------------------------------------------------------------------------------------</ns2:sequence><ns2:name>JX156481.1_Leishmania_chagasi_isolate_MS3Dog_clone_10_note_minicircle_class_12,_partial_sequence;_kinetoplast</ns2:name></ns2:Sequence><ns2:Sequence dsseqid="sq276" id="sq275"><ns2:sequence>-------------------------------------------------------------------------------------------------------------------------------------------------------------------------------------------------------------------------------GG-TTGGTGTAAAATAGGGCCGGGTG----------GTCGGGGGGAT-TTGGGTATT-TTGGCTGGATCGGCTTGGA-GCCCTGG-------------------GTTGGG--AGGCTTGTTTTGTG--CTAG-C-TG-GAG-TTTGTC-TTT----AATT-TT-GGGGCTTTA-AATGTTGGATTTGCTGG-G-TTTGG-GGC-GTG--------------------GG-------TG--CATTT-GTTTTGGGTGTATG--------TGGGGATTT-G-TGGTCGA-CTA------------TTAATGG--G--GGTTGGCTTTGACCGGGTGGTTGG--CTGTGTGTG-----AG-CTTCG-TGGCC-CTAG-CGAG--TTT---------TAGACTTTTAGTTTTGGGGTT-AGCCACGC--AC-GGTGTTTTGTT-A-TGATA--A-----TGGGCTTGTTACACCT-T-ATAA----TTAATAT--TTA--A----TATTAAAA---TTACAGGGGT--A------TACTGCC--TAT-TAGGCA--TAG-ACA---TGGGATGCT-AT----AGTTCC-ATGGTATTATAA---------TGTT--CGAAGATCTCTG-A--AGTTA----GGTAT-AACGT--A--AGC----AA-GGTC-TGTAGAACGT-----CA----ATGATGG--CTA-AATGTC-AC-CTATA-C---TTGCA---------------CATCG--------T----------TTTATTTG-TATGC--TAGG-----TT-T--ATG------ATGTGGTACTAGAC--T--AG---AC--------------GGGACT-AG-AGTA-C----TACTT-T----GCCG-GAAGGCTGCTGG-GCT-GTG-G-CT---GT---TT-GAT---T-GGAAT-TTGGGCTGA-ATGCGTCTG-GATTGGCTGGA-AAA-----------CGCTGAA---AATCCCAAAAAATGGCCTAAA--A-------ATCCAAACT------------------TTTCTG-----------------GTCCTCCGGGTA-GGG-GCGTTC---------------------------------------------------------------------------------------------------------------------------------------------------------------------------------------------------------------------------------------------------------------------------------------------------</ns2:sequence><ns2:name>JX156482.1_Leishmania_chagasi_isolate_Human_clone_21_note_minicircle_class_13,_partial_sequence;_kinetoplast</ns2:name></ns2:Sequence><ns2:Sequence dsseqid="sq278" id="sq277"><ns2:sequence>-------------------------------------------------------------------------------------------------------------------------------------------------------------------------------------------------------------------------------GG-TTGGTGTAAAATAGGGCCGGGTGGTGGCCGGGGAAATTGGCTCCCCT----------GGCTGGGGTGGCCTGAA-ACCCTGG-------------------GGTTCT--GGACGTAGTTTTTG--GGGT-T-TGGGAT-T--------------TTG-TG-GCTGGATTT-TGGCTTGATTTT----------TCC-TG--GG-CGCG-TTAG---ATTT-G--GG-TG-GC-----CCGTT-AG-TAGATTGGCCTCGGCGCT-TGGCGATAT-TTA-----C-TTTTGATTAC-GTATTTAT-----T--ATTTGGTGATTGATGGTATTGGTG-TGGTG----------GCTTGCCT-TGGCT-T-GCC--CC--GCGGATC--C-GCCTTTGGGGTGTGTTGGGT---G-TGGGG---CT-ACGTTA-GGGT-G-TTGAT---------TGACGTG-G-A-TT-----TTG----ATCATAG--AAT--A----CT-----------------CT--ATA---TATCTGGG--GTT-GGGCTTGTGTTGCTA---GCCTG---G---T--GCTCCGACTAAATAT-TTATAGGC-TCTGTTCC--GGGCTGTATAAT-G----TTGGTATA---C-AGTGA------GT----TAAGTT------TAGAATAGAGTCT----ATTTATA--ATT-ATCTGT----GTA-----------------C-TAGT-CGAAAAAG--------------T-TGTCTTATATG-CTACA---CGT-----TG-AACCTG------GTTTATGTTATCTTTGGCGAAACTAA-T---------------ACT-TTTGTAA-A------CAC--TATTACC----TGTGGGTTGTTGAG-GGC-T-AG---AC---GC-ATT---T-CAAAGTGGCTGAAAC-GGTATGGGA-ATTCTAAAAAT-TGG-----------GCCGAAA---AATCCCGAAAAATGGGGAAAT--T-------CGCAAACTT------------------TTTCTG-----------------GTTCCTCCGGGT-AGG-GGCGTTC--------------------------------------------------------------------------------------------------------------------------------------------------------------------------------------------------------------------------------------------------------------------------------------------------</ns2:sequence><ns2:name>JX156483.1_Leishmania_chagasi_isolate_Dog2_clone_28_note_minicircle_class_14,_partial_sequence;_kinetoplast</ns2:name></ns2:Sequence><ns2:Sequence dsseqid="sq280" id="sq279"><ns2:sequence>-------------------------------------------------------------------------------------------------------------------------------------------------------------------------------------------------------------------------------GG-TTGGTGTAAAATAGGGCCGGGTGGTGGCCGGGGAAATTGGCTCCCCT----------GGCTGGGGTGGCCTGAA-ACCCTG--------------------GGTTCT--GGACGTAGTTTTTG--GGGT-T-TGGGAT-T--------------TTG-TG-GCTGGATTT-TGGCTTGAT-TT----------TCC-TG--GG-CGCG-TTAG---ATTT-G--GG-TG-GC-----CCGTT-AG-TAGATTGGCCTCGGCGGT-TGGCGATAT-TTA-----C-TTTTGATTAC-GTATTTAT-----T--ATTTGGTGATTGATGGTATTGGTG-TGGTG----------GCTTGCCT-TGGCT-C-GCC--CC--GCGGATC--C-GCCTTTGGGGTGTGTTGGGT---G-TGGGG---CT-ACGTTA-GGGT-G-TTGAT---------TGACGTG-G-A-TT-----TTG----ATCATAG--AAT--A----TT-----------------CT--ATA---TATCTGGG--GTT-GGGCTTATGTTGCTA---GCCTG---G---T--GCTCCGACTAAATAT-TTATAGGC-TCTGTTCC--GGGCTGTATAAT-G----TTGGTATA---C-AGTGA------GT----TAAGTT------TAGAATAGAGTCT----ATTTATA--ATT-ATCTGT----GTA-----------------C-TAGT-CGAAAAAG--------------T-TGTCTTATATG-CTACA---CGT-----TG-AACCTG------GTTTATGTTATCTTTGGCAAAACTAA-T---------------ACT-TTTGTAA-A------CAC--TATTACC----TGTGGGTTGTTGAG-GGC-T-AG---AC---GC-ATT---T-CAAAGTGGCTGAAAC-GGTATGGGA-ATTCTAAAAAT-TGG-----------GCCGAAA---AATCCCGAAAAATGGGGAAAT--T-------CGCAAACTT------------------TTCTGG-----------------TCTCCGGGTAGG-GGC----GTTC--------------------------------------------------------------------------------------------------------------------------------------------------------------------------------------------------------------------------------------------------------------------------------------------------</ns2:sequence><ns2:name>JX156484.1_Leishmania_chagasi_isolate_Dog2_clone_38_note_minicircle_class_14,_partial_sequence;_kinetoplast</ns2:name></ns2:Sequence><ns2:Sequence dsseqid="sq282" id="sq281"><ns2:sequence>-------------------------------------------------------------------------------------------------------------------------------------------------------------------------------------------------------------------------------GG-TTGGTGTAAAATAGGGCCG--GGTG-GAGGGGAATTTCGCT--------------------GGGTTGACTGGAA-----------------------------ATAG---GCCTCCTAGCCCG-TATAA-T-TCGGGG-GTTGTA--GC----TTTT---TGGATGATTT-AAACTTTATTTTTCTTT-A--CTT--GTG-GGTT-G-----G--CCATG-G--GTCTT-TG-GT--ACTAT-ATT-G-------GCTT-TGGC-GTTGTCGGT-T-TTGGCTT-TCATGCGTTT-GATTTGTG--C--T--TATTTATTTATAAATGTTGGTGTACACGTAGT--T-----GGACACTT-GGATG-TTATGTGCC-------TC--CGGCGAAGGTCTTTCGATGACCGG-GGAGATAA---C-TATAGGTCCTT-A-GGCTA-TAG--G-TAGCGTGT----AGGT-C-GT--------AGG---------------AATAAA--------GGCCTT--T-TA--TATTGATA--TAT-AGGCAGTAGGGCAA----TCGGTGAG---ACT-TCAGCGATGT-------CTA-ATAAACTGGTGA--GAT----A-TTA-G--GTCCGTAAGTT-AA-TAT----A--CGT----CT-GTCT-ATATACT-------CTG----CACTACT--AC--TTTGAT-TT-TGC-----------CA-TGTG-AGTT-ATACATTG--------TT---------AGTATTTG-TGGTTGGATGTA---CTC-GTTAGA------TAGACTACCTCGGG--TATATACTTGTG-------C-----CTTC--AGCTAGA-G---CTCCTA-CGGAGGTGC-AACAATG--GATTTTGACGCTA-CG---AG---GT-C-T---G-GAAACTACTG--GGG-TGGGTTGTA-TTTTGGTGAAA-AAG-----------TCCGAAA---AATAGCCGAAAATGGCCCGAA--A-------ACCCAAACT------------------TTTCTG-----------------GTCCTCCGGGTA-GGG-GCGTTC---------------------------------------------------------------------------------------------------------------------------------------------------------------------------------------------------------------------------------------------------------------------------------------------------</ns2:sequence><ns2:name>JX156485.1_Leishmania_chagasi_isolate_Dog3_clone_9_note_minicircle_class_15,_partial_sequence;_kinetoplast</ns2:name></ns2:Sequence><ns2:Sequence dsseqid="sq284" id="sq283"><ns2:sequence>-------------------------------------------------------------------------------------------------------------------------------------------------------------------------------------------------------------------------------GG-TTGGTGTAAAATAGGGCCG--GGTG-GAGGGGAATTTCGCT--------------------GGGTTGACTGGAA-----------------------------ATAG---GCCTCCTAGCCCG-TATAA-T-TCGGGG-GTTGTA--GC----TTTT---TGGATGATTT-AAACTTTATTTTTCTTT-A--CTT--GTG-GGTT-G-----G--CCATG-G--GTCTT-TG-GT--ACTAT-ATT-G-------GCTT-TGGC-GTTGTCGGT-T-TTGGCTT-TCATGCGTTT-GATTTGTG--C--T--TATTTATTTATAAATGTTGGTGTACACGTAGT--T-----GGACACTT-GGATG-TTATGTGCC-------TC--CGGCGAAGGTCTTTCGATGACCGG-GGAGGTAA---C-TATAGGTCCTT-A-GGCTA-TAG--G-TAGCGTGT----AGGT-C-GT--------AGG---------------AATAAA--------GGCC-T--T-TA--TATTGATA--TAT-AGGCAGTAGGGCAA----TCGGTGAG---ACT-TCAGCGATGT-------CTA-ATAAACTGGTGA--GAT----AATTA-G--GTCCGTAAGTT-AA-TAT----A--CGT----CT-GTCT-ATATACT-------CTG----CACTACT--AC--TTTGAT-TT-TGC-----------CA-TGTG-AGTT-ATACATTG--------TT---------AGTATTTG-TGGTTGGATGTA---CTC-GTTAGA------TAGACTACCTCGGG--TATATACTTATG-------C-----CTTC--AGCTAGA-G---CTCCTA-CGGAGGTGC-AACAATG--GATTTTGACGCTA-CG---AG---GT-C-T---G-GAAACTACTG--GGG-TGGGTTGTA-TTTTGGTGAAA-AAG-----------TCCGAAA---AATAGCCGAAAATGGCCCGAA--A-------ACCCAAACT------------------TTTCTG-----------------GTCCTCCGGGTA-GGG-GCGTTC---------------------------------------------------------------------------------------------------------------------------------------------------------------------------------------------------------------------------------------------------------------------------------------------------</ns2:sequence><ns2:name>JX156486.1_Leishmania_chagasi_isolate_MS2Dog_clone_22_note_minicircle_class_15,_partial_sequence;_kinetoplast</ns2:name></ns2:Sequence><ns2:Sequence dsseqid="sq286" id="sq285"><ns2:sequence>-------------------------------------------------------------------------------------------------------------------------------------------------------------------------------------------------------------------------------GG-TTGGTGTAAAATAGGGCCG--GGTG-GAGGGGAATTTCGCT--------------------GGGTTGACTGGAA-----------------------------ATAG---GCCTCCTAGCCCG-TATAA-T-TCGGGG-GTTGTA--GC----TTTT---TGGATGATTT-AAACTTTATTTTTCTTT-A--CTT--GTG-GGTT-G-----G--CCATG-G--GTCTT-TG-GT--ACTAT-ATT-G-------GCTT-TGGC-GTTGTCGGT-T-TTGGCTT-TCATGCGTTT-GATTTGTG--C--T--TATTTATTTATAAATGTTGGTGTACACGTAGT--T-----GGACACTT-GGATG-TTATGTGCC-------TC--CGGCGAAGGTCTTTCGATGACCGG-GGAGATAA---C-TATAGGTCCTT-A-GGCTA-TAG--G-TAGCGTGT----AGGT-C-GT--------AGG---------------AATAAA--------GGCCTT--T-TA--TATTGATA--TAT-AGGCAGTAGGGCAA----TCGGTGAG---ACT-TCAGCGATGT-------CTA-ATAAACTGGTGA--GAT----A-TTA-G--GTCCGTAAGTT-AA-TAT----A--CGT----CT-GTCT-ATATACT-------CTG----CACTACT--AC--TTTGAT-TT-TGC-----------CA-TGTG-AGTT-ATACATTG--------TT---------AGTATTTG-TGGTTGGATGTA---CTC-GTTAGA------TAGACTACCTCGGG--TATATACTTATG-------C-----CTTC--AGCTAGA-G---CTCCTA-CGGAGGTGC-AACAATG--GATTTTGACGCTA-CG---AG---GT-C-T---G-GAAACTACTG--GGG-TGGGTTGTA-TTTTGGTGAAA-AAG-----------TCCGAAA---AATAGCCGAAAATGGCCCGAA--A-------ACCCAAACT------------------TTTCTG-----------------GTCCTCCGGGTA-GGG-GCGTTC---------------------------------------------------------------------------------------------------------------------------------------------------------------------------------------------------------------------------------------------------------------------------------------------------</ns2:sequence><ns2:name>JX156487.1_Leishmania_chagasi_isolate_Dog2_clone_27_note_minicircle_class_15,_partial_sequence;_kinetoplast</ns2:name></ns2:Sequence><ns2:Sequence dsseqid="sq288" id="sq287"><ns2:sequence>-------------------------------------------------------------------------------------------------------------------------------------------------------------------------------------------------------------------------------GG-TTGGTGTAAAATAGGGCCG--GGTG-GAGGGGAATTTCGCT--------------------GGGTTGACTGGAA-----------------------------ATAG---GCCTCCTAGCCCG-TATAA-T-TCGGGG-GTTGTA--GC----TTTT---TGGATGATTT-AAACTTTATTTTTCTTT-A--CTT--GTG-GGTT-G-----G--CCATG-G--GTCTT-TG-GT--ACTAT-ATT-G-------GCTT-TGGC-GTTGTCGGT-T-TTGGCTT-TCATGCGTTT-GATTTGTG--C--T--TATTTATTTATAAATGTTGGTGTACACGTAGT--T-----GGACACTT-GGATG-TTATGTGCC-------TC--CGGCGAAGGTCTTTCGATGACCGG-GGAGATAA---C-TATAGGTCCTT-A-GGCTA-TAG--G-TAGCGTGT----AGGT-C-GT--------AGG---------------AATAAA--------GGCCTT--T-TA--TATTGATA--TAT-AGGCAGTAGGGCAA----TCGGTGAG---ACT-TCAGCGATGT-------CTA-ATAAACTGGTGA--GAT----A-TTA-G--GTCCGTAAGTT-AA-TAT----A--CGT----CT-GTCT-ATATACT-------CTG----CACTACT--AC--TTTGAT-TT-TGC-----------CA-TGTG-AGTT-ATACATTG--------TT---------AGTATTTG-TGGTTGGATGTA---CTC-GTTAGA------TAGACTACCTCGGG--TATATACTTATG-------C-----CTTC--AGCTAGA-G---CTCCTA-CGGAGGTGC-AACAATG--GATTTTGACGCTA-CG---AG---GT-C-T---G-GAAACTACTG--GGG-TGGGTTGTA-TTTTGGTGAAA-AAG-----------TCCGAAA---AATAGCCGAAAATGGCCCGAA--A-------ACCCAAACT------------------TTTCTG-----------------GTCCTCCGGGTA-GGG-GCGTTC---------------------------------------------------------------------------------------------------------------------------------------------------------------------------------------------------------------------------------------------------------------------------------------------------</ns2:sequence><ns2:name>JX156488.1_Leishmania_chagasi_isolate_Human_clone_14_note_minicircle_class_15,_partial_sequence;_kinetoplast</ns2:name></ns2:Sequence><ns2:Sequence dsseqid="sq290" id="sq289"><ns2:sequence>-------------------------------------------------------------------------------------------------------------------------------------------------------------------------------------------------------------------------------GG-TTGGTGTAAAATAGGGCCG--GGTG-GAGGGGAATTTCGCT--------------------GGGTTGACTGGAA-----------------------------ATAG---GCCTCCTAGCCCG-TATAA-T-TCGGGG-GTTGTA--GC----TTTT---TGGATGATTT-AAACTTTATTTTTCTTT-A--CTT--GTG-GGTT-G-----G--CCATG-G--GTCTT-TG-GT--ACTAT-ATT-G-------GCTT-TGGC-GTTGTCGGT-T-TTGGCTT-TCATGCGTTT-GATTTGTG--C--T--TATTTATTTATAAATGTTGGTGTACACGTAGT--T-----GGACACTT-GGATG-TTATGTGCC-------TC--CGGCGAAGGTCTTTCGATGACCGG-GGAGATAA---C-TATAGGTCCTT-A-GGCTA-TAG--G-TAGCGTGT----AGGT-C-GT--------AGG---------------AATAAA--------GGCCTT--T-TA--TATTGATA--TAT-AGGCAGTAGGGCAA----TCGGTGAG---ACT-TCAGCGATGT-------CTA-ATAAACTGGTGA--GAT----A-TTA-G--GTCCGTAAGTT-AA-TAT----A--CGT----CT-GTCT-ATATACT-------CTG----CACTACT--AC--TTTGAT-TT-TGC-----------CA-TGTG-AGTT-ATACATTG--------TT---------AGTATTTG-TGGTTGGATGTA---CTC-GTTAGA------TAGACTACCTCGGG--TATATACTTATG-------C-----CTTC--AGCTAGA-G---CTCCTA-CGGAGGTGC-AACAATG--GATTTTGACGCTA-CG---AG---GT-C-T---G-GAAACTACTG--GGG-TGGGTTGTA-TTTTGGTGAAA-AAG-----------TCCGAAA---AATAGCCGAAAATGGCCCGAA--A-------ACCCAAACT------------------TTTCTG-----------------GTCCTCCGGGTA-GGG-GCGTTC---------------------------------------------------------------------------------------------------------------------------------------------------------------------------------------------------------------------------------------------------------------------------------------------------</ns2:sequence><ns2:name>JX156489.1_Leishmania_chagasi_isolate_Human_clone_5_note_minicircle_class_15,_partial_sequence;_kinetoplast</ns2:name></ns2:Sequence><ns2:Sequence dsseqid="sq292" id="sq291"><ns2:sequence>-------------------------------------------------------------------------------------------------------------------------------------------------------------------------------------------------------------------------------GG-TTGGTGTAAAATAGGGCCG--GGTG-GAGGGGAATTTCGCT--------------------GGGTTGACTGGAA-----------------------------ATAG---GCCTCCTAGCCCG-TATAA-T-TCGGGG-GTTGTA--GC----TTTT---TGGATGATTT-AAACTTTATTTTTCTTT-A--CTT--GTG-GGTT-G-----G--CCATG-G--GTCTT-TG-GT--ACTAT-ATT-G-------GCTT-TGGC-GTTGTCGGT-T-TTGGCTT-TCATGCGTTT-GATTTGTG--C--T--TATTTATTTATAAATGTTGGTGTACACGTAGT--T-----GGACACTT-GGATG-TTATGTGCC-------TC--CGGCGAAGGTCTTTCGATGACCGG-GGAGGTAA---C-TATAGGTCCTT-A-GGCTA-TAG--G-TAGCGTGT----AGGT-C-GT--------AGG---------------AATAAA--------GGCC-T--T-TA--TATTGATA--TAT-AGGCAGTAGGGCAA----TCGGTGAG---ACT-TCAGCGATGT-------CTA-ATAAACTGGTGA--GAT----AATTA-G--GTCCGTAAGTT-AA-TAT----A--CGT----CT-GTCT-ATATACT-------CTG----CACTACT--AC--TTTGAT-TT-TGC-----------CA-TGTG-AGTT-ATACATTG--------TT---------AGTATTTG-TGGTTGGATGTA---CTC-GTTAGA------TAGACTACCTCGGG--TATATACTTATG-------C-----CTTC--AGCTAGA-G---CTCCTA-CGGAGGTGC-AACAATG--GATTTTGACGCTA-CG---AG---GT-C-T---G-GAAACTACTG--GGG-TGGGTTGTA-TTTTGGTGAAA-AAG-----------TCCGAAA---AATAGCCGAAAATGGCCCGAA--A-------ACCCAAACT------------------TTTCTG-----------------GTCCTCCGGGTA-GGG-GCGTTC---------------------------------------------------------------------------------------------------------------------------------------------------------------------------------------------------------------------------------------------------------------------------------------------------</ns2:sequence><ns2:name>JX156490.1_Leishmania_chagasi_isolate_MS2Dog_clone_51_note_minicircle_class_15,_partial_sequence;_kinetoplast</ns2:name></ns2:Sequence><ns2:Sequence dsseqid="sq294" id="sq293"><ns2:sequence>-------------------------------------------------------------------------------------------------------------------------------------------------------------------------------------------------------------------------------GG-TTGGTGTAAAATAGGGCCG--GGTG-GAGGGGAATTTCGCT--------------------GGGTTGACTGGAA-----------------------------ATAG---GCCTCCTAGCCCG-TATAA-T-TCGGGG-GTTGTA--GC----TTTT---TGGATGATTT-AAACTTTATTTTTCTTT-A--CTT--GTG-GGTT-G-----G--CCATG-G--GTCTT-TG-GT--ACTAT-ATT-G-------GCTT-TGGC-GTTGTCGGT-T-TTGGCTT-TCATGCGTTT-GATTTGTG--C--T--TATTTATTTATAAATGTTGGTGTACACGTAGT--T-----GGACACTT-GGATG-TTATGTGCC-------TC--CGGCGAAGGTCTTTCGATGACCGG-GGAGATAA---C-TATAGGTCCTT-A-GGCTA-TAG--G-TAGCGTGT----AGGT-C-GT--------AGG---------------AATAAA--------GGCCTT--T-TA--TATTGATA--TAT-AGGCAGTAGGGCAA----TCGGTGAG---ACT-TCAGCGATGT-------CTA-ATAAACTGGTGA--GAT----A-TTA-G--GTCCGTAAGTT-AA-TAT----A--CGT----CT-GTCT-ATATACT-------CTG----CACTACT--AC--TTTGAT-TT-TGC-----------CA-TGTG-AGTT-ATACATTG--------TT---------AGTATTTG-TGGTTGGATGTA---CTC-GTTAGA------TAGACTACCTCGGG--TATATACTTATG-------C-----CTTC--AGCTAGA-G---CTCCTA-CGGAGGTGC-AACAATG--GATTTTGACGCTA-CG---AG---GT-C-T---G-GAAACTACTG--GGG-TGGGTTGTA-TTTTGGTGAAA-AAG-----------TCCGAAA---AATAGCCGAAAATGGCCCGAA--A-------ACCCAAACT------------------TTTCTG-----------------GTCCTCCGGGTA-GGG-GCGTTC---------------------------------------------------------------------------------------------------------------------------------------------------------------------------------------------------------------------------------------------------------------------------------------------------</ns2:sequence><ns2:name>JX156491.1_Leishmania_chagasi_isolate_Dog2_clone_33_note_minicircle_class_15,_partial_sequence;_kinetoplast</ns2:name></ns2:Sequence><ns2:Sequence dsseqid="sq296" id="sq295"><ns2:sequence>-------------------------------------------------------------------------------------------------------------------------------------------------------------------------------------------------------------------------------GG-TTGGTGTAAAATAGGGCCG--GATG-GAGGGGAATTTCGCT--------------------GGGTTGACTGGAA-----------------------------ATAG---GCCTCCTAGCCCG-TATAA-T-TCGGGG-GTTGTA--GC----TTTT---TGGATGATTT-AAACTTTATTTTTCTTT-A--CTT--GTG-GGTT-G-----G--CCATG-G--GTCTT-TG-GT--ACTAT-ATT-G-------GCTT-TGGC-GTTGTCGGT-T-TTGGCTT-TCATGCGTTT-GATTTGTG--C--T--TATTTATTTATAAATGTTGGTGTACACGTAGT--T-----GGACACTT-GGATG-TTATGTGCC-------TC--CGGCGAAGGTCTTTCGATGACCGG-GGAGGTAA---C-TATAGGTCCTT-A-GGCTA-TAG--G-TAGCGTGT----AGGT-C-GT--------AGG---------------AATAAA--------GGCC-T--T-TA--TATTGATA--TAT-AGGCAGTAGGGCAA----TCGGTGAG---ACT-TCAGCGATGT-------CTA-ATAAACTGGTGA--GAT----AATTA-G--GTCCGTAAGTT-AA-TAT----A--CGT----CT-GTCT-ATATACT-------CTG----CACTACT--AC--TTTGAT-TT-TGC-----------CA-TGTG-AGTT-ATACATTG--------TT---------AGTATTTG-TGGTTGGATGTA---CTC-GTTAGA------TAGACTACCTCGGG--TATATACTTATG-------C-----CTTC--AGCTAGA-G---CTCCTA-CGGAGGTGC-AACAATG--GATTTTGACGCTA-CG---AG---GT-C-T---G-GAAACTACTG--GGG-TGGGTTGTA-TTTTGGTGAAA-AAG-----------TCCGAAA---AATAGCCGAAAATGGCCCGAA--A-------ACCCAAACT------------------TTTCTG-----------------GTCCTCCGGGTA-GGG-GCGTTC---------------------------------------------------------------------------------------------------------------------------------------------------------------------------------------------------------------------------------------------------------------------------------------------------</ns2:sequence><ns2:name>JX156492.1_Leishmania_chagasi_isolate_MS2Dog_clone_54_note_minicircle_class_15,_partial_sequence;_kinetoplast</ns2:name></ns2:Sequence><ns2:Sequence dsseqid="sq298" id="sq297"><ns2:sequence>-------------------------------------------------------------------------------------------------------------------------------------------------------------------------------------------------------------------------------GG-TTGGTGTAAAATAGGGCCG--GGTG-GAGGGGAATTTCGCT--------------------GGGTTGACTGGAA-----------------------------ATAG---GCCTCCTAGCCCG-TATAA-T-TCGGGG-GTTGTA--GC----TTTT---TGGATGATTT-AAACTTTATTTTTCTTT-A--CTT--GTG-GGTT-G-----G--CCATG-G--GTCTT-TG-GT--ACTAT-ATT-G-------GCTT-TGGC-GTTGTCGGT-T-TTGGCTT-TCATGCGTTT-GATTTGTG--C--T--TATTTATTTATAAATGTTGGTGTACACGTAGT--T-----GGACACTT-GGATG-TTATGTGCC-------TC--CGGCGAAGGTCTTTCGATGACCGG-GGAGATAA---C-TATAGGTCCTT-A-GGCTA-TAG--G-TAGCGTGT----AGGT-C-GT--------AGG---------------AATAAA--------GGCCTT--T-TA--TATTGATA--TAT-AGGCAGTAGGGCAA----TCGGTGAG---ACT-TCAGCGATGT-------CTA-ATAAACTGGTGA--GAT----A-TTA-G--GTCCGTAAGTT-AA-TAT----A--CGT----CT-GTCT-ATATACT-------CTG----CACTACT--AC--TTTGAT-TT-TGC-----------CA-TGTG-AGTT-ATACATTG--------TT---------AGTATTTG-TGGTTGGATGTA---CTC-GTTAGA------TAGACTACCTCGGG--TATATACTTATG-------C-----CTTC--AGCTAGA-G---CTCCTA-CGGAGGTGC-AACAATG--GATTTTGACGCTA-CG---AG---GT-C-T---G-GAAACTACTG--GGG-TGGGTTGTA-TTTTGGTGAAA-AAG-----------TCCGAAA---AATAGCCGAAAATGGCCCGAA--A-------ACCCAAACT------------------TTTCTG-----------------GTCCTCCGGGTA-GGG-GCGTTC---------------------------------------------------------------------------------------------------------------------------------------------------------------------------------------------------------------------------------------------------------------------------------------------------</ns2:sequence><ns2:name>JX156493.1_Leishmania_chagasi_isolate_Dog3_clone_21_note_minicircle_class_15,_partial_sequence;_kinetoplast</ns2:name></ns2:Sequence><ns2:Sequence dsseqid="sq300" id="sq299"><ns2:sequence>-------------------------------------------------------------------------------------------------------------------------------------------------------------------------------------------------------------------------------GG-TTGGTGTAAAATAGGGCCG--GGTG-GAGGGGAATTTCGCT--------------------GGGTTGACTGGAA-----------------------------ATAG---GCCTCCTAGCCCG-TATAA-T-TCGGGG-GTTGTA--GC----TTTT---TGGATGATTT-AAACTTTATTTTTCTTT-A--CTT--GTG-GGTT-G-----G--CCATG-G--GTCTT-TG-GT--ACTAT-ATT-G-------GCTT-TGGC-GTTGTCGGT-T-TTGGCTT-TCATGCGTTT-GATTTGTG--C--T--TATTTATTTATAAATGTTGGTGTACACGTAGT--T-----GGACACTT-GGATG-TTATGTGCC-------TC--CGGCGAAGGTCTTTCGATGACCGG-GGAGGTAA---C-TATAGGTCCTT-A-GGCTA-TAG--G-TAGCGTGT----AGGT-C-GT--------AGG---------------AATAAA--------GGCC-T--T-TA--TATTGATA--TAT-AGGCAGTAGGGCAA----TCGGTGAG---ACT-TCAGCGATGT-------CTA-ATAAACTGGTGA--GAT----AATTA-G--GTCCGTAAGTT-AA-TAT----A--CGT----CT-GTCT-ATATACT-------CTG----CACTACT--AC--TTTGAT-TT-TGC-----------CA-TGTG-AGTT-ATACATTG--------TT---------AGTATTTG-TGGTTGGATGTA---CTC-GTTAGA------TAGACTACCTCGGG--TATATACTTATG-------C-----CTTC--AGCTAGA-G---CTCCTA-CGGAGGTGC-AACAATG--GATTTTGACGCTA-CG---AG---GT-C-T---G-GAAACTACTG--GGG-TGGGTTGTA-TTTTGGTGAAA-AAG-----------TCCGAAA---AATAGCCGAAAATGGCCCGAA--A-------ACCCAAACT------------------TTTCTG-----------------GTCCTCCGGGTA-GGG-GCGTTC---------------------------------------------------------------------------------------------------------------------------------------------------------------------------------------------------------------------------------------------------------------------------------------------------</ns2:sequence><ns2:name>JX156494.1_Leishmania_chagasi_isolate_MS2Dog_clone_8_note_minicircle_class_15,_partial_sequence;_kinetoplast</ns2:name></ns2:Sequence><ns2:Sequence dsseqid="sq302" id="sq301"><ns2:sequence>-------------------------------------------------------------------------------------------------------------------------------------------------------------------------------------------------------------------------------GG-TTGGTGTAAAATAGGGCCG--GGTG-GAGGGGAATTTCGCT--------------------GGGTTGACTGGAA-----------------------------ATAG---GCCTCCTAGCCCG-TATAA-T-TCGGGG-GTTGTA--GC----TTTT---TGGATGATTT-AAACTTTATTTTTCTTT-A--CTT--GTG-GGTT-G-----G--CCATG-G--GTCTT-TG-GT--ACTAT-ATT-G-------GCTT-TGGC-GTTGTCGGT-T-TTGGCTT-TCATGCGTTT-GATTTGTG--C--T--TATTTATTTATAAATGTTGGTGTACACGTAGT--T-----GGACACTT-GGATG-TTATGTGCC-------TC--CGGCGAAGGTCTTTCGATGACCGG-GGAGGTAA---C-TATAGGTCCTT-A-GGCTA-TAG--G-TAGCGTGT----AGGT-C-GT--------AGG---------------AATAAA--------GGCC-T--T-TA--TATTGATA--TAT-AGGCAGTAGGGCAA----TCGGTGAG---ACT-TCAGCGATGT-------CTA-ATAAACTGGTGA--GAT----AATTA-G--GTCCGTAAGTT-AA-TAT----A--CGT----CT-GTCT-ATATACT-------CTG----CACTACT--AC--TTTGAT-TT-TGC-----------CA-TGTG-AGTT-ATACATTG--------TT---------AGTATTTG-TGGTTGGATGTA---CTC-GTTAGA------TAGACTACCTCGGG--TATATACTTATG-------C-----CTTC--AGCTAGA-G---CTCCTA-CGGAGGTGC-AACAATG--GATTTTGACGCTA-CG---AG---GT-C-T---G-GAAACTACTG--GGG-TGGGTTGTA-TTTTGGTGAAA-AAG-----------TCCGAAA---AATAGCCGAAAATGGCCCGAA--A-------ACCCAAACT------------------TTTCTG-----------------GTCCTCCGGGTA-GGG-GCGTTC---------------------------------------------------------------------------------------------------------------------------------------------------------------------------------------------------------------------------------------------------------------------------------------------------</ns2:sequence><ns2:name>JX156495.1_Leishmania_chagasi_isolate_MS2Dog_clone_38_note_minicircle_class_15,_partial_sequence;_kinetoplast</ns2:name></ns2:Sequence><ns2:Sequence dsseqid="sq304" id="sq303"><ns2:sequence>-------------------------------------------------------------------------------------------------------------------------------------------------------------------------------------------------------------------------------GG-TTGGTGTAAAATAGGGCCG--GGTG-GAGGGGAATTTCGCT--------------------GGGTTGACTGGAA-----------------------------ATAG---GCCTCCTAGCCCG-TATAA-T-TCGGGG-GTTGTA--GC----TTTT---TGGATGATTT-AAACTTTATTTTTCTTT-A--CTT--GTG-GGTT-G-----G--CCATG-G--GTCTT-TG-GT--ACTAT-ATT-G-------GCTT-TGGC-GTTGTCGGT-T-TTGGCTT-TCATGCGTTT-GATTTGTG--C--T--TATTTATTTATAAATGTTGGTGTACACGTAGT--T-----GGACACTT-GGATG-TTATGTGCC-------TC--CGGCGAAGGTCTTTCGATGACCGG-GGAGGTAA---C-TATAGGTCCTT-A-GGCTA-TAG--G-TAGCGTGT----AGGT-C-GT--------AGG---------------AATAAA--------GGCC-T--T-TA--TATTGATA--TAT-AGGCAGTAGGGCAA----TCGGTGAG---ACT-TCAGCGATGT-------CTA-ATAAACTGGTGA--GAT----AATTA-G--GTCCGTAAGTT-AA-TAT----A--CGT----CT-GTCT-ATATACT-------CTG----CACTACT--AC--TTTGAT-TT-TGC-----------CA-TGTG-AGTT-ATACATTG--------TT---------AGTATTTG-TGGTTGGATGTA---CTC-GTTAGA------TAGACTACCTCGGG--TATATACTTATG-------C-----CTTC--AGCTAGA-G---CTCCTA-CGGAGGTGC-AACAATG--GATTTTGACGCTA-CG---AG---GT-C-T---G-GAAACTACTG--GGG-TGGGTTGTA-TTTTGGTGAAA-AAG-----------TCCGAAA---AATAGCCGAAAATGGCCCGAA--A-------ACCCAAACT------------------TTTCTG-----------------GTCCTCCGGGTA-GGG-GCGTTC---------------------------------------------------------------------------------------------------------------------------------------------------------------------------------------------------------------------------------------------------------------------------------------------------</ns2:sequence><ns2:name>JX156496.1_Leishmania_chagasi_isolate_Dog3_clone_29_note_minicircle_class_15,_partial_sequence;_kinetoplast</ns2:name></ns2:Sequence><ns2:Sequence dsseqid="sq306" id="sq305"><ns2:sequence>-------------------------------------------------------------------------------------------------------------------------------------------------------------------------------------------------------------------------------GG-TTGGTGTAAAATAGGGCCG--GGTG-GAGGGGAATTTCGCT--------------------GGGTTGACTGGAA-----------------------------ATAG---GCCTCCTAGCCCG-TATAA-T-TCGGGG-GTTGTA--GC----TTTT---TGGATGATTT-AAACTTTATTTTTCTTT-A--CTT--GTG-GGTT-G-----G--CCATG-G--GTCTT-TG-GT--ACTAT-ATT-G-------GCTT-TGGC-GTTGTCGGT-T-TTGGCTT-TCATGCGTTT-GATTTGTG--C--T--TATTTATTTATAAATGTTGGTGTACACGTAGT--T-----GGACACTT-GGATG-TTATGTGCC-------TC--CGGCGAAGGTCTTTCGATGACCGG-GGAGATAA---C-TATAGGTCCTT-A-GGCTA-TAG--G-TAGCGTGT----AGGT-C-GT--------AGG---------------AATAAA--------GGCCTT--T-TA--TATTGATA--TAT-AGGCAGTAGGGCAA----TCGGTGAG---ACT-TCAGCGATGT-------CTA-ATAGACTGGTGA--GAT----A-TTA-G--GTCCGTAAGTT-AA-TAT----A--CGT----CT-GTCT-ATATACT-------CTG----CACTACT--AC--TTTGAT-TT-TGC-----------CA-TGTG-AGTT-ATACATTG--------TT---------AGTATTTG-TGGTTGGATGTA---CTC-GTTAGA------TAGACTACCTCGGG--TATATACTTATG-------C-----CTTC--AGCTAGA-G---CTCCTA-CGGAGGTGC-AACAATG--GATTTTGACGCTA-CG---AG---GT-C-T---G-GAAACTACTG--GGG-TGGGTTGTA-TTTTGGTGAAA-AAG-----------TCCGAAA---AATAGCCGAAAATGGCCCGAA--A-------ACCCAAACT------------------TTTCTG-----------------GTCCTCCGGGTA-GGG-GCGTTC---------------------------------------------------------------------------------------------------------------------------------------------------------------------------------------------------------------------------------------------------------------------------------------------------</ns2:sequence><ns2:name>JX156497.1_Leishmania_chagasi_isolate_MS3Dog_clone_8_note_minicircle_class_15,_partial_sequence;_kinetoplast</ns2:name></ns2:Sequence><ns2:Sequence dsseqid="sq308" id="sq307"><ns2:sequence>-------------------------------------------------------------------------------------------------------------------------------------------------------------------------------------------------------------------------------GG-TTGGTGTAAAATAGGGCCGGGTGGA-GTGGGGGATTTCGCT--------------------GGGTTGACTGGAA-----------------------------ATAG---GCCTCCTAGCCCG-TATAA-T-TCGGGG-GTTGTA--GC----TTTT---TGGCTGATTT-AAACTTTATTTTTCTTT-A--CTT--GTG-GGTT-G-----G--CCATG-G--GTCTT-TG-GT--ACTAT-ATT-G-------GCTT-TGGC-GTTGTCGGT-T-TTGGCTT-TCATGCGTTT-GATTTGTG--C--T--TATTTATTTATAAATGTTGGTGTACACGTAGT--T-----GGACACTT-GGATG-TTATGTGCC-------TC--CGGCGAAGGTCTTTCGATGACCGG-GGAGATAA---C-TATAGGTCCTT-A-GGCTA-TAG--G-TAGCGTGT----AGGT-C-GT--------AGG---------------AATAAA--------GGCCTT--T-TA--TATTGGTA--TAT-AGGCAGTAGGGCAA----TCGGTGAG---ACT-TCAGCGATGT-------CTA-ATAAACTGGTGA--GAT----AATTA-G--GCCCGTAAGTT-AA-TAT----A--CGT----CT-GTCT-ATATACT-------CTG----CACTACT--AC--TTTGAT-TT-TGC-----------CA-TGTG-AGTT-ATACATTG--------TT---------AGTATTTG-TGGTTGGATGTA---CTC-GTTAGA------TAGACTACCTCGGG--TATATACTTATG-------C-----CTTC--AGCTAGA-G---CTCCTA-CGGAGGTGC-AACAATG--GATTTTGACGCTA-CG---AG---GT-C-T---G-GAAACTACTG--GGG-TGGGTTGTA-TTTTGGTGAAA-AAG-----------TCCGAAA---AATAGCCGAAAATGGCCCGAA--A-------ACCCAAACT------------------TTTCTG-----------------GTCCTTCGGGTA-GGG-GCGTTC---------------------------------------------------------------------------------------------------------------------------------------------------------------------------------------------------------------------------------------------------------------------------------------------------</ns2:sequence><ns2:name>JX156498.1_Leishmania_chagasi_isolate_MS2Dog_clone_28_note_minicircle_class_15,_partial_sequence;_kinetoplast</ns2:name></ns2:Sequence><ns2:Sequence dsseqid="sq310" id="sq309"><ns2:sequence>-------------------------------------------------------------------------------------------------------------------------------------------------------------------------------------------------------------------------------GG-TTGGTGTAAAATAGGGCCGGGTGGA-GTGGGGGATTTCGCT--------------------GGGTTGACTGGAA-----------------------------ATAG---GCCTCCTAGCCCG-TATAA-T-TCGGGG-GTTGTA--GC----TTTT---TGGCTGATTT-AAACTTTATTTTTCTTT-A--CTT--GTG-GGTT-G-----G--CCATG-G--GTCTT-TG-GT--ACTAT-ATT-G-------GCTT-TGGC-GTTGTCGGT-T-TTGGCTT-TCATGCGTTT-GATTTGTG--C--T--TATTTATTTATAAATGTTGGTGTACACGTAGT--T-----GGACACTT-GGATG-TTATGTGCC-------TC--CGGCGAAGGTCTTTCGATGACCGG-GGAGATAA---C-TATAGGTCCTT-A-GGCTA-TAG--G-TAGCGTGT----AGGT-C-GT--------AGG---------------AATAAA--------GGCCTT--T-TA--TATTGGTA--TAT-AGGCAGTAGGGCAA----TCGGTGAG---ACT-TCAGCGATGT-------CTA-ATAAACTGGTGA--GAT----AATTA-G--GCCCGTAAGTT-AA-TAT----A--CGT----CT-GTCT-ATATACT-------CTG----CACTACT--AC--TTTGAT-TT-TGC-----------CA-TGTG-AGTT-ATACATTG--------TT---------AGTATTTG-TGGTTGGATGTA---CTC-GTTAGA------TAGACTACCTCGGG--TATATACTTATG-------C-----CTTC--AGCTAGA-G---CTCCTA-CGGAGGTGC-AACAATG--GATTTTGACGCTA-CG---AG---GT-C-T---G-GAAACTACTG--GGG-TGGGTTGTA-TTTTGGTGAAA-AAG-----------TCCGAAA---AATAGCCGAAAATGGCCCGAA--A-------ACCCAAACT------------------TTTCTG-----------------GTCCTTCGGGTA-GGG-GCGTTC---------------------------------------------------------------------------------------------------------------------------------------------------------------------------------------------------------------------------------------------------------------------------------------------------</ns2:sequence><ns2:name>JX156499.1_Leishmania_chagasi_isolate_MS3Dog_clone_69_note_minicircle_class_15,_partial_sequence;_kinetoplast</ns2:name></ns2:Sequence><ns2:Sequence dsseqid="sq312" id="sq311"><ns2:sequence>-------------------------------------------------------------------------------------------------------------------------------------------------------------------------------------------------------------------------------------------------------------TGGGGGATTTCGCT--------------------GGGTTGACTGGAA-----------------------------ATAG---GCCTCCTAGCCCG-TATAA-T-TCGGGG-GTTGTA--GC----TTTT---TGGCTGATTT-AAACTTTATTTTTCTTT-A--CTT--GTG-GGTT-G-----G--CCATG-G--GTCTT-TG-GT--ACTAT-ATT-G-------GCTT-TGGC-GTTGTCGGT-T-TTGGCTT-TCATGCGTTT-GATTTGTG--C--T--TATTTATTTATAAATGTTGGTGTACACGTAGT--T-----GGACACTT-GGATG-TTATGTGCC-------TC--CGGCGAAGGTCTTTCGATGACCGG-GGAGATAA---C-TATAGGTCCTT-A-GGCTA-TAG--G-TAGCGTGT----AGGT-C-GT--------AGG---------------AATAAA--------GGCCTT--T-TA--TATTGGTA--TAT-AGGCAGTAGGGCAA----TCGGTGAG---ACT-TCAGCGATGT-------CTA-ATAAACTGGTGA--GAT----AATTA-G--GCCCGTAAGTT-AA-TAT----A--CGT----CT-GTCT-ATATACT-------CTG----CACTACT--AC--TTTGAT-TT-TGC-----------CA-TGTG-AGTT-ATACATTG--------TT---------AGTATTTG-TGGTTGGATGTA---CTC-GTTAGA------TAGACTACCTCGGG--TATATACTTATG-------C-----CTTC--AGCTAGA-G---CTCCTA-CGGAGGTGC-AACAATG--GATTTTGACGCTA-CG---AG---GT-C-T---G-GAAACTACTG--GGG-TGGGTTGTA-TTTTGGTGAAA-AAG-----------TCCGAAA---AATAGCCGAAAATGGCCCGAA--A-------ACCCAAACT------------------TTTCTG-----------------GTCCTTCGGGTA-GGG-GCGTTC---------------------------------------------------------------------------------------------------------------------------------------------------------------------------------------------------------------------------------------------------------------------------------------------------</ns2:sequence><ns2:name>JX156500.1_Leishmania_chagasi_isolate_MS3Dog_clone_7_note_minicircle_class_15,_partial_sequence;_kinetoplast</ns2:name></ns2:Sequence><ns2:Sequence dsseqid="sq314" id="sq313"><ns2:sequence>------------------------------------------------------------------------------------------------------------------------------------------------------------------------------------------------------------------------------------------------GGCCGGGTGGA-GTGGGGGATTTCGCT--------------------GGGTTGACTGGAA-----------------------------ATAG---GCCTCCTAGCCCG-TATAA-T-TCGGGG-GTTGTA--GC----TTTT---TGGCTGATTT-AAACTTTATTTTTCTTT-A--CTT--GTG-GGTT-G-----G--CCATG-G--GTCTT-TG-GT--ACTAT-ATT-G-------GCTT-TGGC-GTTGTCGGT-T-TTGGCTT-TCATGCGTTT-GATTTGTG--C--T--TATTTATTTATAAATGTTGGTGTACACGTAGT--T-----GGACACTT-GGATG-TTATGTGCC-------TC--CGGCGAAGGTCTTTCGATGACCGG-GGAGATAA---C-TATAGGTCCTT-A-GGCTA-TAG--G-TAGCGTGT----AGGT-C-GT--------AGG---------------AATAAA--------GGCCTT--T-TA--TATTGGTA--TAT-AGGCAGTAGGGCAA----TCGGTGAG---ACT-TCAGCGATGT-------CTA-ATAAACTGGTGA--GAT----AATTA-G--GCCCGTAAGTT-AA-TAT----A--CGT----CT-GTCT-ATATACT-------CTG----CACTACT--AC--TTTGAT-TT-TGC-----------CA-TGTG-AGTT-ATACATTG--------TT---------AGTATTTG-TGGTTGGATGTA---CTC-GTTAGA------TAGACTACCTCGGG--TATATACTTATG-------C-----CTTC--AGCTAGA-G---CTCCTA-CGGAGGTGC-AACAATG--GATTTTGACGCTA-CG---AG---GT-C-T---G-GAAACTACTG--GGG-TGGGTTGTA-TTTTGGTGAAA-AAG-----------TCCGAAA---AATAGCCGAAAATGGCCCGAA--A-------ACCCAAACT------------------TTTCTG-----------------GTCCTTCGGGTA-GGG-GCGTTC---------------------------------------------------------------------------------------------------------------------------------------------------------------------------------------------------------------------------------------------------------------------------------------------------</ns2:sequence><ns2:name>JX156501.1_Leishmania_chagasi_isolate_Dog2_clone_16_note_minicircle_class_15,_partial_sequence;_kinetoplast</ns2:name></ns2:Sequence><ns2:Sequence dsseqid="sq316" id="sq315"><ns2:sequence>-------------------------------------------------------------------------------------------------------------------------------------------------------------------------------------------------------------------------------GG-TTGGTGTAAAATAGGGCCGGGTGGTGGCTGGGAA-TTGG---------CTCTCC-TGGGCTAGGGTGGCTCGAG-ACCATGG-------------------GCCCTG--GGCACACTTTTGGG--CCTG-G-CTGGCT-TTTGAC-TGG----GATT-GG-GCGTTAAAC-CCTGGTCTGGGTGGTTG-G-GATTG-GGA-TTTGAT-----G--GCTT--G--AGTG--TG-GT--GTT-T-GGAG----GCGGTTTG-GGGT-TGAATTCTA-T-GCATTTG-T----------TGGA------------T---GTAGTTGGGTGGGTATGACT--TTGATGTGT-----GGTTGGGT-GTTGC-TGGC-CTGA--CCTGGGT--T--GGTTGAGTCGATATTGGCCTT-GCCTCGT---GG-GGTAAGGGTGT-G-CCCAT--TGTCT-TGTGATTATT-------A-TATA----TAGAATA--TAA--C----TTATATTT---AAGTTATTAG--T--G---GTCAGAA--CCC-TGCTAA-TAGGAGGG----------GA-GT-T--ATTC----TCCGGACTATATATATTTATGTAG--AGCGTATCTTAT-T--TATAAG--TAA--G-AAGGC--T------------GGTA-AACTTCT----AGCTAT----ACATCGT--CTA--CGGTA-AT-TGCTC-T---GTTAGT-TTTA-TTTTGAT-ATATG--------T----------TATG---------T--TA----------TGTGAT------AGA--TCTCTACGT--TAC---AGACTT--C----GAG--TGTACC-TT-TGCA-T----AGCTC-TGCTGACTT-GCTTGTTGTGGATGGG-TTG-T-GG---GG---GT-TGC---C-TAGGG-GTGGTTGGA-GACTACGAA-AAATCCTCAAA-AAT-----------GCTCAAA---AATCCCGAAAAATGGGCCAAA--A-------TTCCAAACT------------------TTTCTG-----------------GTCCTCCGGGTA-GGG-GCGTTC---------------------------------------------------------------------------------------------------------------------------------------------------------------------------------------------------------------------------------------------------------------------------------------------------</ns2:sequence><ns2:name>JX156502.1_Leishmania_chagasi_isolate_Dog3_clone_25_note_minicircle_class_16,_partial_sequence;_kinetoplast</ns2:name></ns2:Sequence><ns2:Sequence dsseqid="sq318" id="sq317"><ns2:sequence>-------------------------------------------------------------------------------------------------------------------------------------------------------------------------------------------------------------------------------GG-TTGGTGTAAAATAGGGCCGGGTGGTGGCTGAAAA-TTGG---------CTCTCC-TGGGCTGGATTGGCCTGAG-ACCCTGG-------------------GTCCTG--GGCGTACTTTTGGA--GTTG-G-TGGGGG-TTTTGA-GCT----TGGA-TT-GCCTTTGAA-ATGGCTACTTTTTGGGT-T-TGTGG-CTG-AATTTG-----T--GCTGA-G--TTTG--GC-TT--GTA-T-TGTGG-GTTTTGATGG-TTGG-TTTGCCCGA-T-GGACTGT-TGG--------T---TGCATGG-TCGGC---TGTTAGGTGCTGGGTTTTTG--GATTGGCTG-----GGTCGCTT-CGAGT-TGGT----------GTGG--G--GTGTTGTTGA----------T-GTGTCTT--------------TGG-G-TGCAC--AGGGT-TGGTGGTAACCTCGAT-A-TATA----ATTAATA--TTA--A----TATTACTA---TATATT------G--G---GGTATTG--CGT-TAGCAT----A-ACA---TAGGAG-GC-TG-T-------------------TAGTAATTAGAAGCC--GATATATAGTAG-G--TCTGGG--TAATAG-AACTA--G----T----AGAGTTA-TGTTATA----CAGACT----ATATGTC--ATC--TATTA-TG-GTATC-T---ATTGC--GTTA-GAAGTCTATGTGG--------C----------TATCGTTG-TATTC--TAT------TT-TAGTTC------ACT--TGATGAGTT--TTTATATGTGC----------G--TAATGC-CT-AGCC-T----AAAGA-CTGG---CC-TTCGGCTGCTATACGC-ATT-G-GT---GG---CG-TGG---T-TGCCG-TGGGCTGAA-AGTGCCCTA-TATGGGTCAAA-AAT-----------CCCAAAA---ATAGGCCGAAAAATGGGGGAA--T-------TCCCAAACT------------------TTTCTG-----------------GTCCTTCGGGTA-GGG-GCGTTC---------------------------------------------------------------------------------------------------------------------------------------------------------------------------------------------------------------------------------------------------------------------------------------------------</ns2:sequence><ns2:name>JX156503.1_Leishmania_chagasi_isolate_Dog1_clone_19_note_minicircle_class_17,_partial_sequence;_kinetoplast</ns2:name></ns2:Sequence><ns2:Sequence dsseqid="sq320" id="sq319"><ns2:sequence>-------------------------------------------------------------------------------------------------------------------------------------------------------------------------------------------------------------------------------GG-TTGGTGTAAAATAGGGCCGGGTG----------GTGGTCGGAAATTGGCTCTCC-TGGGTTGGATTGGCCTGAA-ACCTGGG--------------------TCTGG--AGGCTTTATTTTGG--GCGT-T-CTGGCT-TGGGTG-GTC----TGGG-TA-GTGGCTTGG-GGGC-TTGTCGCGGGTG-G-ATTTT--GC-GCCTTG-----G--ACTTT-C--GGC---GG-CG--GCTTT-TGTTGGGATTTTGTTG-TGA--ATAATGTTG-G-G------------------CACATGCTTTT-GATTTTTG-ATTTTGG-GTTTTGGGAT------T-GGTT-----GGAT-TCA-TTGAC-GTGG-TTGG--GTCGGAG--GGGGGTT-TGTGGCTTTGACGGCT-GG------------GTGGTGGTTG-A-TAGTG--TTAGA-TTGGGTGTTAACTTAG-C-TCTC----TTTGATA--TTT--A----TATTAAAG---GGAGTTGTT---T------TATAGTC--TGC-GCCGGC--GGC-CAT---AGGGTACCT-------TGGTAGCCTTAGGATATAT----TGTGGCCGT--TCTATATAAT------AGAT------ATCT-TATGT--T--G------GC-ATAC-TAAGATAGGCT---ACA----ATCATAC--ACT-AGGTTA-GC-ATCTA-T---GTTAGT-G------------GTCAT--------C----------ATAATTTG-CGTTT--TATTGT-GTAG-C-----------ATAT-GGTAGACGG--TAGAT--AAG-----------T--TTACAC-GT-ACTA-G----TTATA-CCTAAAGGT-CTATGCCCTAC----G-GGA-G-TG---CA---AT-TCT---G-ATTAA-ATTGTGTGG-CGGTCGGAA-AATGCCAAAA--AAT-----------TCGAAAA---ATGGTCGGAGAAATGGGGAAT--T-------TCCCAAACT------------------TTTCTG-----------------GTCCTTCGGGTA-GGG-GCGTTC---------------------------------------------------------------------------------------------------------------------------------------------------------------------------------------------------------------------------------------------------------------------------------------------------</ns2:sequence><ns2:name>JX156504.1_Leishmania_chagasi_isolate_Dog2_clone_20_note_minicircle_class_18,_partial_sequence;_kinetoplast</ns2:name></ns2:Sequence><ns2:Sequence dsseqid="sq322" id="sq321"><ns2:sequence>-------------------------------------------------------------------------------------------------------------------------------------------------------------------------------------------------------------------------------GG-TTGGTGTAAAATAGGGCCGGGTG----------GTGGTCGGAAATTGGCTCTCC-TGGGTTGGATTGGCCTGAA-ACCTGGG--------------------TCTGG--AGGCTTTATTTTGG--GCGT-T-CTGGCT-TGGGTG-GTC----TGGG-TA-GTGGCTTGG-GGGC-TTGTCGCGGGTG-G-ATTTT--GC-GCCTTG-----G--ACTTT-C--GGC---GG-CG--GCTTT-TGTTGGGATTTTGTTG-TGA--ATAATGTTG-G-G------------------CACATGCTTTT-GATTTTTG-ATTTTGG-GTTTTGGGAT------T-GGTT-----GGAT-TCA-TTGAC-GTGG-TTGG--GTCGGAG--GGGGGTT-TGTGGCTTTGACGGCT-GG------------GTGGTGGTTG-A-TAGTG--TTAGA-TTGGGTGTTAACTTAG-C-TCTC----TTTGATA--TTT--A----TATTAAAG---GGAGTTGTT---T------TATAGTC--TGC-GCCGGC--GGC-CAT---AGGGTACCT-------TGGTAGCCTTAGGATATAT----TGTGGCCGT--TCTATATAAT------AGAT------ATCT-TATGT--T--G------GC-ATAC-TAAGATAGGCT---ACA----ATCATAC--ACT-AGGTTA-GC-ATCTA-T---GTTAGT-G------------GTCAT--------C----------ATAATTTG-CGTTT--TATTGT-GTAG-C-----------ATAT-GGTAGACGG--TAGAT--AAG-----------T--TTACAC-GT-ACTA-G----TTATA-CCTAAAGGT-CTATGCCCTAC----G-GGA-G-TG---CA---AT-TCT---G-ATTAA-ATTGTGTGG-CGGTCGGAA-AATGCCAAAA--AAT-----------TCGAAAA---ATGGTCGGAGAAATGGGGAAT--T-------TCCCAAACT------------------TTTCTG-----------------GTCCTTCGGGTA-GGG-GCGTTC---------------------------------------------------------------------------------------------------------------------------------------------------------------------------------------------------------------------------------------------------------------------------------------------------</ns2:sequence><ns2:name>JX156505.1_Leishmania_chagasi_isolate_MS2Dog_clone_39_note_minicircle_class_18,_partial_sequence;_kinetoplast</ns2:name></ns2:Sequence><ns2:Sequence dsseqid="sq324" id="sq323"><ns2:sequence>-------------------------------------------------------------------------------------------------------------------------------------------------------------------------------------------------------------------------------GG-TTGGTGTAAAATAGGGCCGGGTG----------GTGGTCGGAAATTGGCTCTCC-TGGGTTGGATTGGCCTGAA-ACCTGGG--------------------TCTGG--AGGCTTTATTTTGG--GCGT-T-CTGGCT-TGGGTG-GTC----TGGG-TA-GTGGCTTGG-GGGC-TTGTCGCGGGTG-G-ATTTT--GC-GCCTTG-----G--ACTTT-C--GGC---GG-CG--GCTTT-TGTTGGGATTTTGTTG-TGA--ATAATGTTG-G-G------------------CACATGCTTTT-GATTTTTG-ATTTTGG-GTTTTGGGAT------T-GGTT-----GGAT-TCA-TTGAC-GTGG-TTGG--GTCGGAG--GGGGGTT-TGTGGCTTTGACGGCT-GG------------GTGGTGGTTG-A-TAGTG--TTAGA-TTGGGTGTTAACTTAG-C-TCTC----TTTGATA--TTT--A----TATTAAAG---GGAGTTGTT---T------TATAGTC--TGC-GCCGGC--GGC-CAT---AGGGTACCT-------TGGTAGCCTTAGGATATAT----TGTGGCCGT--TCTATATAAT------AGAT------ATCT-TATGT--T--G------GC-ATAC-TAAGATAGGCT---ACA----ATCATAC--ACT-AGGTTA-GC-ATCTA-T---GTTAGT-G------------GTCAT--------C----------ATAATTTG-CGTTT--TATTGT-GTAG-C-----------ATAT-GGTAGACGG--TAGAT--AAG-----------T--TTACAC-GT-ACTA-G----TTATA-CCTAAAGGT-CTATGCCCTAC----G-GGA-G-TG---CA---AT-TCT---G-ATTAA-ATTGTGTGG-CGGTCGGAA-AATGCCAAAA--AAT-----------TCGAAAA---ATGGTCGGAGAAATGGGGAAT--T-------TCCCAAACT------------------TTTCTG-----------------GTCCTTCGGGTA-GGG-GCGTTC---------------------------------------------------------------------------------------------------------------------------------------------------------------------------------------------------------------------------------------------------------------------------------------------------</ns2:sequence><ns2:name>JX156506.1_Leishmania_chagasi_isolate_Dog2_clone_23_note_minicircle_class_18,_partial_sequence;_kinetoplast</ns2:name></ns2:Sequence><ns2:Sequence dsseqid="sq326" id="sq325"><ns2:sequence>-------------------------------------------------------------------------------------------------------------------------------------------------------------------------------------------------------------------------------GG-TTGGTGTAAAATAGGGCCGGGTGGTGGCTGGAAATGGGC----------TTCCC-TGGGTT-GGATTTGGGATTTATACGGG-------------------GTTGGA--GGCCTTGTTTCGG-----GGTT-TGAGAT-TTTGGT-GTT----TTAA-AC-T-----------GCTTTATTTTGGGGC-T-GTTTA-CGC-GTTTAAA-GCCTACTATTTGTGGTGGAGGGG-TTG-----------G-TTTTG---T---GCG-TTCGTGGTT-G-A-TTTGG-TCTGGCGTGG-CTGTTTG-TTG-TG-GATGCTGCG-TGGATTGATCTTGG-----CTGTTGT-----GTTGGTAG-TGTGG-TTGG-------CTGGGGT--C-CGGTGTCG--TTAGGACGCGCG-G--ATTCA--AG-GCGCTTGGGGT-G-GCTTA-----CG-TGTGGTTCAA-CCCTT-G-CTTG----CTTAATA--TTT--A----TATTAGTT---ATGACTGTTG--T------GCTATT---GTT-CGGGAACTCGCATAG---GAGTCG----------------GTTGGACATATGTATCTATATGGACT--ACTGACTAGGC-------CTATAGTTTGT--CGGTA-GT--GTG----GTAAGGT-AAGTTAATACGAAACCT----ATAATAC--AC---------GC-GGACG-----GCCA-----TA-TTT--ACTCTCTT--------GAT--------TGTTTTTA-CAT-T--TGGA-----TT-TGGT-----------TTTAGTTTGAT--GGTGTAGTCT---------GTA--CATAGA-TAGTGGA-C-----TGTA-ATACGCTT----ACCT-AAAGG-TCT-GTG-C-TC---CT---AC-GGG---A-ACGCA-GATTGGAAA-TATTTTGGG-GATTGGGGATT-TTG-----------GGCCGAA---AAACGCTAAAATTGGGGATT---T-------TTCCAAACT------------------TTTCTG-----------------GTCCTCCGGGTA-GGG-GCGTTC---------------------------------------------------------------------------------------------------------------------------------------------------------------------------------------------------------------------------------------------------------------------------------------------------</ns2:sequence><ns2:name>JX156507.1_Leishmania_chagasi_isolate_Dog2_clone_14_note_minicircle_class_19,_partial_sequence;_kinetoplast</ns2:name></ns2:Sequence><ns2:Sequence dsseqid="sq328" id="sq327"><ns2:sequence>-------------------------------------------------------------------------------------------------------------------------------------------------------------------------------------------------------------------------------GG-TTGGTGTAAAATAGGGCCGGGTGGTGGCTGGAAATGGGC----------TTCCC-TGGGTT-GGATTTGGGATTTATACGGG-------------------GTTGGA--GGCCTTGTTTCGG-----GGTT-TGAGAT-TTTGGT-GTT----TTAA-AC-T-----------GCTTTATTTTGGGGC-T-GTTTA-CGC-GTTTAAA-GCCTACTATTTGTGGTGGAGGGG-TTG-----------G-TTTTG---T---GCG-TTCGTGGTT-G-A-TTTGG-TCTGGCGTGG-CTGTTTG-TTG-TG-GATGCTGCG-TGGATTGATCTTGG-----CTGTTGT-----GTTGGTAG-TGTGG-TTGG-------CTGGGGT--C-CGGTGTCG--TTAGGACGCGCG-G--ATTCA--AG-GCGCTTGGGGT-G-GCTTA-----CG-TGTGGTTCAA-CCCTT-G-CTTG----CTTAATA--TTT--A----TATTAGTT---ATGACTGTTG--T------GCTATT---GTT-CGGGAACTCGCATAG---GAGTCG----------------GTTGGACATATGTATCTATATGGACT--ACTGACTAGGC-------CTATAGTTTGT--CGGTA-GT--GTG----GTAAGGT-AAGTTAATACGAAACCT----ATAATAC--AC---------GC-GGACG-----GTCA-----TA-TTT--ACTCTCTT--------GAT--------TGTTTTTA-CAT-T--TGGA-----TT-TGGT-----------TTTAGTTTGAT--GGTGTAGTCT---------GTA--CATAGA-TAGTGGA-C-----TGTA-ATACGCTT----ACCT-AAAGG-TCT-GTG-C-TC---CT---AC-GGG---A-ACGCA-GATTGGAAA-TATTTTGGG-GATTGGGGATT-TTG-----------GGCCGAA---AAACGCTAAAATTGGGGATT---T-------TTCCAAACT------------------TTTCTG-----------------GTCCTCCGGGTA-GGG-GCGTTC---------------------------------------------------------------------------------------------------------------------------------------------------------------------------------------------------------------------------------------------------------------------------------------------------</ns2:sequence><ns2:name>JX156508.1_Leishmania_chagasi_isolate_Dog2_clone_23_note_minicircle_class_19,_partial_sequence;_kinetoplast</ns2:name></ns2:Sequence><ns2:Sequence dsseqid="sq330" id="sq329"><ns2:sequence>-------------------------------------------------------------------------------------------------------------------------------------------------------------------------------------------------------------------------------GG-TTGGTGTAAAATAGGGCCGGGTGGTGGCTGGAA-ATGGC----------TTCCC-TGGGTT-GGATTTGGGATTTATACGGG-------------------GTTGGA--GGCCTTGTTTCGG-----GGTT-TGAGAT-TTTGGT-GTT----TTAA-AC-T-----------GCTTTATTTTGGGGC-T-GTTTA-CGC-GTTTAAA-GCCTACTATTTGTGGTGGAGGGG-TTG-----------G-TTTTG---T---GCG-TTCGTGGTT-G-A-TTTGG-TCTGGCGTGG-CTGTTTG-TTG-TG-GATGCTGCG-TGGATTGATCTTGG-----CTGTTGT-----GTTGGTAG-TGTGG-TTGG-------CTGGGGT--C-CGGTGTCG--TTAGGACGCGCG-G--ATTCA--AG-GCGCTTGGGGT-G-GCTTA-----CG-TGTGGTTCAA-CCCTT-G-CTTG----CTTAATA--TTT--A----TATTAGTT---ATGACTGTTG--T------GCTATT---GTT-CGGGAACTCGCATAG---GAGTCG----------------GTTGGACATATGTATCTATATGGACT--ACTGACTAGGC-------CTATAGTTTGT--CGGTA-GT--GTG----GTAAGGT-AAGTTAATACGAAACCT----ATAATAC--AC---------GC-GGACG-----GCCA-----TA-TTT--ACTCTCTT--------GAT--------TGTTTTTA-CAT-T--TGGA-----TT-TGGT-----------TTTAGTTTGAT--GGTGTAGTCT---------GTA--CATAGA-TAGTGGA-C-----TGTA-ATACGCTT----ACCT-AAAGG-TCT-GTG-C-TC---CT---AC-GGG---G-ACGCA-GATTGGAAA-TATTTTGGG-GATTGGGGATT-TTG-----------GGCCGAA---AAACGCTAAAATTGGGGATT---T-------TTCCAAACT------------------TTTCTG-----------------GTCCTCCGGGTA-GGG-GCGTTC---------------------------------------------------------------------------------------------------------------------------------------------------------------------------------------------------------------------------------------------------------------------------------------------------</ns2:sequence><ns2:name>JX156509.1_Leishmania_chagasi_isolate_MS2Dog_clone_36_note_minicircle_class_19,_partial_sequence;_kinetoplast</ns2:name></ns2:Sequence><ns2:Sequence dsseqid="sq332" id="sq331"><ns2:sequence>-------------------------------------------------------------------------------------------------------------------------------------------------------------------------------------------------------------------------------GG-TTGGTGTAAAATAGGGCCGGGTGGTGGCTGGAGATGGGC----------TTCCC-TGGGTT-GGATTTGGGATTTATACGGG-------------------GTTGGA--GGCCTTGTTTCGG-----GGTT-TGAGAT-TTTGGT-GTT----TTAA-AC-T-----------GCTTTATTTTGGGGC-T-GTTTA-CGC-GTTTAAA-GCCTACTATTTGTGGTGGAGGGG-TTG-----------G-TTTTG---T---GCG-TTCGTGGTT-G-A-TTTGG-TCTGGCGTGG-CTGTTTG-TTG-TG-GATGCTGCG-TGGATTGATCTTGG-----CTGTTGT-----ATTGGTAG-TGTGG-TTGG-------CTGGGAT--C-CGGTGTCG--TTAGGACGCGCG-G--ATTCA--AG-GCGCTTGGGGT-G-GCTTA-----CG-TGTGGTTCAA-CCCTT-G-CTTG----CTTAATA--TTT--A----TATTAGTT---ATGACTGTTG--T------GCTATT---GTT-CGGGAACTCGCATAG---GAGTCG----------------GTTGGACATATGTATCTATATGGACT--ACTGACTAGGC-------CTATAGTTTGT--CGGTA-GT--GCG----GTAAGGT-AAGTTAATACGAAACCT----ATAATAC--AC---------GC-GGACG-----GTCA-----TA-TTT--ACTCTCTT--------GAT--------TGTTTTTA-CAT-T--TGGA-----TT-TGGT-----------TTTAGTTTGAT--AGTGTAGTCT---------GTA--CATAGA-TAGTGGA-C-----TGTA-ATACGCTT----ACCT-AAAGG-TCT-GTG-C-TC---CT---AC-GGG---A-ACGCA-GATTGGAAA-TATTTTGGG-GATTGGGGATT-TTG-----------GGCCGAA---AAACGCTAAAATTGGGGATT---T-------TTCCAAACT------------------TTTCTG-----------------GTCCTTCGGGTA-GGG-GCGTTC---------------------------------------------------------------------------------------------------------------------------------------------------------------------------------------------------------------------------------------------------------------------------------------------------</ns2:sequence><ns2:name>JX156510.1_Leishmania_chagasi_isolate_MS2Dog_clone_11_note_minicircle_class_19,_partial_sequence;_kinetoplast</ns2:name></ns2:Sequence><ns2:Sequence dsseqid="sq334" id="sq333"><ns2:sequence>-------------------------------------------------------------------------------------------------------------------------------------------------------------------------------------------------------------------------------GG-TTGGTGTAAAATAGGGCCGGGTGGTGGCTGGAGATGGGC----------TTCCC-TGGGTT-GGATTTGGGATTTATACGGG-------------------GTTGGA--GGCCTTGTTTCGG-----GGTT-TGAGAT-TTTGGT-GTT----TTAA-AC-T-----------GCTTTATTTTGGGGC-T-GTTTA-CGC-GTTTAAA-GCCTACTATTTGTGGTGGAGGGG-TTG-----------G-TTTTG---T---GCG-TTCGTGGTT-G-A-TTTGG-TCTGGCGTGG-CTGTTTG-TTG-TG-GATGCTGCG-TGGATTGATCTTGG-----CTGTTGT-----GTTGGTAG-TGTGG-TTGG-------CTGGGAT--C-CGGTGTCG--TTAGGACGCGCG-G--ATTCA--AG-GCGCTTGGGGT-G-GCTTA-----CG-TGTGGTTCAA-CCCTT-G-CTTG----CTTAATA--TTT--A----TATTAGTT---ATGACTGTTG--T------GCTATT---GTT-CGGGAACTCGCATAG---GAGTCG----------------GTTGGACATATGTATCTATATGGACT--ACTGACTAGGC-------CTATAGTTTGT--CGGTA-GT--GCG----GTAAGGT-AAGTTAATACGAAACCT----ATAATAC--AC---------GC-GGACG-----GTCA-----TA-TTT--ACTCTCTT--------GAT--------TGTTTTTA-CAT-T--TGGA-----TT-TGGT-----------TTTAGTTTGAT--AGTGTAGTCT---------GTA--CATAGA-TAGTGGA-C-----TGTA-ATACGCTT----ACCT-AAAGG-TCT-GTG-C-TC---CT---AC-GGG---A-ACGCA-GATTGGAAA-TATTTTGGG-GATTGGGGATT-TTG-----------GGCCGAA---AAACGCTAAAATTGGGGATT---T-------TTCCAAACT------------------TTTCTG-----------------GTCCTTCGGGTA-GGG-GCGTTC---------------------------------------------------------------------------------------------------------------------------------------------------------------------------------------------------------------------------------------------------------------------------------------------------</ns2:sequence><ns2:name>JX156511.1_Leishmania_chagasi_isolate_MS2Dog_clone_26_note_minicircle_class_19,_partial_sequence;_kinetoplast</ns2:name></ns2:Sequence><ns2:Sequence dsseqid="sq336" id="sq335"><ns2:sequence>-------------------------------------------------------------------------------------------------------------------------------------------------------------------------------------------------------------------------------GG-TTGGTGTAAAATAGGGCCGGGTGGTGGCTGGAGATGGGC----------TTCCC-TGGGTT-GGATTTGGGATTTATACGGG-------------------GTTGGA--GGCCTTGTTTCGG-----GGTT-TGAGAT-TTTGGT-GTT----TTAA-AC-T-----------GCTTTATTTTGGGGC-T-GTTTA-CGC-GTTTAAA-GCCTACTATTTGTGGTGGAGGGG-TTG-----------G-TTTTG---T---GCG-TTCGTGGTT-G-A-TTTGG-TCTGGCGTGG-CTGTTTG-TTG-TG-GATGCTGCG-TGGATTGATCTTGG-----CTGTTGT-----GTTGGTAG-TGTGG-TTGG-------CTGGGAT--C-CGGTGTCG--TTAGGACGCGCG-G--ATTCA--AG-GCGCTTGGGGT-G-GCTTA-----CG-TGTGGTTCAA-CCCTT-G-CTTG----CTTAATA--TTT--A----TATTAGTT---ATGACTGTTG--T------GCTATT---GTT-CGGGAACTCGCATAG---GAGTCG----------------GTTGGACATATGTATCTATATGGACT--ACTGACTAGGC-------CTATAGTTTGT--CGGTA-GT--GTG----GTAAGGT-AAGTTAATACGAAACCT----ATAATAC--AC---------GC-GGACG-----GTCA-----TA-TTT--ACTCTCTT--------GAT--------TGTTTTTA-CAT-T--TGGA-----TT-TGGT-----------TTTAGTTTGAT--AGTGTAGTCT---------GTA--CATAGA-TAGTGGA-C-----TGTA-ATACGCTT----ACCT-AAAGG-TCT-GTG-C-TC---CT---AC-GGG---A-ACGCA-GATTGGAAA-TATTTTGGG-GATTGGGGATT-TTG-----------GGCCGAA---AAACGCTAAAATTGGGGATT---T-------TTCCAAACT------------------TTTCTG-----------------GTCCTTCGGGTA-GGG-GCGTTC---------------------------------------------------------------------------------------------------------------------------------------------------------------------------------------------------------------------------------------------------------------------------------------------------</ns2:sequence><ns2:name>JX156512.1_Leishmania_chagasi_isolate_Dog1_clone_62_note_minicircle_class_19,_partial_sequence;_kinetoplast</ns2:name></ns2:Sequence><ns2:Sequence dsseqid="sq338" id="sq337"><ns2:sequence>--------------------------------------------------------------------------------------------------------------------------------------------------------------------------------------------------------------------------------G-GTTGGTGTAAAATAGGGCTGGTGG-TGGCCGGG----------AATGTGCTTCCCTGGGCTGGGTCGTGGGAAA-TAAGGCC-------------------TCCTGG---TGCGTATGTTGGT--GGGG-T-TGACC--GGGAGT-GGT----GGGT-TT-GATATT-GA--GT-TTGCCCTTTGTTG-GTGGCC---AG-ATTGCTT-GATTTGAGCGTGC--CTTGG-GG-TGT-TTGGG-AATGGATTTGCTTC---------CTTAGATT-C-CTGTGTG-GATGGTTTAG-ATTTTGGG--G--T--TTAGCG-----------TTTGTGGGGGTTGGTCTTA-----ACTGGTG-TGAGG-GTTGGTGTT--GAGTTGG--A-CGGGGTTGGTGGT----GCCG-----TTGA---TG-GGTGCA---CA-C-GGTGT-TTTGGG-GTTATCAT-G-T-TAG----ATA----TATAGAA--TAT--T----CCTTATAT--------TAAGGTTATTGTGTTAGTGCC--GAT-AGAGGCT--TAGGCG---AATATAGGA-GCCTT--AGGTT-ATATAGC-CTGTTCGA-TAGATGGT--AACAGATAGCCG-A----TATAATCTATAT-TAT----A--AAG----GCT---------A-ATCTATACACG----GCATACA--TAC-AACGTT-CT-CTCTA-----TTTA---------TCG-GTATAATT--------T----------TGTCTAGT-AT--T--ATGT-----AG-TAGGCT------GTATACTG--TTGT--TACAGAGTAT----T---CTTA--CCACTA-AAGTGTT-T------GGG-CTGACGCAA-TGATAAAATGAATTT-------------TG---GG-T-G---T-TGGGT-GCTTGGTTG--GGTTGGGG-AAATGGGCTGA-AAA-----------TCTAAAA---AATGGCCAAAAAATGGCGAAT--T-------TCCCAAACT------------------TTTCTG-----------------GTCCTCCGGGTA-GGG-GCGTTC---------------------------------------------------------------------------------------------------------------------------------------------------------------------------------------------------------------------------------------------------------------------------------------------------</ns2:sequence><ns2:name>JX156513.1_Leishmania_chagasi_isolate_Dog1_clone_33_note_minicircle_class_20,_partial_sequence;_kinetoplast</ns2:name></ns2:Sequence><ns2:Sequence dsseqid="sq340" id="sq339"><ns2:sequence>--------------------------------------------------------------------------------------------------------------------------------------------------------------------------------------------------------------------------------G-GTTGGTGTAAAATAGGGCTGGTGG-TGGCCGGG----------AATGGGCTTCCCTGGGCTGGGTCGTGGGAAA-TAAGGCC-------------------TCCTGG---TGCGTATGTTGGT--GGGG-T-TGACC--GGGAGT-GGT----GGGT-TT-GATATT-GA--GT-TTGCCCTTTGTTG-GTGGCC---AG-ATTGCTT-GATTTGAGCGTGC--CTTGG-GG-TGT-TTGGG-AATGGATTTGCTTC---------CTTAGATT-C-CTGTGTG-GATGGTTTAG-ATTTTGGG--G--T--TTAGCG-----------TTTGTGGGGGTTGGTCTTA-----ACTGGTG-TGAGG-GTTGGTGTT--GAGTTGG--A-CGGGGTTGGTGGT----GCCG-----TTGA---TG-GGTGCA---CA-C-GGTGT-TTTGGG-GTTATCAT-G-T-TAG----ATA----TATAGAA--TAT--T----CCTTATAT--------TAAGGTTATTGTGTTAGTGCC--GAT-AGAGGCT--TAGGCG---AATATAGGA-GCCTT--AGGTT-ATATAGC-CTGTTCGA-TAGATGGT--AACAGATAGTCG-A----TATAATCTATAT-TAT----A--AAG----GCT---------A-ATCTATACACG----GCATACA--TAC-AACGTT-CT-CTCTA-----TTTA---------TCG-GTATAATT--------T----------TGTCTAGT-AT--T--ATGT-----AG-TAGGCT------GTATACTG--TTGT--TACAGAGTAT----T---CTTA--CCACTA-AAGTGTT-T------GGG-CTGACGCAA-TGATAAAATGAATTT-------------TG---GG-T-G---T-TGGGT-GCTTGGTTG--GGTTGGGG-AAATGGGCTGA-AAA-----------TCTAAAA---AATGGCCAAAAAATGGCGAAT--T-------TCCCAAACT------------------TTTCTG-----------------GTCCTCCGGGTA-GGG-GCGTTC---------------------------------------------------------------------------------------------------------------------------------------------------------------------------------------------------------------------------------------------------------------------------------------------------</ns2:sequence><ns2:name>JX156514.1_Leishmania_chagasi_isolate_Dog2_clone_42_note_minicircle_class_20,_partial_sequence;_kinetoplast</ns2:name></ns2:Sequence><ns2:Sequence dsseqid="sq342" id="sq341"><ns2:sequence>--------------------------------------------------------------------------------------------------------------------------------------------------------------------------------------------------------------------------------G-GTTGGTGTAAAATAGGGCTGGTGG-TGGCCGGG----------AATGGGCTTCCCTGGGCTGGGTCGTGGGAAA-TAAGGCC-------------------TCCTGG---TGCGTATGTTGGT--GGGG-T-TGACC--GGGAGT-GGT----GGGT-TT-GATATT-GA--GT-TTGCCCTTTGTTG-GTGGCC---AG-ATTGCTT-GATTTGAGCGTGC--CTTGG-GG-TGT-TTGGG-AATGGATTTGCTTC---------CTTAGATT-C-CTGTGTG-GATGGTTTAG-ATTTTGGG--G--T--TTAGCG-----------TTTGTGGGGGTTGGTCTTA-----ACTGGTG-TGAGG-GTTGGTGTT--GAGTTGG--A-CGGGGTTGGTGGT----GCCG-----TTGA---TG-GGTGCA---CA-C-GGTGT-TTTGGG-GTTATCAT-G-T-TAG----ATA----TATAGAA--TAT--T----CCTTATAT--------TAAGGTTATTGTGTTAGTGCC--GAT-AGAGGCT--TAGGCG---AATATAGGA-GCCTT--AGGTT-ATATAGC-CTGTTCGA-TAGATGGT--AACAGATAGTCG-A----TATAATCTATAT-TAT----A--AAG----GCT---------A-ATCTATACACG----GCATACA--TAC-AACGTT-CT-CTCTA-----TTTA---------TCG-GTATAATT--------T----------TGTCTAGT-AT--T--ATGT-----AG-TAGGCT------GTATACTG--TTGT--TACAGAGTAT----T---CTTA--CCACTA-AAGTGTT-T------GGG-CTGACGCAA-TGATGAAATGAATTT-------------TG---GG-T-G---T-TGGGT-GCTTGGTTG--GGTTGGGG-AAATAGGCTGA-AAA-----------TCTAAAA---AATGGCCAAAAAATGGCGAAT--T-------TCCCAAACT------------------TTTCTG-----------------GTCCTCCGGGTA-GGG-GCGTTC---------------------------------------------------------------------------------------------------------------------------------------------------------------------------------------------------------------------------------------------------------------------------------------------------</ns2:sequence><ns2:name>JX156515.1_Leishmania_chagasi_isolate_Dog2_clone_8_note_minicircle_class_20,_partial_sequence;_kinetoplast</ns2:name></ns2:Sequence><ns2:Sequence dsseqid="sq344" id="sq343"><ns2:sequence>--------------------------------------------------------------------------------------------------------------------------------------------------------------------------------------------------------------------------------G-GTTGGTGTAAAATAGGGCTGGTGG-TGGCCGGG----------AATGGGCTTCCCTGGGCTGGGTCGTGGGAAA-TAAGGCC-------------------TCCTGG---TGCGTATGTTGGT--GGGG-T-TGACC--GGGAGT-GGT----GGGT-TT-GATATT-GA--GT-TTGCCCTTTGTTG-GTGGCC---AG-ATTGCTT-GATTTGAGCGTGC--CTTGG-GG-TGT-TTGGG-AATGGATTTGCTTC---------CTTAGATT-C-CTGTGTG-GATGGTTTAG-ATTTTGGG--G--T--TTAGCG-----------TTTGTGGGGGTTGGTCTTA-----ACTGGTG-TGAGG-GTTGGTGTT--GAGTTGG--A-CGGGGTTGGTGGT----GCCG-----TTGA---TG-GGTGCA---CA-C-GGTGT-TTTGGG-GTTATCAT-G-T-TAG----ATA----TATAGAA--TAT--T----CCTTATAT--------TAAGGTTATTGTGTTAGTGCC--GAT-AGAGGCT--TAGGCG---AATATAGGA-GCCTT--AGGTT-ATATAGC-CTGTTCGA-TAGATGGT--AACAGATAGTCG-A----TATAATCTATAT-TAT----A--AAG----GCT---------A-ATCTATACACG----GCATACA--TAC-AACGTT-CT-CTCTA-----TTTA---------TCG-GTATAATT--------T----------TGTCTAGT-AT--T--ATGT-----AG-TAGGCT------GTATACTG--TTGT--TACAGAGTAT----T---CTTA--CCACTA-AAGTGTT-T------GGG-CTGACGCAA-TGATAAAATGAATTT-------------TG---GG-T-G---T-TGGGT-GCTTGGTTG--GGTTGGGG-AAATAGGCTGA-AAA-----------TCTAAAA---AATGGCCAAAAAATGGCGAAT--T-------TCCCAAACT------------------TTTCTG-----------------GTCCTCCGGGTA-GGG-GCGTTC---------------------------------------------------------------------------------------------------------------------------------------------------------------------------------------------------------------------------------------------------------------------------------------------------</ns2:sequence><ns2:name>JX156516.1_Leishmania_chagasi_isolate_Dog2_clone_21_note_minicircle_class_20,_partial_sequence;_kinetoplast</ns2:name></ns2:Sequence><ns2:Sequence dsseqid="sq346" id="sq345"><ns2:sequence>-------------------------------------------------------------------------------------------------------------------------------------------------------------------------------------------------------------------------------GG-TTGGTGTAAAATAGGGCCTGGTGG-TGGCCGGG----------AATGGGCTTCCCTGGGCTGGGTCGTGGGAAA-TAAGGCC-------------------TCCTGG---TGCGTATGTTGGT--GGGG-T-TGACC--GGGAGT-GGT----GGGT-TT-GATATT-GA--GT-TTGCCCTTTGTTG-GTGGCC---AG-ATTGCTT-GATTTGAGCGTGC--CTTGG-GG-TGT-TTGGG-AATGGATTTGCTTC---------CTTAGATT-C-CTGTGTG-GATGGTTTAG-ATTTTGGG--G--T--TTAGCG-----------TTTGTGGGGGTTGGTCTTA-----ACTGGTG-TGAGG-GTTGGTGTT--GAGTTGG--A-CGGGGTTGGTGGT----GCCG-----TTGA---TG-GGTGCA---CA-C-GGTGT-TTTGGG-GTTATCAT-G-T-TAG----ATA----TATAGAA--TAT--T----CCTTATAT--------TAAGGTTATTGTGTTAGTGCC--GAT-AGAGGCT--TAGGCG---AATATAGGA-GCCTT--AGGTT-ATATAGC-CTGTTCGA-TAGATGGT--AACAGATAGTCG-A----TATAATCTATAT-TAT----A--AAG----GCT---------A-ATCTATACACG----GCATACA--TAC-AACGTT-CT-CTCTA-----TTTA---------TCG-GTATAATT--------T----------TGTCTAGT-AT--T--ATGT-----AG-TAGGCT------GTATACTG--TTGT--TACAGAGTAT----T---CTTA--CCACTA-AAGTGTT-T------GGG-CTGACGCAA-TGATAAAATGAATTT-------------TG---GG-T-G---T-TGGGT-GCTTGGTTT-GGGTTGGGG-AAATAGGCTGA-AAA-----------TCTAAAA---AATGGCCAAAAAATGGCGAAT--T-------TCCCAAACT------------------TTTCTG-----------------GTCCTCCGGGTA-GGG-GCGTTC---------------------------------------------------------------------------------------------------------------------------------------------------------------------------------------------------------------------------------------------------------------------------------------------------</ns2:sequence><ns2:name>JX156517.1_Leishmania_chagasi_isolate_Dog3_clone_41_note_minicircle_class_20,_partial_sequence;_kinetoplast</ns2:name></ns2:Sequence><ns2:Sequence dsseqid="sq348" id="sq347"><ns2:sequence>--------------------------------------------------------------------------------------------------------------------------------------------------------------------------------------------------------------------------------G-GTTGGTGTAAAATAGGGCTGGTGG-TGGCCGGG----------AATGGGCTTCCCTGGGCTGGGTCGTGGGAAA-TAAGGCC-------------------TCCTGG---TGCGTATGTTGGT--GGGG-T-TGACC--GGGAGT-GGT----GGGT-TT-GATATT-GA--GT-TTGCCCTTTGTTG-GTGGCC---AG-ATTGCTT-GATTTGAGCGTGC--CTTGG-GG-TGT-TTGGG-AATGGATTTGCTTC---------CTTAGATT-C-CTGTGTG-GATGGTTTAG-ATTTTG-G--G--T--TTAGCG-----------TTTGTGGGGGTTGGTCTTA-----ACTGGTG-TGAGG-GTTGGTGTT--GAGTTGG--A-CGGGGTTGGTGGT----GCCG-----TTGA---TG-GGTGCA---CA-C-GGTGT-TTTGGG-GTTATCAT-G-T-TAG----ATA----TATAGAA--TAT--T----CCTTATAT--------TAAGGTTATTGTGTTAGTGCC--GAT-AGAGGCT--TAGGCG---GATATAGGA-GCCTT--AGGTT-ATATAGC-CTGTTCGA-TAGATGGT--AACAGATAGTCG-A----TATAATCTATAT-TAT----A--AAG----GCT---------A-ATCTATACACG----GCATACA--TAC-AACGTT-CT-CTCTA-----TTTA---------TCG-GTATAATT--------T----------TGTCTAGT-AT--T--ATGT-----AG-TAGGCT------GTATACTG--TTGT--TACAGAGTAT----T---CTTA--CCACTA-AAGTGTT-T------GGG-CTGACGCAA-TGATAAAATGAATTT-------------TG---GG-T-G---T-TGGGT-GCTTGGTTG--GGTTGGGG-AAATGGGCTGA-AAA-----------TCTAAAA---AATGGCCAAAAAATGGCGAAT--T-------TCCCAAACT------------------TTTCTG-----------------GTCCTCCGGGTA-GGG-GCGTTC---------------------------------------------------------------------------------------------------------------------------------------------------------------------------------------------------------------------------------------------------------------------------------------------------</ns2:sequence><ns2:name>JX156518.1_Leishmania_chagasi_isolate_Dog1_clone_39_note_minicircle_class_20,_partial_sequence;_kinetoplast</ns2:name></ns2:Sequence><ns2:Sequence dsseqid="sq350" id="sq349"><ns2:sequence>-------------------------------------------------------------------------------------------------------------------------------------------------------------------------------------------------------------------------------GG-TTGGTGTAAAATA-GGGCGGGTGGTGG----------CTGGAAATGGGCTCCCC-TGGGCTGGATTGGCCTGAA-ACCCTGG-------------------GTCCTG--GGCGTACTTTTGGG--ACTG-G-TGGACT-TTGGGC-TGA----ATTT-AC-CTGATTGAA-AGCTTTCTTTTGCGATT-T-TGGAT-TGG-TTTTTG-----T--AGAGT-G--GTGG--AT-TG--GCT-G-GGATTTATTTTTGCTT-TGCC-TTGGCCTTG-G-CTTTTGT-GTG------------------G-GTGTGGGTTACTATGTGGTTATTTGTTT--------------------TAAA-CGTTA-TTTG-TGAG--TTGGACC--G--TAG----------------GG-CGGCTTTG--GT-GCCCGTTGGCT-A-TCGGA--TGAAT-AGGCCTTATATAACTA-----AT----ATTAATA--TTA--G----TTATGATG---GTCTTTGGCC--G--T---TGTAGGC--CAT-AGCTA---------------TCTA-GT-AA-T--ATTC----ATAGAATAGACTCTATATA------------------G-G--TATAGT--AGATAT-AATAT---------------AGAC-TAATATG----TGCACT----A----TG--ATA--CTCTA-TT-ATTTT-G---CTATAT-ATTT-ACTCTC--ATTGT--------T----------TGGTTATA-TTATC--TGG------CT-AATGAC------ACG--T---AACTA--TACTT--TTACA--G---TACA--TTTAC--------T-T----TACTT-A-CT---GG-GCCTCTGGCGGTTAAA-CAG-T-GG---GT---T--GAT---C-CGGTA-TTGGTGTTG-GAGTACCTG-AATTGCCCGAA-AAT-----------TCCCAAA---AATGGTCAAAAATAGCCCAAA--A-------TTCCAAACT------------------TTTCTG-----------------GTCCTCCGGGTA-GGG-GCGTTC---------------------------------------------------------------------------------------------------------------------------------------------------------------------------------------------------------------------------------------------------------------------------------------------------</ns2:sequence><ns2:name>JX156519.1_Leishmania_chagasi_isolate_Human_clone_9_note_minicircle_class_21,_partial_sequence;_kinetoplast</ns2:name></ns2:Sequence><ns2:Sequence dsseqid="sq352" id="sq351"><ns2:sequence>-------------------------------------------------------------------------------------------------------------------------------------------------------------------------------------------------------------------------------TG-TTGGTGTAAAATA-GGGCGGGTGGTGG----------CTGGAAATGGGCTCCCC-TGGGCTGGATTGGCCTGAA-ACCCTGG-------------------GTCCTG--GGCGTACTTTTGGG--ACTG-G-TGGACT-TTGGGC-TGA----ATTT-AC-CTGATTGAA-AGCTTTCTTTTACGATT-T-TGGAT-TGG-TTTTTG-----T--AGAGT-G--GTGG--AT-TG--GCT-G-GGATTTATTTTTGCTT-TGCC-TTGGCCTTG-G-CTTTTGT-GTG------------------G-GTGTGGGTTACTATGTGGTTATTTGTTT--------------------TAAA-CGTTA-TTTG-TGAG--TTGGACC--G--TAG----------------GG-CGGCTTTG--GT-ACCCGTTGGCT-A-TCGGA--TGAAT-AGGCCTTATATAACTA-----AT----ATTAATA--TTA--G----TTATGATG---GTCTTTGGCC--G--T---TGTAGGC--CAT-AGCTA---------------TCTA-GT-AA-T--ATTC----ATAGAATAGACTCTATATA------------------G-G--TATAGT--AGATAT-AATAT---------------AGAC-TAATATG----TGCACT----A----TG--ATA--CTCTA-TT-ATTTT-G---CTATAT-ATTT-ACTCTC--ATTGT--------T----------TGGTTATA-TTATC--TGG------CT-AATGAC------ACG--T---AACTA--TACTT--TTACA--G---TACA--TTTAC--------T-T----TACTT-A-CT---GG-GCCTCTGGCGGTTAAA-CAG-T-GG---GT---T--GAT---C-CGGTA-TTGGTGTTG-GAGTACCTG-AATTGCCCGAA-AAT-----------TCCCAAA---AATGGTCAAAAATAGCCCAAA--A-------TTCCAAACT------------------TTTCTG-----------------GTCCTCCGGGTA-GGG-GCGTTC---------------------------------------------------------------------------------------------------------------------------------------------------------------------------------------------------------------------------------------------------------------------------------------------------</ns2:sequence><ns2:name>JX156520.1_Leishmania_chagasi_isolate_MS2Dog_clone_4_note_minicircle_class_21,_partial_sequence;_kinetoplast</ns2:name></ns2:Sequence><ns2:Sequence dsseqid="sq354" id="sq353"><ns2:sequence>----------------------------------------------------------------------------------------------------------------------------------------------------------------------------------------------------------------------------------------------------------------------------------------------------------------------------------------------------------------------------------------------------------------------------------------------------------------------C-GC-CC--CTACC-CGG--A--GG---A----CCA-GAAAAGTTT-GGGTTTTCG-GGCC-------ATTTTCG-----------GCTATTTTTCGGACTTTTTCAC----CAAAA-T------ACAACCC-ACCCC-AGTAGTTTC--CA-------------G-ACCTCGTAGCG--TC---AAAATC---CA-TTGTTGCACCT-C-CG---TAG-----GAG------C-TCTAG-C-TGAA----GGCAT-AAGTAT--A----TACCCGAG---GTAGTCTATC--TAACGAGTACATCCA-ACCACAAATACTAACAATG---TATAACTCA-CAT-------GGCAAAATCA-AA----GTAGT--AGTG---CAGAGTATATA-GA-CAGACGTATA------TTAA-CT--TACGGACCTAATTA-TCTCAC-CAGTTTAT--------TAGAC--ATC-GCTGAA-GT-CTCAC-C--GATTGCC-CTA-------------CT--------G----------CCTATA-------------T----ATC-AATATA------AA-GGCCTTTATTC--CTACGACCTA-C------ACGC--TA------CCTATA-G----CCTAA-GGAC-CTAT-AGTTACCTCCCCGGTC-ATCGA-AAGACCT-----TCGC-----CGGAG-GCACATAAC-ATCCAAGTG-TCCAACTACG--TGT-----------ACACCAA---CATT--TATAAATAAATAAGC-----------ACAAATCA----------AACG--CAT-GAAAGCCA------AAACCGACAAC--GCCAA--AGCCAATATAGTACCAAAGACCC-ATGGCCAACCCACA----------AGTAAAGAAA-AATAAAG-T-TTAAATCATCCAAAAAGC-TA-CAACCCCCGAATTATACGGGCTAGGAGGCCTATTTCCAG----------------TCA-AC-CCAGCGAAATTCCCCTCCACCCGGCCCCTA-TTTTACAC-CAACC-------------------------------------------------------------------------------------------------------</ns2:sequence><ns2:name>JX156521.1_Leishmania_chagasi_isolate_MS3Dog_clone_25_note_minicircle_class_22,_partial_sequence;_kinetoplast</ns2:name></ns2:Sequence><ns2:Sequence dsseqid="sq356" id="sq355"><ns2:sequence>----------------------------------------------------------------------------------------------------------------------------------------------------------------------------------------------------------------------------------------------------------------------------------------------------------------------------------------------------------------------------------------------------------------------------------------------------------------------C-GC-CC--CTACC-CGA--A--GG---A----CCA-GAAAAGTTT-GGGTTTTCG-GGCC-------ATTTTCG-----------GCTATTTTTCGGACTTTTTCAC----CAAAA-T------ACAACCC-ACCCC-AGTAGTTTC--CA-------------G-ACCTCGTAGCG--TC---AAAATC---CA-TTGTTGCACCT-C-CG---TAG-----GAG------C-TCTAG-C-TGAA----GGCAT-AAGTAT--A----TACCCGAG---GTAGTCTATC--TAACGAGTACATCCA-ACCACAAATACTAACAATG---TATAACTCA-CAT-------GGCAAAATCA-AA----GTAGT--AGTG---CAGAGTATATA-GA-CAGACGTATA------TTAA-CT--TACGGGCCTAATTA-TCTCAC-CAGTTTAT--------TAGAC--ATC-GCTGAA-GT-CTCAC-C--GATTGCC-CTA-------------CT--------G----------CCTATA-------------T----ACC-AATATA------AAAGGCCTTTATTC--CTACGACCTA-C------ACGC--TA------CCTATA-G----CCTAA-GGAC-CTAT-AGTTATCTCCCCGGTC-ATCGA-AAGACCT-----TCGC-----CGGAG-GCACATAAC-ATCCAAGTG-TCCAACTACG--TGT-----------ACACCAA---CATT--TATAAATAAATAAGC-----------ACAAATCA----------AACG--CAT-GAAAGCCA------AAACCGACAAC--GCCAA--AGCCAATATAGTACCAAAGACCC-ATGGCCAACCCACA----------AGTAAAGAAA-AATAAAG-T-TTAAATCAGCCAAAAAGC-TA-CAACCCCCGAATTATACGGGCTAGGAGGCCTATTTCCAG----------------TCA-AC-CCAGCGAAATCCCCCACTCCACCCGGCCCTATTTTACAC-CAACC-------------------------------------------------------------------------------------------------------</ns2:sequence><ns2:name>JX156522.1_Leishmania_chagasi_isolate_MS3Dog_clone_22_note_minicircle_class_22,_partial_sequence;_kinetoplast</ns2:name></ns2:Sequence><ns2:Sequence dsseqid="sq358" id="sq357"><ns2:sequence>----------------------------------------------------------------------------------------------------------------------------------------------------------------------------------------------------------------------------------------------------------------------------------------------------------------------------------------------------------------------------------------------------------------------------------------------------------------------C-GC-CC--CTACC-CGA--A--GG---A----CCA-GAAAAGTTT-GGGTTTTCG-GGCC-------ATTTTCG-----------GCTATTTTTCGGACTTTTTCAC----CAAAA-T------ACAACCC-ACCCC-AGTAGTTTC--CA-------------G-ACCTCGTAGCG--TC---AAAATC---CA-TTGTTGCACCT-C-CG---TAG-----GAG------C-TCTAG-C-TGAA----GGCAT-AAGTAT--A----TACCCGAG---GTAGTCTATC--TAACGAGTACATCCA-ACCACAAATACTAACAATG---TATAACTCA-CAT-------GGCAAAATCA-AA----GTAGT--AGTG---CAGAGTATATA-GA-CAGACGTATA------TTAA-CT--TACGGGCCTAATTA-TCTCAC-CAGTTTAT--------TAGAC--ATC-GCTGAA-GT-CTCAC-C--GATTGCC-CTA-------------CT--------G----------CCTATA-------------T----ACC-AATATA------AAAGGCCTTTATTC--CTACGACCTA-C------ACGC--TA------CCTATA-G----CCTAA-GGAC-CTAT-AGTTATCTCCCCGGTC-ATCGA-AAGACCT-----TCGC-----CGGAG-GCACATAAC-ATCCAAGTG-TCCAACTACG--TGT-----------ACACCAA---CATT--TATAAATAAATAAGC-----------ACAAATCA----------AACG--CAT-GAAAGCCA------AAACCGACAAC--GCCAA--AGCCAATATAGTACCAAAGACCC-ATGGCCAACCCACA----------AGTAAAGAAA-AATAAAG-T-TTAAATCAGCCAAAAAGC-TA-CAACCCCCGAATTATACGGGCTAGGAGGCCTATTTCCAG----------------TCA-AC-CCAGCGAAATCCCCCACTCCACCCGGCCCTATTTTACAC-CAACC-------------------------------------------------------------------------------------------------------</ns2:sequence><ns2:name>JX156523.1_Leishmania_chagasi_isolate_Dog1_clone_26_note_minicircle_class_22,_partial_sequence;_kinetoplast</ns2:name></ns2:Sequence><ns2:Sequence dsseqid="sq360" id="sq359"><ns2:sequence>-------------------------------------------------------------------------------------------------------------------------------------------------------------------------------------------------------------------------------GG-TTGGTGTAAAATAGGGCCGGGTGGTGGCCGGAAATGGCT-CCCCTGG-----------GCTGGATTGGGTTTTCCTGAGCTGGATTGGGCTGAAACCCTGGGGTTGG--GGGCTTGGTTTTGG--GTGG-G-CTAGC---------------------------G-TTTT-TGGTGTTTTAA--T-GG----TTC--GGG-TGCTTT--------TGATG----TGGGT-GT-TG--GTTGT-GTGGCTTTAGTGGGT---TGG-AGCCTGGTG-GAGGCTTGT-GCCT-------TGGTGGG-----------ATTAGTC-TGGTGGG-GTGCTT----CGGT---------GTTACTC-TACGG-GTGTCTTTG--ATGATGC--T-GGGGT-G----G-GTTGACTTT-AATGTTG---GG-GTTAGCCGATG-G-TGGTC-TTGGGT-TGACCTTAGG-TGGTG-ATTCTC----TTTAATA--TTG--A----TATT--------AAAGGTA-A--G-----TGCTTGGA--CA--TATG-ATATAG-CCA---TAG--CGC------------TTTAGAATAG-TTCGACTCCGA-AGACC--CAGTCTGAGG--------TAGTGTTAAGTA-TACAT--T--AAT----CTAGTAT--ATAATTTAGCA--TAT----AATAACT--GAC-ATTG-C-TC-GTACACT---ATAA-G-TATT-ATG--TTTAATAT--------ATT--------GCTGTAG--TA------TGT----ATT-TGTGTGCT--GTGTGTAGTAGTAATA--TCTATACCG----------A-------T---ATATTTA-T----AGGTTGGCACATACT-GCAG--T-GAATTGAA-AA--T-TA----A---TG-AAT---T-GGGGT-CGGGC-T---GTGG-GGGA-GG--TGTCGTA-AATTCTGGAAAATGATAGAAA---ATGGCCAAAAATGAGGGGAAA--T-------T-CCAAACT------------------TTTCTG-----------------GTCCTTCGGGTA-GGG-GCGTTC---------------------------------------------------------------------------------------------------------------------------------------------------------------------------------------------------------------------------------------------------------------------------------------------------</ns2:sequence><ns2:name>JX156524.1_Leishmania_chagasi_isolate_Dog1_clone_21_note_minicircle_class_23,_partial_sequence;_kinetoplast</ns2:name></ns2:Sequence><ns2:Sequence dsseqid="sq362" id="sq361"><ns2:sequence>-------------------------------------------------------------------------------------------------------------------------------------------------------------------------------------------------------------------------------GG-TTGGTGTAAAATAGGGCCGGGTGGTGGCCGGAAATGGCT-CCCCTGG-----------GCTGGATTGGGTTTTCCTGAGCTGGATTGGGCTGAAACCCTGGGGTTGG--GGGCTTGGTTTTGG--GTGG-G-CTAGC---------------------------G-TTTT-TGGTGTTTTAA--T-GG----TTC--GGG-TGCTTT--------TGATG----TGGGT-GT-TG--GTTGT-GTGGCTTTAGTGGGT---TGG-AGCCTGGTG-GAGGCTTGT-GCCT-------TGGTGGG-----------ATTAGTC-TGGTGGG-GTGCTT----CGGT---------GTTACTC-TACGG-GTGTCTTTG--ATGATGC--T-GGGGT-G----G-GTTGACTTT-AATGTTG---GG-GTTAGCCGATG-G-TGGTC-TTGGGT-TGACCTTAGG-TGGTG-ATTCTC----TTTAATA--TTG--A----TATT--------AAAGGTA-A--G-----TGCTTGGA--CA--TATG-ATATAG-CCA---TAG--CGC------------TTTAGAATAG-TTCGACTCCGA-AGACC--CAGTCTGAGG--------TAGTGTTAAGTA-TACAT--T--AAT----CTAGTAT--ATAATTTAGCA--TAT----AATAACT--GAC-ATTG-C-TC-GTACACT---ATAA-G-TATT-ATG--TTTAATAT--------ATT--------GCTGTAG--TA------TGT----ATT-TGTGTGCT--GTGTGTAGTAGTAATA--TCTATACCG----------A-------T---ATATTTA-T----AGGTTGGCACATACT-GCAG--T-GAATTGAA-AA--T-TA----A---TG-AAT---T-GGGGT-CGGGC-T---GTGG-GGGA-GG--TGTCGTA-AATTCTGGAAAATGATAGAAA---ATGGCCAAAAATGAGGGGAAA--T-------T-CCAAACT------------------TTTCTG-----------------GTCCTTCGGGTA-GGG-GCGTTC---------------------------------------------------------------------------------------------------------------------------------------------------------------------------------------------------------------------------------------------------------------------------------------------------</ns2:sequence><ns2:name>JX156525.1_Leishmania_chagasi_isolate_Dog2_clone_36_note_minicircle_class_23,_partial_sequence;_kinetoplast</ns2:name></ns2:Sequence><ns2:Sequence dsseqid="sq364" id="sq363"><ns2:sequence>-------------------------------------------------------------------------------------------------------------------------------------------------------------------------------------------------------------------------------GG-TTGGTGTAAAATAGGGCCGGGTGGTGGCCGGAAATGGCT-CCCCTGG-----------GCTGGATTGGGTTTTCCTGAGCTGGATTGGGCTGAAACCCTGGGGTTGG--GGGCTTGGTTTTGG--GTGG-G-CTAGC---------------------------G-TTTT-TGGTGTTTTAA--T-GG----TTC--GGG-TGCTTT--------TGATG----TGGGT-GT-TG--GTTGT-GTGGCTTTAGTGGGT---TGG-AGCCTGGTG-GAGGCTTGT-GCCT-------TGGTGGG-----------ATTAGTC-TGGTGGG-GTGCTT----CGGT---------GTTACTC-TACGG-GTGTCTTTG--ATGATGC--T-GGGGT-G----G-GTTGACTTT-AATGTTG---GG-GTTAGCCGATG-G-TGGTC-TTGGGT-TGACCTTAGG-TGGTG-ATTCTC----TTTAATA--TTG--A----TATT--------AAAGGTA-A--G-----TGCTTGGA--CA--TATG-ATATAG-CCA---TAG--CGC------------TTTAGAATAG-TTCGACTCCGA-AGACC--CAGTCTGAGG--------TAGTGTTAAGTA-TACAT--T--AAT----CTAGTAT--ATAATTTAGCA--TAT----AATAACT--GAC-ATTG-C-TC-GTACACT---ATAA-G-TATT-ATG--TTTAATAT--------ATT--------GCTGTAG--TA------TGT----ATT-TGTGTGCT--GTGTGTAGTAGTAATA--TCTATACCG----------A-------T---ATATTTA-T----AGGTTGGCACATACT-GCAG--T-GAATTGAA-AA--T-TA----A---TG-AAT---T-GGGGT-CGGGC-T---GTGG-GGGA-GG--TGTCGTA-AATTCTGGAAAATGATAGAAA---ATGGCCAAAAATGAGGGGAAA--T-------T-CCAAACT------------------TTTCTG-----------------GTCCTTCGGGTA-GGG-GCGTTC---------------------------------------------------------------------------------------------------------------------------------------------------------------------------------------------------------------------------------------------------------------------------------------------------</ns2:sequence><ns2:name>JX156526.1_Leishmania_chagasi_isolate_Dog2_clone_45_note_minicircle_class_23,_partial_sequence;_kinetoplast</ns2:name></ns2:Sequence><ns2:Sequence dsseqid="sq366" id="sq365"><ns2:sequence>-------------------------------------------------------------------------------------------------------------------------------------------------------------------------------------------------------------------------------GG-TTGGTGTAAAATAGGGCCGGGTGGTGGCCGGAAATGGCT-CCCCTGG-----------GCTGGATTGGGTTTTCCTGAGCTGGATTGGGCTGAAACCCTGGGGTTGG--GGGCTTGGTTTTGG--GTGG-G-CTAGC---------------------------G-TTTT-TGGTGTTTTAA--T-GG----TTC--GGG-TGCCTT--------TGATG----TGGGT-GT-TG--GTTGT-GTGGCTTTAGTGGGT---TGG-AGCCTGGTG-GAGGCTTGT-GCCT-------TGGTGGG-----------ATTAGTC-TGGTGGG-GTGCTT----CGGT---------GTTACTC-TACGG-GTGTCTTTG--ATGATGC--T-GGGGT-G----G-GTTGACTTT-AATGTTG---GG-GTTAGCCGATG-G-TGGTC-TTGGGT-TGACCTTAGG-TGGTG-ATTCTC----TTTAATA--TTG--A----TATT--------AAAGGTA-A--G-----TGCTTGGA--CA--TATG-ATATAG-CCA---TAG--CGC------------TTTAGAATAG-TTCGACTCCGA-AGACC--CAGTCTGAGG--------TAGTGTTAAGTA-TACAT--T--AAT----CTAGTAT--ATAATTTAGCA--TAT----AATAACT--GAC-ATTG-C-TC-GTACACT---ATAA-G-TATT-ATG--TTTAATAT--------ATT--------GCTGTAG--TA------TGT----ATT-TGTGTGCT--GTGTGTAGTAGTAATA--TCTATACCG----------A-------T---ATATTTA-T----AGGTTGGCGCATACT-GCAG--T-GAATTGAA-AA--T-TA----A---TG-AAT---T-GGGGT-CGGGC-T---GTGG-GGGA-GG--TGTCGTA-AATTCTGGAAAATGATGGAAA---ATGGCCAAAAATGGGGGGAAA--T-------T-CCAAACT------------------TTTCTG-----------------GTCCTCCGGGTA-GGG-GCGTTC---------------------------------------------------------------------------------------------------------------------------------------------------------------------------------------------------------------------------------------------------------------------------------------------------</ns2:sequence><ns2:name>JX156527.1_Leishmania_chagasi_isolate_Dog2_clone_22_note_minicircle_class_23,_partial_sequence;_kinetoplast</ns2:name></ns2:Sequence><ns2:Sequence dsseqid="sq368" id="sq367"><ns2:sequence>-------------------------------------------------------------------------------------------------------------------------------------------------------------------------------------------------------------------------------GG-TTGGTGTAAAATAGGGCCGGGTGGTGGCCGGAAATGGCT-CCCCTGG-----------GCTGGATTGGGTTTTCCTGAGCTGGATTGGGCTGAAACCCTGGGGTTGG--GGGCTTGGTTTTGG--GTGG-G-CTAGC---------------------------G-TTTT-TGGTGTTTTAA--T-GG----TTC--GGG-TGCCTT--------TGATG----TGGGT-GT-TG--GTTGT-GTGGCTTTAGTGGGT---TGG-AGCCTGGTG-GAGGCTTGT-GCCT-------TGGTGGG-----------ATTAGTC-TGGTGGG-GTGCTT----CGGT---------GTTACTC-TACGG-GTGTCTTTG--ATGATGC--T-GGGGT-G----G-GTTGACTTT-AATGTTG---GG-GTTAGCCGATG-G-TGGTC-TTGGGT-TGACCTTAGG-TGGTG-ATTCTC----TTTAATA--TTG--A----TATT--------AAAGGTA-A--G-----TGCTTGGA--CA--TATG-ATATAG-CCA---TAG--CGC------------TTTAGAATAG-TTCGACTCCGA-AGACC--CAGTCTGAGG--------TAGTGTTAAGTA-TACAT--T--AAT----CTAGTAT--ATAATTTAGCA--TAT----AATAACT--GAC-ATTG-C-TC-GTACACT---ATAA-G-TATT-ATG--TTTAATAT--------ATT--------GCTGTAG--TA------TGT----ATT-TGTGTGCT--GTGTGTAGTAGTAATA--TCTATACCG----------A-------T---ATATTTA-T----AGGTTGGCGCATACT-GCAG--T-GAATTGAA-AA--T-TA----A---TG-AAT---T-GGGGT-CGGGC-T---GTGG-GGGA-GG--TGTCGTA-AATTCTGGAAAATGATGGAAA---ATGGCCAAAAATGGGGGGAAA--T-------T-CCAAACT------------------TTTCTG-----------------GTCCTCCGGGTA-GGG-GCGTTC---------------------------------------------------------------------------------------------------------------------------------------------------------------------------------------------------------------------------------------------------------------------------------------------------</ns2:sequence><ns2:name>JX156528.1_Leishmania_chagasi_isolate_Dog2_clone_30_note_minicircle_class_23,_partial_sequence;_kinetoplast</ns2:name></ns2:Sequence><ns2:Sequence dsseqid="sq370" id="sq369"><ns2:sequence>-------------------------------------------------------------------------------------------------------------------------------------------------------------------------------------------------------------------------------GG-TTGGTGTAAAATAGGGCCGGGTGGTGGCCGGAAATGGCT-CCCCTGG-----------GCTGGATTGGGTTTTCCTGAGCTGGATTGGGCTGAAACCCTGGGGTTGG--GGGCTTGGTTTTGG--GTGG-G-CTAGC---------------------------G-TTTT-TGGTGTTTTAA--T-GG----TTC--GGG-TGCCTT--------TGATG----TGGGT-GT-TG--GTTGT-GTGGCTTTAGTGGGT---TGG-AGCCTGGTG-GAGGCTTGT-GCCT-------TGGTGGG-----------ATTAGTC-TGGTGGG-GTGCTT----CGGT---------GTTACTC-TACGG-GTGTCTTTG--ATGATGC--T-GGGGT-G----G-GTTGACTTT-AATGTTG---GG-GTTAGCCGATG-G-TGGTC-TTGGGT-TGACCTTAGG-TGGTG-ATTCTC----TTTAATA--TTG--A----TATT--------AAAGGTA-A--G-----TGCTTGGA--CA--TATG-ATATAG-CCA---TAG--CGC------------TTTAGAATAG-TTCGACTCCGA-AGACC--CAGTCTGAGG--------TAGTGTTAAGTA-TACAT--T--AAT----CTAGTAT--ATAATTTAGCA--TAT----AATAACT--GAC-ATTG-C-TC-GTACACT---ATAA-G-TATT-ATG--TTTAATAT--------ATT--------GCTGTAG--TA------TGT----ATT-TGTGTGCT--GTGTGTAGTAGTAATA--TCTATACCG----------A-------T---ATATTTA-T----AGGTTGGCGCATACT-GCAG--T-GAATTGAA-AA--T-TA----A---TG-AAT---T-GGGGT-CGGGC-T---GTGG-GGGA-GG--TGTCGTA-AATTCTGGAAAATGATGGAAA---ATGGCCAAAAATGGGGGGAAA--T-------T-CCAAACT------------------TTTCTG-----------------GTCCTCCGGGTA-GGG-GCGTTC---------------------------------------------------------------------------------------------------------------------------------------------------------------------------------------------------------------------------------------------------------------------------------------------------</ns2:sequence><ns2:name>JX156529.1_Leishmania_chagasi_isolate_Dog2_clone_31_note_minicircle_class_23,_partial_sequence;_kinetoplast</ns2:name></ns2:Sequence><ns2:Sequence dsseqid="sq372" id="sq371"><ns2:sequence>-------------------------------------------------------------------------------------------------------------------------------------------------------------------------------------------------------------------------------GG-TTGGTGTAAAATAGGGCCGGGTGGTGGCCGGAAATGGCT-CCCCTGG-----------GCTGGATTGGGTTTTCCTGAGCTGGATTGGGCTGAAACCCTGGGGTTGG--GGGCTTGGTTTTGG--GTGG-G-CTAGC---------------------------G-TTTT-TGGTGTTTTAA--T-GG----TTC--GGG-TGCTTT--------TGATG----TGGGT-GT-TG--GTTGT-GTGGCTTTAGTGGGT---TGG-AGCCTGGTG-GAGGCTTGT-GCCT-------TGGTGGG-----------ATTAGTC-TGGTGGG-GTGCTT----CGGT---------GTTACTC-TACGG-GTGTCTTTG--ATGATGC--T-GGGGT-G----G-GTTGACTTT-AATGTTG---GG-GTTAGCCGATG-G-TGGTC-TTGGGT-TGACCTTAGG-TGGTG-ATTCTC----TTTAATA--TTG--A----TATT--------AAAGGTA-A--G-----TGCTTGGA--CA--TATG-ATATAG-CCA---TAG--CGC------------TTTAGAATAG-TTCGACTCCGA-AGACC--CAGTCTGAGG--------TAGTGTTAAGTA-TACAT--T--AAT----CTAGTAT--ATAATTTAGCA--TAT----AATAACT--GAC-ATTG-C-TC-GTACACT---ATAA-G-TATT-ATG--TTTAATAT--------ATT--------GCTGTAG--TA------TGT----ATT-TGTGTGCT--GTGTGTAGTAGTAATA--TCTATACCG----------A-------T---ATATTTA-T----AGGTTGGCGCATACT-GCAG--T-GAATTGAA-AA--T-TA----A---TG-AAT---T-GGGGT-CGGGC-T---GTGG-GGGA-GG--TGTCGTA-AATTCTGGAAAATGATGGAAA---ATGGCCAAAAATGGGGGGAAA--T-------T-CCAAACT------------------TTTCTG-----------------GTCCTCCGGGTA-GGG-GCGTTC---------------------------------------------------------------------------------------------------------------------------------------------------------------------------------------------------------------------------------------------------------------------------------------------------</ns2:sequence><ns2:name>JX156530.1_Leishmania_chagasi_isolate_Dog2_clone_46_note_minicircle_class_23,_partial_sequence;_kinetoplast</ns2:name></ns2:Sequence><ns2:Sequence dsseqid="sq374" id="sq373"><ns2:sequence>-------------------------------------------------------------------------------------------------------------------------------------------------------------------------------------------------------------------------------GG-TTGGTGTAAAATAGGGCCGGGTGGTGGCCGGAAATGGCT-CCCCTGG-----------GCTGGATTGGGTTTTCCTGAGCTGGATTGGGCTGAAACCCTGGGGTTGG--GGGCTTGGTTTTGG--GTGG-G-CTAGC---------------------------G-TTTT-TGGTGTTTTAA--T-GG----TTC--GGG-TGCCTT--------TGATG----TGGGT-GT-TG--GTTGT-GTGGCTTTAGTGGGT---TGG-AGCCTGGTG-GAGGCTTGT-GCCT-------TGGTGGG-----------ATTAATC-TGGTGGG-GTGCTT----CGGT---------GTTACTC-TACGG-GTGTCTTTG--ATGATGC--T-GGGGT-G----G-GTTGACTTT-AATGTTG---GG-GTTAGCCGATG-G-TGGTC-TTGGGT-TGACCTTAGG-TGGTG-ATTCTC----TTTAATA--TTG--A----TATT--------AAAGGTA-A--G-----TGCTTGGA--CA--TATG-ATATAG-CCA---TAG--CGC------------TTTAGAATAG-TTCGACTCCGA-AGACC--CAGTCTGAGG--------TAGTGTTAAGTA-TACAT--T--AAT----CTAGTAT--ATAATTTAGCA--TAT----AATAACT--GAC-ATTG-C-TC-GTACACT---ATAA-G-TATT-ATG--TTTAATAT--------ATT--------GCTGTAG--TA------TGT----ATT-TGTGTGCT--GTGTGTAGTAGTAATA--TCTATACCG----------A-------T---ATATTTA-T----AGGTTGGCGCATACT-GCAG--T-GAATTGAA-AA--T-TA----A---TG-AAT---T-GGGGT-CGGGC-T---GTGG-GGGA-GG--TGTCGTA-AATTCTGGAAAATGATGGAAA---ATGGCCAAAAATGGGGGGAAA--T-------T-CCAAACT------------------TTTCTG-----------------GTCCTCCGGGTA-GGG-GCGTTC---------------------------------------------------------------------------------------------------------------------------------------------------------------------------------------------------------------------------------------------------------------------------------------------------</ns2:sequence><ns2:name>JX156531.1_Leishmania_chagasi_isolate_Dog2_clone_6_note_minicircle_class_23,_partial_sequence;_kinetoplast</ns2:name></ns2:Sequence><ns2:Sequence dsseqid="sq376" id="sq375"><ns2:sequence>-------------------------------------------------------------------------------------------------------------------------------------------------------------------------------------------------------------------------------GG-TTGGTGTAAAATAGGGTCGGGTGGGTTGGGGATTTCGGGGAT----------TT-T-GGCTGGGTCGGTCTGAA-ACCCTGG-------------------GTCTGG--GGCT-TGTTTTGC---GTTG-G-CTGGAT-TTGGCG-AAT----GTTG-AA-GGTGTTCTT-GCTTGTTGTTT-GG----G-TGGTT-GGT-ATTGAT-----T--TTTG-------------------------ACTTCTTGGGCTTTG-TTGT-TTTGATTTT-A--ATTTTG-GATGT------TTTTGATTT-T--A--GTTTATTAGTTAGTTATTGGTTGG-GGGTT-TTG------------GG-TGGTT-GG-A---TT--GGCCTT---G-GCCGTCACGAGGCTTTGGTGCC-TGGGGTA-------TGCGTTGATG-A-CCCTT-AGGGGA-TGGGGTTTGA-ACCTG-T-AATA----ACTAATA--TTA--A----TATTAGTT---ATGTGCC-------TT---TTAGGGC--ATTAGCGTAATAGGTGG-A---GCTGTAATG-TT----AG--TTGGGAGA---ATAGTTCG-A------T--AGGCGATGGTCGTT--GGTACAAGGACTGA-GT--C--T--ATA----AC-CTG------TTCGAGTCAATA-----GTGTCAT--AT--ATTCGT-AT---TAT-----GTC------TA-TCT---------T--------TT---------TGCTTATG-TT--G--TAG------GC-TATATT------TTGGACTGTGATGG--TAAACTGACTAG------CAGC--GTACTA-TA--------------TA-CCCTTACA----GTGT---GATGACT-GCG-T-TG---CG---AT-ACT---T-GAAAA-TGTTGGGGA-ATTGGTGCG-AGGCCCTCAAA-AAT-----------CGTCAAA---AATCGTCAAAAATAGGCAAAA--A-------ATTCAAACT------------------TTTCTG-----------------GTCCTTCGGGTA-GGG-GCGTTC---------------------------------------------------------------------------------------------------------------------------------------------------------------------------------------------------------------------------------------------------------------------------------------------------</ns2:sequence><ns2:name>JX156532.1_Leishmania_chagasi_isolate_Dog3_clone_26_note_minicircle_class_24,_partial_sequence;_kinetoplast</ns2:name></ns2:Sequence><ns2:Sequence dsseqid="sq378" id="sq377"><ns2:sequence>-------------------------------------------------------------------------------------------------------------------------------------------------------------------------------------------------------------------------------GG-TTGGTGTAAAATAGGGTCGGGTGGGTTGGGGATTTCGGGGAT----------TT-T-GGCTGGGTCGGTCTGAA-ACCCTGG-------------------GTCTGG--GGCT-TGTTTTGC---GTTG-G-CTGGAT-TTGGCG-AAT----GTTG-AA-GGTGTTCTT-GCTTGTTGTTT-GG----G-TGGTT-GGT-ATTGAT-----T--TTTG-------------------------ACTTCTTGGGCTTTG-TTGT-TTTGATTTT-A--ATTTTG-GATGT------TTTTGATTT-T--A--GTTTATTAGTTAGTTATTGGTTGG-GGGTT-TTG------------GG-TGGTT-GG-A---TT--GGCCTT---G-GCCGTCACGAGGCTTTGGTGCC-TGGGGTA-------TGCGTTGATG-A-CCCTT-AGGGGA-TGGGGTTTGA-ACCTG-T-AATA----ACTAATA--TTA--A----TATTAGTT---ATGTGCC-------TT---TTAGGGC--ATTAGCGTAATAGGTGG-A---GCTGTAATG-TT----AG--TTGGGAGA---ATAGTTCG-A------T--AGGCGATGGTCGTT--GGTACAAGGACTGA-GT--C--T--ATA----AC-CTG------TTCGAGTCAATA-----GTGTCAT--AT--ATTCGT-AT---TAT-----GTC------TA-TCT---------T--------TT---------TGCTTATG-TT--G--TAG------GC-TATATT------TTGGACTGTGATGG--TAAACTGACTAG------CAGC--GTACTA-TA--------------TA-CCCTTACA----GTGT---GATGACT-GCG-T-TG---CG---AT-ACT---T-GAAAA-TGTTGGGGA-ATTGGTGCG-AGGCCCTCAAA-AAT-----------CGTCAAA---AATCGTCAAAAATAGGCAAAA--A-------ATTCAAACT------------------TTTCTG-----------------GTCCTTCGGGTA-GGG-GCGTTC---------------------------------------------------------------------------------------------------------------------------------------------------------------------------------------------------------------------------------------------------------------------------------------------------</ns2:sequence><ns2:name>JX156533.1_Leishmania_chagasi_isolate_Dog3_clone_29_note_minicircle_class_24,_partial_sequence;_kinetoplast</ns2:name></ns2:Sequence><ns2:Sequence dsseqid="sq380" id="sq379"><ns2:sequence>-------------------------------------------------------------------------------------------------------------------------------------------------------------------------------------------------------------------------------GG-TTGGTGTAAAATAGGGCCGGGTGGTCCGGGGATTTCCTGGATTTCCTGGATTTT-GGGACTTGGATTTTG-AAA-AGTGGC---------------------CTCCT--CCAGGTTTGGTTTGCAGGAA-T-CTGGAT-TTTTAT-TCGGGGGTTTG-GG-CTTTAAATT-GGGGGTTGGCGT-GGT------TTT-GCC-GTGGGTT-GGCG---GCGT-----TGGG-TT-----TGGAT-TGGGATGTTATTGA----------------G-TGGGTTTAT-AGTTG-------GAGGTTG-----G--CTGACTTGCTCCATTGAGTGGGGTTGGGT----------------------------GGGTAGA--TCGATTG--A-GGATTGGTCGAGTTTTGTTAAG-G-GGTTT---GG-GATGTGTGACT-T-GACAC-A------TGTTTGTT-G-C-TT-----ATA----ACTAATA--TT---------------T---ATATTAGT-T--GTG---CTATCGCG--TAT-AGCGTTTCGGTAGAG---TCTAGGATA------CGTTA---------G-TAGCCATA-GGAAGACT--C-GCGATAATAT-T----TACAGTAG----------------GT----AAGCTT------ACGTCCGTAGGTT----AAGTCTA--GCT-TTATCG-TA-CTGCC-----GTT------TA-CATA-CATATTTC--------TAC---C-TTTGACTATGT-TTCGT---TGT-----GT-ATTGTG------TCTAGAGTTGTGTG--TA----GTAG-T--T---AGAC--TTGTGT-TAGTATA-T------CTT-TTGCCTGC---------AGTCTTTC--CTG-T-GG---TA---GG-TGC---A-TCTGG---GTCAAAA-TTATGGTTG--GAGCCGCGAA-AAT-----------TCCCAAA---AATGGCCAAAAAATGCCGAAT--T-------TCCCAAACT------------------TTTCTG-----------------GTCCTCCGGGTA-GGG-GCGTTC---------------------------------------------------------------------------------------------------------------------------------------------------------------------------------------------------------------------------------------------------------------------------------------------------</ns2:sequence><ns2:name>JX156534.1_Leishmania_chagasi_isolate_Dog3_clone_2_note_minicircle_class_25,_partial_sequence;_kinetoplast</ns2:name></ns2:Sequence><ns2:Sequence dsseqid="sq382" id="sq381"><ns2:sequence>-------------------------------------------------------------------------------------------------------------------------------------------------------------------------------------------------------------------------------GG-TTGGTGTAAAATAGGGCCGGGTGGTCCGGGGGATTCGGGGGGAAATTGGCCTTCCTGGGCTGGGGTGTGCTGAA-ACCTTGG-------------------GTCTGG--AGGCTTTGTTTTTT--GGGT-T-G--GAT-TTTTCG-TGA----GGAT-TT-GGCTTGTTA-AGT-GGCTTGTTGGCTG-TCGGTTA-TGC-GTGTGC------------TGG--TTGGT-TT-CAT-GCGTT-GTTTGGGTGGA------------TTGGG-TG-T-GATCTTG-GGTT-----G-ATGTTGGG--T--G--GAGTAC-CTC-----GTTAATTGAAGGTTTGGGCCCTAGTGTTGGGGT-GGGAG-TTTTA-TAC--G--AATG--G-GGGTTGACCCTG-G-CGTGGAG-A--GTTA---AT-GCCCTTGGCTG-G-TATGG-GTGTGG-T-TGACCTCT-CCCT-----TGC----TTTGATA--TTA--A----TAT---------TAATTTTGGTATAAATGGTTATAGT--GAT-GGTGGCTATGGCCAA---GGGGTAACC-TATAG--TTTATATAGGGCG-TTAGGCGA-TAAGGCTA--CCGGA-------GT-----ATTGCGTAGGT-AGTAT--A--TAA----GCCTAT------C-ATACGTCCTAG----ATCTAGT--C-----ACAT-AT-TATTC-----TCTA-----TT-TATT-GTTGATTT--------G----------TTTATATG-TTT-G--ATGT-----TA-TATGTG------GTGTGTGTATCTA----GTAGACTGATA--A---TACA--GAGT---------A-C-----TATC-TAGTGCTAA--AGACTGCTGCCTTGG-TAG-G-CG---TG---AA-TTG---G-A-AAC-TGGAGTGAT-TTGGCTGAA-AAATCCTCGAA-AAT----------CCTCGAGA---ATCCTCGAGAATGGGGGGAAT--T-------TCCAAAC-T------------------TTTCTG-----------------GTCCTCCGGGTA-GGG-GCGTTC---------------------------------------------------------------------------------------------------------------------------------------------------------------------------------------------------------------------------------------------------------------------------------------------------</ns2:sequence><ns2:name>JX156535.1_Leishmania_chagasi_isolate_Dog1_clone_6_note_minicircle_class_26,_partial_sequence;_kinetoplast</ns2:name></ns2:Sequence><ns2:Sequence dsseqid="sq384" id="sq383"><ns2:sequence>-------------------------------------------------------------------------------------------------------------------------------------------------------------------------------------------------------------------------------GG-TTGGTGTAAAATAGGGCCGGG-TGGTCGGGGGAATTTGGGAAAT-TGGGCTCCC-TGGGCTGGAGTGGCCTGAA-CCCCTGG-------------------GTCCTG--GGCGTGCTTTTGGG--GCTG-G-CTGGCT-TTTGAT-GTT----GGAT-TT-CAGTTGGGA-TTTGGTGAATTCTTTGG-T-TTTTG-GCG-GTGTGG-----G--TCTTG-G--CCTG--GT-TG--TGTTT-TGGGGCGTTCTGGTTG-GA---TAAATGCTT-T-GTTCGAA-GG-------------ATGTTTG-GC--TGTTAGTTTTGAGGTGGATAGGT-----TTGGATC---------------AGCA-TTGA-TTGG--TGG-----------TTTAGGGTGATGTGGATGG-GCA-GGC-------GTTGTTGCGT-G-TGAT---GGGT--GGG-GTTTAACCATAG-A-ATAA----CTTATTA--TAT--A----TATTAAGT---TGATTTGCT---G--ATGATTATAGA--TCT-AATGGA--GGG-TCT---TAGGTATCT-AT----AGG-CCGACATATAGTTTA----TCTAGCAGT--CGGAA-----------CGTTCT---ATTAA-TAGTT--A--CGG----TA-TGTC-TAGATTTTATAATACAT----GCAGTTT--AGC-TTCTAA-TT-TATCT-T---TTTGTA-ATTA-T-------ACGTT--------A----------TGT-AGTG-TATAT--TAGA-----TT-T-----------GCA--TGGGTAGGC--T--AT--TAATG--T----AAC--ATCAAT-A--CCTA-T----AATGG-G----CGTA-GCCGGGACACA----G-GCT-G-TT---AG---TG-ACA---A-TGGGA-TTTTGAATT-TTGGGTCGA-AAGTTCTGAAA-ATT-----------TGTTGAA---AAACGCTAAAAATGGCCCGAA--A-------ATCCAAACT------------------TTTCTG-----------------GTCCTCCGGGTA-GGG-GCGTTC---------------------------------------------------------------------------------------------------------------------------------------------------------------------------------------------------------------------------------------------------------------------------------------------------</ns2:sequence><ns2:name>JX156536.1_Leishmania_chagasi_isolate_Dog1_clone_15_note_minicircle_class_27,_partial_sequence;_kinetoplast</ns2:name></ns2:Sequence><ns2:Sequence dsseqid="sq386" id="sq385"><ns2:sequence>-------------------------------------------------------------------------------------------------------------------------------------------------------------------------------------------------------------------------------GG-TTGGTGTAAAATAGGGCCGGG-TGGTCGGGGGAATTTGGGAAAT-TGGGCTCCC-TGGGCTGGAGTGGCCTGAA-CCCCTGG-------------------GTCCTG--GGCGTGCTTTTGGG--GCTG-G-CTGGCT-TTTGAT-GTT----GGAT-TT-CAGTTGGGA-TTTGGTGAATTCTTTGG-T-TTTTG-GCG-GTGTGG-----G--TCTTG-G--CCTG--GT-TG--TGTTT-TGGGGCGTTCTGGTTG-GA---TAAATGCTT-T-GTTCGAA-GG-------------ATGTTTG-GC--TGTTAGTTTTGAGGTGGATAGGT-----TTGGATC---------------AGCA-TTGA-TTGG--TGG-----------TTTAGGGTGATGTGGATGG-GCA-GGC-------GTTGTTGCGT-G-TGAT---GGGT--GGG-GTTTAACCATAG-A-ATAA----CTTATTA--TAT--A----TATTAAGT---TGATTTGCT---G--ATGATTATAGA--TCT-AATGGA--GGG-TCT---TAGGTATCT-AT----AGG-CCGACATATAGTTTA----TCTAGCAGT--CGGAA-----------CGTTCT---ATTAA-TAGTT--A--CGG----TA-TGTC-TAGATTTTATAATACAT----GCAGTTT--AGC-TTCTAA-TT-TATCT-T---TTTGTA-ATTA-T-------ACGTT--------A----------TGT-AGTG-TATAT--TAGA-----TT-T-----------GCA--TGGGTAGGC--T--AT--TAATG--T----AAC--ATCAAT-A--CCTA-T----AATGG-G----CGTA-GCCGGGACACA----G-GCT-G-TT---AG---TG-ACA---A-TGGGA-TTTTGAATT-TTGGGTCGA-AAGTTCTGAAA-ATT-----------TGTTGAA---AAACGCTAAAAATGGCCCGAA--A-------ATCCAAACT------------------TTTCTG-----------------GTCCTCCGGGTA-GGG-GCGTTC---------------------------------------------------------------------------------------------------------------------------------------------------------------------------------------------------------------------------------------------------------------------------------------------------</ns2:sequence><ns2:name>JX156537.1_Leishmania_chagasi_isolate_Dog1_clone_38_note_minicircle_class_27,_partial_sequence;_kinetoplast</ns2:name></ns2:Sequence><ns2:Sequence dsseqid="sq388" id="sq387"><ns2:sequence>-------------------------------------------------------------------------------------------------------------------------------------------------------------------------------------------------------------------------------GG-TTGGTGTAAAATAGGGCCGGGTGGTTCGGGAAAT-TCGGGGAAAATTGGCTCCC-TGGGCTGGATTGGCCTGGA-ACCCTGG-------------------GTTCTG--GGCGTGCTTTTGGG--GTGG-C-TGGGTT-TTGGAG-GTG----GGTT-TT-GCCCT--GT-TGGATGGTTGTTGTG---G-GT-GA-GTT---------------TGGGT-G--TTGA--TA-TT--GTT-G-GCGGGCTTGTT-TTGG-TGGG-CTGGTGCTG-G-TTACTGT-GGA-----------------------TTGGTGGGCTTTGAATGCTTTTGCC---TGGGGCTT-----GGCCTGGG-TGTGT-GGGA-TTGG--TAGTAGT--G--GCCTTGGGGGTT-CCCTATTG-GGTTGCCG--TG-ATTTGCCTTCC-A-TGGCT--GCCAT-TGGCTTCGTGCTTAA------TA----TATTATA--TTA--G----TTATATAG---TTAATGTGCT--A--A---CGTATCG--GAC-GGAGAG--GGG-CTG---TAGTTG-GC-AA-G--CGAC----TC-G--TAGA-TATAGTTGACTGT--GGCATCCGTTAA-C--AATAGT--GGG-------TG---------------TGTT-CAGTATA----GAATAT----ACAACGG--CTA--TGATA-AT-ATCAC-T---CTAGAT-ATTT-AGCTTTTCACTTT--------T----------CTTTTTAG-TTTTG--TGT------TT-GATT---------TT--ATGGTGTGT--TATAT--TTGGC--T---GACG--TGTTAT-AG-TGTA-T----ACCCT-A-CG---GT-GTTTC----------------T-CT---TT---CA-GAG---T-TACGT-AGGGGAAAT-TGTGAGTTT-T-GGGCTGAAA-ATT-----------C-CCAA----AAATGGCTAAAAATGCCGAAA--T-------TCCCAAACT------------------TTTTTG-----------------GTCCTCCGGGTA-GGG-GCGTTC---------------------------------------------------------------------------------------------------------------------------------------------------------------------------------------------------------------------------------------------------------------------------------------------------</ns2:sequence><ns2:name>JX156538.1_Leishmania_chagasi_isolate_Human_clone_17_note_minicircle_class_28,_partial_sequence;_kinetoplast</ns2:name></ns2:Sequence><ns2:Sequence dsseqid="sq390" id="sq389"><ns2:sequence>-------------------------------------------------------------------------------------------------------------------------------------------------------------------------------------------------------------------------------GG-TTGGTGTAAAATAGGGCCGGGTGGTTC-GGGAAATTCGGGGAAATTGGCTCTCC-TGGGCTGGGATGGCTCGGA-ACCCTGG-------------------GTCCTG--GGCACGCTTTTTGG--CTGC-T-CTGGGT-TTTTG--GGTGG--ATGTTTGCGGGGTGATT-CGGCTTTTGAGCTGTG----------GGT-GTT--------T--GGAT-----TTGAG-GC-TT--GT-TT-GGGCTGGTGGGTGGA--TTAA-TTTGTTTT--G-GATACTG-CA-----------TTTGCAT-G-GC--TTGTTGGTGTGG--TGGTGGTTC-----AAGACTA-----TGGTCGTG-TGGCC-TTTGATTGG------GG---T-GGGGTGTATTGG-ATTGGATTC-G--TTTGG--TG-GCTGAGGTGTT-T-GGGGT--------TTAGTATTAA-CACTT---TCCC----TTTGCTT--TAA--T----TATTATAT---TTAACTTCTA-----------GACGA--CGT-TAGGTCATGATCCTA---TAGTAACGT-------TAGGGCTATAGGG--GTAG-----TAGGTTGT--GAGATGACTTTA-G--TGTTCTGTTATGAG-AAT----A--CAA----AG-GTTA-C---ATCGAAT--AATA----GTATTAT--AA--ATTGTC-GT-ATAAT-----ATTT-----GA-TCT--CTTATTTT--------G----------AATTTTTG-TTTATG-TTAT----ATT-GCTATA------TTT--TAACGTTTA--TATGTTGTATTG-------GGT--GTATAT-TG-CTTA--------CCA-C-TGCTGT----GACTTGATTACCAG-AGG-G-TG---GG---TT-GAC---G-GGGAT-TGGTG-GGA-GTTGTTTGG-AATTCGTCGAA-AAT-----------CTTAAAA---AATCCCTAAAAATAGCCAAAT--T-------TCCCAAACT------------------TTTCTG-----------------GTCCTTCGGGTA-GGG-GCGTTC---------------------------------------------------------------------------------------------------------------------------------------------------------------------------------------------------------------------------------------------------------------------------------------------------</ns2:sequence><ns2:name>JX156539.1_Leishmania_chagasi_isolate_Dog3_clone_17_note_minicircle_class_29,_partial_sequence;_kinetoplast</ns2:name></ns2:Sequence><ns2:Sequence dsseqid="sq392" id="sq391"><ns2:sequence>-------------------------------------------------------------------------------------------------------------------------------------------------------------------------------------------------------------------------------GG-TTGGTGTAAAATAGGGGCGGGTGGTGGCTGGAATTTTGGGGGAAATGGCCTTCC-TGGGCTGGGATTGGTTGAA-ACCTCTG-------------------TCCTAG--GCGTACTTT--------------TTGA-C-GATGTT-GGC----TTTT-TC-CTTTAAATTTTTACTTTAAAATACTGG-ATTTGGG-GCGTTGACGCC---------TTCAT--GCAGA-TG-GGT-CGC-G-ACC----GTGGGTGC---CTG-TCT-TGATT-T---GAGGT-GGTGGG-----------------------CTTG---TTTTGGGTTTGT-----GGTATCCA----------TGGT-TGGT--TCTTGCGCT--GTGGGTC--A-TGAGTGTTTGGA-TTGATGGGT-G--GTGT---TA-CGCGTTGGGTG-GATACCG-CGATGA-TTGGGGTT--------------------TTAATA--TAT--A----GAATAAGT---TTAATATCAA--AGGGCGTTTGGGGT---------AAACTGT-GGTG---GCTTTAA-----------CCTATATAGCTT-TAGCTACC-TTAGTATA--TTTTAGCTTAAC-G----TCCTGGTAAGGT-TGCAT--C--TAT----TGTAAAG-TTAGG-CTGTCTA---------CACATA--CTT-GTCTCT-CT-TATTT-----GTGATC-TATG-TATA------------------------------ATGCGT-AT--T--ATGT-----G---ATGTC------TAGAGCT---ATGT--TAGAGTGTATGT--T---ATAC--GTATAT-TCCTATC-A--------C-TAAAGTGAC--TGGTTC-CTATAGAG-GTG-C-A---------AA-GCA---G-GTGTT-ATGGATGGA-ATGCGCTGA-AAATTCATAAA-AAT-----------CCTGAAA---AATGGTGGAAAATGGGCAAAA--A-------TCCCAAACT------------------TTTCTG-----------------GTCCTCCGGGTA-GGG-GCGTTC---------------------------------------------------------------------------------------------------------------------------------------------------------------------------------------------------------------------------------------------------------------------------------------------------</ns2:sequence><ns2:name>JX156540.1_Leishmania_chagasi_isolate_Dog1_clone_31_note_minicircle_class_30,_partial_sequence;_kinetoplast</ns2:name></ns2:Sequence><ns2:Sequence dsseqid="sq394" id="sq393"><ns2:sequence>-------------------------------------------------------------------------------------------------------------------------------------------------------------------------------------------------------------------------------GG-TTGGTGTAAAATAGGGGCGGGTGGTGGCTGGAATTTTGGGGGAAATGGCCTTCC-TGGGCTGGGATTGGTTGAA-ACCTCTG-------------------TCCTAG--GCGTACTTT--------------TTGA-C-GATGTT-GGC----TTTT-TC-CTTTAAATTTTTACTTTAAAATACTGG-ATTTGGG-GCGTTGACGCC---------TTCAT--GCAGA-TG-GGT-CGC-G-ACC----GTGGGTGC---CTG-TCT-TGATT-T---GAGGT-GGTGGG-----------------------CTTG---TTTTGGGTTTGT-----GGTATCCA----------TGGT-TGGT--TCTTGCGCT--GTGGGTC--A-TGAGTGTTTGGA-TTGATGGGT-G--GTGT---TA-CGCGTTGGGTG-GATACCG-CGATGA-TTGGGGTT--------------------TTAATA--TAT--A----GAATAAGT---TTAATATCAA--AGGGCGTTTGGGGT---------AAACTGT-GGTG---GCTTTAA-----------CCTATATAGCTT-TAGCTACC-TTAGTATA--TTTTAGCTTAAC-G----TCCTGGTAAGGT-TGCAT--C--TAT----TGTAAAG-TTAGG-CTGTCTA---------CACATA--CTT-GTCTCT-CT-TATTT-----GTGATC-TATG-TATA------------------------------ATGCGT-AT--T--ATGT-----G---ATGTC------TAGAGCT---ATGT--TAGAGTGTATGT--T---ATAC--GTATAT-TCCTATC-A--------C-TAAAGTGAC--TGGTTC-CTATAGAG-GTG-C-A---------AA-GCA---G-GTGTT-ATGGATGGA-ATGCGCTGA-AAATTCATAAA-AAT-----------CCTGAAA---AATGGTGGAAAATGGGCAAAA--A-------TCCCAAACT------------------TTTCTG-----------------GTCCTCCGGGTA-GGG-GCGTTC---------------------------------------------------------------------------------------------------------------------------------------------------------------------------------------------------------------------------------------------------------------------------------------------------</ns2:sequence><ns2:name>JX156541.1_Leishmania_chagasi_isolate_Dog1_clone_47_note_minicircle_class_30,_partial_sequence;_kinetoplast</ns2:name></ns2:Sequence><ns2:Sequence dsseqid="sq396" id="sq395"><ns2:sequence>-------------------------------------------------------------------------------------------------------------------------------------------------------------------------------------------------------------------------------GG-TTGGTGTAAAATAGGGGCGGGTGGTGGCTGGAATTTTGGGGGGAATGGCCTTCC-TGGGCTGGGATTGGTTGAA-ACCTCTG-------------------TCCTAG--GCGTACTTT--------------TTGA-C-GATGTT-GGC----TTTT-TC-CTTTAAATTTTTACTTTAAAATACTGG-ATTTGGG-GCGTTGACGCC---------TTCAT--GCAGA-TG-GGT-CGC-G-ACC----GTGGGTGC---CTG-TCT-TGATT-T---GAGGT-GGTGGG-----------------------CTTG---TTTTGGGTTTGT-----GGTATCCA----------TGGT-TGGT--TCTTGCGCT--GTGGGTC--A-TGAGTGTTTGGA-TTGATGGGT-G--GTGT---TA-CGCGTTGGGTG-GATACCG-CGATGA-TTGGGGTT--------------------TTAATA--TAT--A----GAATAAGT---TTAATATCAA--AGGGCGTTTGGGGT---------AAACTGT-GGTG---GCTTTAA-----------CCTATATAGCTT-TAGCTACC-TTAGTATA--TTTTAGCTTAAC-G----TCCTGGTAAGGT-TGCAT--C--TAT----TGTAAAG-TTAGG-CTGTCTA---------CACATA--CTT-GTCTCT-CT-TATTT-----GTGATC-TATG-TATA------------------------------ATGCGT-AT--T--ATGT-----G---ATGTC------TAGAGCT---ATGT--TAGAGTGTATGT--T---ATAC--GTATAT-TCCTATC-A--------C-TAAAGTGAC--TGGTTC-CTATAGAG-GTG-C-A---------AA-GCA---G-GTGTT-ATGGATGGA-ATGCGCTGA-AAATTCATAAA-AAT-----------CCTGAAA---AATGGTGGAAAATGGGCAAAA--A-------TCCCAAACT------------------TTTCTG-----------------GTCCTTCGGGTA-GGG-GCGTTC---------------------------------------------------------------------------------------------------------------------------------------------------------------------------------------------------------------------------------------------------------------------------------------------------</ns2:sequence><ns2:name>JX156542.1_Leishmania_chagasi_isolate_Dog2_clone_50_note_minicircle_class_30,_partial_sequence;_kinetoplast</ns2:name></ns2:Sequence><ns2:Sequence dsseqid="sq398" id="sq397"><ns2:sequence>-------------------------------------------------------------------------------------------------------------------------------------------------------------------------------------------------------------------------------GG-TTGGTGTAAAATAGGGGCGGGTGGTGGCTGGAATTTTGGGGGAAATGGCCTTCC-TGGGCTGGGATTGGTTGAA-ACCTCTG-------------------TCCTAG--GCGTACTTT--------------TTGA-C-GATGTT-GGC----TTTT-TC-CTTTAAATTTTTACTTTAAAATACTGG-ATTTGGG-GCGTTGACGCC---------TTCAT--GCAGA-TG-GGT-CGC-G-ACC----GTGGGTGC---CTG-TCT-TGATT-T---GAGGT-GGTGGG-----------------------CTTG---TTTTGGGTTTGT-----GGTATCCA----------TGGT-TGGT--TCTTGCGCT--GTGGGTC--A-TGAGTGTTTGGA-TTGATGGGT-G--GTGT---TA-CGCGTTGGGTG-GATACCG-CGATGA-TTGGGGTT--------------------TTAATA--TAT--A----GAATAAGT---TTAATATCAA--AGGGCGTTTGGGGT---------AAACTGT-GGTG---GCTTTAA-----------CCTATATAGCTT-TAGCTACC-TTAGTATA--TTTTAGCTTAAC-G----TCCTGGTAAGGT-TGCAT--C--TAT----TGTAAAG-TTAGG-CTGTCTA---------CACATA--CTT-GTCTCT-CT-TATTT-----GTGATC-TATG-TATA------------------------------ATGCGT-AT--T--ATGT-----G---ATGTC------TAGAGCT---ATGT--TAGAGTGTATGA--T---ATAC--GTATAT-TCCTATC-A--------C-TAAAGTGAC--TGGTTC-CTATAGAG-GTG-C-A---------AA-GCA---G-GTGTT-ATGGATGGA-ATGCGCTGA-AAATTCATAAA-AAT-----------CCTGAAA---AATGGTGGAAAATGGGCAAAA--A-------TCCCAAACT------------------TTTCTG-----------------GTCCTCCGGGTA-GGG-GCGTTC---------------------------------------------------------------------------------------------------------------------------------------------------------------------------------------------------------------------------------------------------------------------------------------------------</ns2:sequence><ns2:name>JX156543.1_Leishmania_chagasi_isolate_Dog3_clone_34_note_minicircle_class_30,_partial_sequence;_kinetoplast</ns2:name></ns2:Sequence><ns2:Sequence dsseqid="sq400" id="sq399"><ns2:sequence>-------------------------------------------------------------------------------------------------------------------------------------------------------------------------------------------------------------------------------GG-TTGGTGTAAAATAGGGGCGGGTGGTGGCTGGAATTTTGGGGGAAATGGCCTTCC-TGGGCTGGGATTGGTTGAA-ACCTCTG-------------------TCCTAG--GCGTACTTT--------------TTGA-C-GATGTT-GGC----TTTT-TC-CTTTAAATTTTTACTTTAAAATACTGG-ATTTGGG-GCGTTGACGCC---------TTCAT--GCAGA-TG-GGT-CGC-G-ACC----GTGGGTGC---CTG-TCT-TGATT-T---GAGGT-GGTGGG-----------------------CTTG---TTTTGGGTTTGT-----GGTATCCA----------TGGT-TGGT--TCTTGCGCT--GTGGGTC--A-TGAGTGTTTGGA-TTGATGGGT-G--GTGT---TA-CGCGTTGGGTG-GATACCG-CGATGA-TTGGGGTT--------------------TTAATA--TAT--A----GAATAAGT---TTAATATCAA--AGGGCGTTTGGGGT---------AAACTGT-GGTG---GCTTTAA-----------CCTATATAGCTT-TAGCTACC-TTAGTATA--TTTTAGCTTAAC-G----TCCTGGTAAGGT-TGCAT--C--TAT----TGTAAAG-TTAGG-CTGTCTA---------CACATA--CTT-GTCTCT-CT-TATTT-----GTGATC-TATG-TATA------------------------------ATGCGT-AT--T--ATGT-----G---ATGTC------TAGAGCT---ATGT--TAGAGTGTATGT--T---ATAC--GTATAT-TCCTATC-A--------C-TAAAGTGAC--TGGTTC-CTATAGAG-GTG-C-A---------AA-GCA---G-GTGTT-ATGGATGGA-ATGCGCTGA-AAATTCATAAA-AAT-----------CCTGAAA---AATGGTGGAAAATGGGCAAAA--A-------TCCCAAACT------------------TTTCTG-----------------GTCCTCCGGGTA-GGG-GCGTTC---------------------------------------------------------------------------------------------------------------------------------------------------------------------------------------------------------------------------------------------------------------------------------------------------</ns2:sequence><ns2:name>JX156544.1_Leishmania_chagasi_isolate_Dog2_clone_24_note_minicircle_class_30,_partial_sequence;_kinetoplast</ns2:name></ns2:Sequence><ns2:Sequence dsseqid="sq402" id="sq401"><ns2:sequence>-------------------------------------------------------------------------------------------------------------------------------------------------------------------------------------------------------------------------------GG-TTGGTGTAAAATAGGGCCGGGTGGCCGGG-----AATTGGCT----------CC-TGGACTGGATTGCCCTGAA-ACCTTGG-------------------GCCTGG--AGGCTTGTTTTGGG--ATTG-G-CTGGAG-ATTCTC-TTT----ACTT-TT-GGTCTTTTA-AACTGTGGGTTTTGGGT-G-TGCGT-TGG-ATTGAG-----G--GTTGG-C--GTTTG-AG-TT--ACTTC-TTT---------GATG-GTTG-TTTGTGACT-C-GCTTTGG-TTACT------TGTT------T----------GAGGTTTGGCTTTGGATGC-CGTTGATTGCG--------TCGT-TGGTT-TG-G---AT--TTTAAT---G-GGTGTGGGCTGGTCTTT-TGGG-A-TGGGT-------GTGG---TGT-G-ACTCC-AGTGGG-T-TACTTTCG-TGTG----ATAA----CTTAATA--TTG--A----TTATAATT---AATATTATAA--T-GC---GTAAGCT--GTT-GGTGGCGTGGGGAAG---ACTTTAGTT-CT----TCG-GCCCTAAG---CTATATAT-TTAGTCAT--ACGTCCG-CTACTG--GTGGGT-GGTATGT-CG--T--A--G---------------------ATATAAGTAT----GCTTTAT--GT--GTCACT-CT-ATATA-----CTC------TA-TTCTGTCTAATTT--------TA---------TGTTCTCG-AG--T--AAG------TT-TGTATT------A-----ATCTGTAT--TATATA--------------GT--ATGATG-GACTGTT-G----TAGTA-TGTAACAC----TTAC---TGATTGT-TAC-C-GA---AA---GA-TAT---A-CCTAA-AGTCTTCTG-GGTGGATCG-GAATTGGTGAA-AAT-----------GGTGAAA---AATGGCCAAAAAATGAGGAAA--A-------TCCCAAACT------------------TTTCTG-----------------GTCCTCCGGGTA-GGG-GCGTTC---------------------------------------------------------------------------------------------------------------------------------------------------------------------------------------------------------------------------------------------------------------------------------------------------</ns2:sequence><ns2:name>JX156545.1_Leishmania_chagasi_isolate_Human_clone_31_note_minicircle_class_31,_partial_sequence;_kinetoplast</ns2:name></ns2:Sequence><ns2:Sequence dsseqid="sq404" id="sq403"><ns2:sequence>-------------------------------------------------------------------------------------------------------------------------------------------------------------------------------------------------------------------------------GG-TTGGTGTAAAATAGGGCCGGGTGGTCCGGGGGATTCGGGGGGAAATTGGCCTTCCTGGGCTGGGGTGTGCTGAA-ACCTTGG-------------------GTCTGG--AGGCTTTGTTTTTT--GGGT-T-G--GAT-TTTTCG-TGA----GGAT-TT-GGCTTGTTA-AGT-GGCTTGTTGGCTG-TCGGTTA-TGC-GTGTGC------------TGG--TTGGT-TT-CAT-GCGTT-GTTTGGGTGGA------------TT-GG-TG-T-GATCTTG-GGTT-----G-ATGTTGGG--T--G--GAGTAC-CTC-----GTTAATTGAAGGTTTGGGCCCTAGTGTTGGGGT-GGGAG-TTTTA-TAC--G--AATG--G-GGGTTGACCCTG-G-CGTGGAG-A--GTTA---AT-GCCCTTGGCTG-G-TATGG-GTGTGG-T-TGACCTCT-CCCT-----TGC----TTTGATA--TTA--A----TAT---------TAATTATGGTATAAATGGTTATAGT--GAT-GGTGGCTATGGCCAA---GGGGTAACC-TATAG--TTTATATAGGGCG-TTAGGCGA-TAAGGCTA--CCGGA-------GT-----ATTGCGTAGGT-AGTAT--A--TAA----GCCTAT------C-ATACGTCCTAG----ATCTAGT--C-----ACAT-AT-TATTC-----TCTA-----TT-TATT-GTTGATTT--------G----------TTTATATG-TTT-G--ATGT-----TA-TATGTG------GTGTGTGTATCTA----GTAGACTGATA--A---TACA--GAGT---------A-C-----TATC-TAGTGCTAA--AGACTGCTGCCTTGG-TAG-G-CG---TG---AA-TTG---G-A-AAC-TGGAGTGAT-TTGGCTGAA-AAATCCTCGAA-AAT----------CCTCGAGA---ATCCTCGAGAATGGGGGGAAT--T-------TCCAAAC-T------------------TTTCTG-----------------GTCCTCCGGGTA-GGG-GCGTTC---------------------------------------------------------------------------------------------------------------------------------------------------------------------------------------------------------------------------------------------------------------------------------------------------</ns2:sequence><ns2:name>JX156546.1_Leishmania_chagasi_isolate_Dog2_clone_9_note_minicircle_class_32,_partial_sequence;_kinetoplast</ns2:name></ns2:Sequence><ns2:Sequence dsseqid="sq406" id="sq405"><ns2:sequence>-------------------------------------------------------------------------------------------------------------------------------------------------------------------------------------------------------------------------------GG-TTGGTGTAAAATAGGGCCGGGTGGTCCGGGGGATT-CGGGGGAAATTGGCCTTCCTGGGCTGGGGTGTGCTGAA-ACCTTGG-------------------GTCTGG--AGGCTTTGTTTTTT--GGGT-T-G--GAT-TTTTCG-TGA----GGAT-TT-GGCTTGTTA-AGT-GGCTTGTTGGCTG-TCGGTTA-TGC-GTGTGC------------TGG--TTGGT-TT-CAT-GCGTT-GTTTGGGTGGA------------TTGGG-TG-T-GATCTTG-GGTT-----G-ATGTTGGG--T--G--GAGTAC-CTC-----GTTAATTGAAGGTTTGGGCCCTAGTGTTGGGGT-GGGAG-TTTTA-TAC--G--AATG--G-GGGTTGACCCTG-G-CGTGGAG-A--GTTA---AT-GCCCTTGGCTG-G-TATGG-GTGTGG-T-TGACCTCT-CCCT-----TGC----TTTGATA--TTA--A----TAT---------TAATTTTGGTATAAATGGTTATAGT--GAT-GGTGGCTATGGCCAA---GGGGTAACC-TATAG--TTTATATAGGGCG-TTAGGCGA-TAAGGCTA--CCGGA-------GT-----ATTGCGTAGGT-AGTAT--A--TAA----GCCTAT------C-ATACGTCCTAG----ATCTAGT--C-----ACAT-AT-TATTC-----TCTA-----TT-TATT-GTTGATTT--------G----------TTTATATG-TTT-G--ATGT-----TA-TATGTG------GTGTGTGTATCTA----GTAGACTGATA--A-----CA--GAGT---------A-C-----TATC-TAGTGCTAA--AGACTGCTGCCTTGG-TAG-G-CG---TG---AA-TTG---G-A-AAC-TGGAGTGAT-TTGGCTGAA-AAATCCTCGAA-AAT----------CCTCGAGA---ATCCTCGAGAATGGGGGGAAT--T-------TCCAAAC-T------------------TTTCTG-----------------GTCCTCCGGGTA-GGG-GCGTTC---------------------------------------------------------------------------------------------------------------------------------------------------------------------------------------------------------------------------------------------------------------------------------------------------</ns2:sequence><ns2:name>JX156547.1_Leishmania_chagasi_isolate_Dog2_clone_47_note_minicircle_class_32,_partial_sequence;_kinetoplast</ns2:name></ns2:Sequence><ns2:Sequence dsseqid="sq408" id="sq407"><ns2:sequence>-------------------------------------------------------------------------------------------------------------------------------------------------------------------------------------------------------------------------------GG-TTGGTGTAAAATAGGGCCGGGTGGT-CCGGGAAATTCGGGG--------------------GGAATTGGCCTCC-----------------------------CTGG---GCTAGGTTGGTG--GGAAT-A-TGGCCT-CCTGAC--CC----GTATAATTTTGGGTTTT-GGTATTTGGAGCCGTTT-T--GAA--GAC-TTCTTC-----C--CCTTT-G--AAACT-TT-TG--TTTTT-T---G--------GGC-TGGG-GTGCTGTTT-T-GAGGCTG-GACGTT---T-CTTCTTT---G--G--AGTTGGGTGTTTGGGGGTTGTGCTCGGTTTTGGTA-----TTGGCTGC-TCGCG-GTGGGGTGC-----TCTG--TGAGGTAGACATTGACTTTGGCGA-TTAGTTGGCTTG-GGTGATATAGG-T-GGGTA-TGA--G-TGTGAG------GTG--T-TT--------GATC----AT--A----GAATAAG--------TTAATA--T-TT--AAGTTAGG--GGT-GTAGCTTG-ACGCA----TGGGATGTG-CCGC-TATAGGAGGC-------TAC--TAGCC--TACT--GGT----GTATA-G--ATGAATGGTAA-GA-TTACT--G--TTT----AT-CTAT-ATATTATAACTT-ACTA----TCTAAAT--AC--AACCTA-TG-CACTC-----G--AAT-TTTA-CTTT-TTAGTTTG--------GT---------GTTATATG-TCTAGAGTTATA---TGT-AGTGAT------ACTGTTAATGTATG--CTTACCTATACG-------ATT-------------ACC-A---GATATA-CGTGGGCCT-GTAGGCTATGGGATTTGTG-------------------G---A-AATGGTTGAACTGTT-AGGGGGAAT-GTG--TGAAAA-ATC-----------CCGAAAA---AT-CCCGAAAAATG-GGGGGA--A-------TCCCAAACT------------------TTTCTG-----------------GTCC-TCCGGGT-AGG-GGCGTTC--------------------------------------------------------------------------------------------------------------------------------------------------------------------------------------------------------------------------------------------------------------------------------------------------</ns2:sequence><ns2:name>JX156548.1_Leishmania_chagasi_isolate_Dog1_clone_19_note_minicircle_class_33,_partial_sequence;_kinetoplast</ns2:name></ns2:Sequence><ns2:Sequence dsseqid="sq410" id="sq409"><ns2:sequence>-------------------------------------------------------------------------------------------------------------------------------------------------------------------------------------------------------------------------------GG-TTGGTGTAAAATAGGGCCGGGTGGT-CCGGGAAATTCGGGG--------------------GGAATTGGCCTCC-----------------------------CTGG---GCTAGGTTGGTG--GGAAT-A-TGGCCT-CCTGAC--CC----GTATAATTTTGGGTTTT-GGTATTTGGAGCCGTTT-T--GAA--GAC-TTCTTC-----C--CCTTT-G--AAACT-TT-TG--TTTTT-T---G--------GGC-TGGG-GTGCTGTTT-T-GAGGCTG-GACGTT---T-CTTCTTT---G--G--AGTTGGGTGTTTGGGGGTTGTGCTCGGTTTTGGTA-----TTGGCTGC-TCGCG-GTGGGGTGC-----TCTG--TGAGGTAGACATTGACTTTGGCGA-TTAGTTGGCTTG-GGTGATATAGG-T-GGGTA-TGA--G-TGTGAG------GTG--T-TT--------GATC----AT--A----GAATAAG--------TTAATA--T-TT--AAGTTAGG--GGT-GTAGCTTG-ACGCA----TGGGATGTG-CCGC-TATAGGAGGC-------TAC--TAGCC--TACT--GGT----GTATA-G--ATGAATGGTAA-GA-TTACT--G--TTT----AT-CTAT-ATATTATAACTT-ACTA----TCTAAAT--AC--AACCTA-TG-CACTC-----G--AAT-TTTA-CTTT-TTAGTTTG--------GT---------GTTATATG-TCTAGAGTTATA---TGT-AGTGAT------ACTGTTAATGTATG--CTTACCTATACG-------ATT-------------ACC-A---GATATA-CGTGGGCCT-GTAGGCTATGGGATTTGTG-------------------G---A-AATGGTTGAACTGTT-AGGGGGAAT-GTG--TGAAAA-ATC-----------CCGAAAA---AT-CCCGAAAAATG-GGGGGA--A-------TCCCAAACT------------------TTTCTG-----------------GTCC-TCCGGGT-AGG-GGCGTTC--------------------------------------------------------------------------------------------------------------------------------------------------------------------------------------------------------------------------------------------------------------------------------------------------</ns2:sequence><ns2:name>JX156549.1_Leishmania_chagasi_isolate_Dog1_clone_10_note_minicircle_class_33,_partial_sequence;_kinetoplast</ns2:name></ns2:Sequence><ns2:Sequence dsseqid="sq412" id="sq411"><ns2:sequence>-------------------------------------------------------------------------------------------------------------------------------------------------------------------------------------------------------------------------------GG-TTGGTGTAAAATAGGGCCGGGTGGT-CCGGGAAATTCGGGG--------------------GGAATTGGCCTCC-----------------------------CTGG---GCTAGGTTGGTG--GGAAT-A-TGGCCT-CCTGAC--CC----GTATAATTTTGGGTTTT-GGTATTTGGAGCCGTTT-T--GAA--GAC-TTCTTC-----C--CCTTT-G--AAACT-TT-TG--TTTTT-T---G--------GGC-TGGG-GTGCTGTTT-T-GAGGCTG-GACGTT---T-CTTCTTT---G--G--AGTTGGGTGTTTGGGGGTTGTGCTCGGTTTTGGTA-----TTGGCTGC-TCGCG-GTGGGGTGC-----TCTG--TGAGGTAGACATTGACTTTGGCGA-TTAGTTGGCTTG-GGTGATATAGG-T-GGGTA-TGA--G-TGTGAG------GTG--T-TT--------GATC----AT--A----GAATAAG--------TTAATA--T-TT--AAGTTAGG--GGT-GTAGCTTG-ACGCA----TGGGATGTG-CCGC-TATAGGAGGC-------TAC--TAGCC--TACT--GGT----GTATA-G--ATGAGTGGTAA-GA-TTACT--G--TTT----AT-CTAT-ATATTATAACTT-ACTA----TCTAAAT--AC--AACCTA-TG-CACTC-----G--AAT-TTTA-CTTT-TTAGTTTG--------GT---------GTTATATG-TCTAGAGTTATA---TGT-AGTGAT------ACTGTTAATGTATG--CTTACCTATACG-------ATT-------------ACC-A---GATATA-TGTGGGCCT-GTAGGCTATGGGATTTGTG-------------------G---A-AATGGTTGAACTGTT-AGGGGGAAT-GTG--TGAAAA-ATC-----------CCGAAAA---AT-CCCGAAAAATG-GGGGGA--A-------TCCCAAACT------------------TTTCTG-----------------GTCC-TCCGGGT-AGG-GGCGTTC--------------------------------------------------------------------------------------------------------------------------------------------------------------------------------------------------------------------------------------------------------------------------------------------------</ns2:sequence><ns2:name>JX156550.1_Leishmania_chagasi_isolate_Lutzomyia_longipalpis_clone_14_note_minicircle_class_33,_partial_sequence;_kinetoplast</ns2:name></ns2:Sequence><ns2:Sequence dsseqid="sq414" id="sq413"><ns2:sequence>-------------------------------------------------------------------------------------------------------------------------------------------------------------------------------------------------------------------------------GG-TTGGTGTAAAATAGGGCCGGGTGGT-CCGGGAAATTCGGGG--------------------GGAATTGGCCTCC-----------------------------CTGG---GCTAGGTTGGTG--GGAAT-A-TGGCCT-CCTGAC--CC----GTATAATTTTGGGTTTT-GGTATTTGGAGCCGTTT-T--GAA--GAC-TTCTTC-----C--CTTTT-G--AAACT-TT-TG--TTTTT-T---G--------GGC-TGGG-GTGCTGTTT-T-GAGGCTG-GACGTT---T-CTTCTTT---G--G--AGTTGGGTGTTTGGGGGTTGTGCTCGGTTTTGGTA-----TTGGCTGC-TCGCG-GTGGGGTGC-----CCTG--TGAGGTAGACATTGACTTTGGCGA-TTAGTTGGCTTG-GGTGATATAGG-T-GGGTA-TGA--G-TGTGAG------GTG--T-TT--------GATC----AT--A----GAATAAG--------TTAATA--T-TT--AAGTTAGG--GGT-GTAGCTTG-ACGCA----TGGGATGTG-CCGC-TATAGGAGGC-------TAC--TAGCC--TACT--GGT----GTATA-G--ATGAATGGTAA-GA-TTACT--G--TTT----AT-CTAT-ATATTATAACTT-ACTA----TCTAAAT--AC--AACCTA-TG-CACTC-----G--AAT-TTTA-CTTT-TTAGTTTG--------GT---------GTTATATG-TCTAGAGTTATA---TGT-AGTGAT------ACTGTTAATGTATG--CTTACCTATACG-------ATT-------------ACC-A---GATATA-TGTGGGCCT-GTAGGCTATGGGATTTGTG-------------------G---A-AATGGTTGAACTGTT-AGGGGGAAT-GTG--TGAAAA-ATC-----------CCGAAAA---AT-CCCGAAAAATG-GGGGGA--A-------TCCCAAACT------------------TTTCTG-----------------GTCC-TCCGGGT-AGG-GGCGTTC--------------------------------------------------------------------------------------------------------------------------------------------------------------------------------------------------------------------------------------------------------------------------------------------------</ns2:sequence><ns2:name>JX156551.1_Leishmania_chagasi_isolate_Dog3_clone_8_note_minicircle_class_33,_partial_sequence;_kinetoplast</ns2:name></ns2:Sequence><ns2:Sequence dsseqid="sq416" id="sq415"><ns2:sequence>-------------------------------------------------------------------------------------------------------------------------------------------------------------------------------------------------------------------------------GG-TTGGTGTAAAAT-AGG-----------GCGGGGGTCGGGGGATTTTGGGT-ATT-TTGGCCAGGTCGGCCTGGG-ACCCTGG-------------------GTCTGG--AGGCTTGTTTTTGC--TTCG-T-TCAGAA-TTCTTC-TTT----AATT-TT-TATCTTTTA--AATTGGGGATTTGGTG-GGTTTGG-GGC-TTGGTCA----T--GGCTT-G--TTTGG-GG-TTG-GGTGC-CCTATAGCGCT-GGG--TGT--TTTGGGATT-T-ATTGTTT-TCTT--------GGTGGAC-----T--TTAATGTTTTTAATTTGTAATACCATGGTGGG---------TTGGGCC-TTGGT-TTGAGACTT--TGGATTT--A-GAGTTTGGCTTCTCATAGGC------GGGT-------GGTTTAGTTT-G-CGCCG--CA-GG-TCAGACTGAT-ATTAA-A-GGTA----ACTAATA--CTA--G----CTTTACAT---AGAGGTCTAT--A--G--GTACATGG--TAT--GACGT------------TCGTAACAG-CTG---GGCGGCTATTAGAT-ATAACGGG-CATGTTGT--AGACAGGCGTA-------GAGTTATATTAT-AG-----G--TTA----CG-ATGA-GACTTCAAGTTATAGCC----TACATAC--ATG-CTATTT-AT-GTCAA-----GTT------TC-T-------GTTTG--------TT---------GGTTTTA--AGTAT--TGGT-----GT-TATTTA------CA----GTTTGAGT--TATATAGCATAC--A---GTTC--CACAGT-ATACATG-T----TGCTA--CTGCTGAC-CGAGCA--CTAAAGCG-TTC-T-GT---TG---GT---G---G-GAGTT-GG----------TGTC-AA-AATCG-TCAAA-AAA-----------CGCCAAAAATCGTCAAAAAT--GG-GCCAAA--A-------TCCCAAACT------------------TTTCTG-----------------GTCCTTCGGGTA-GGG-GCGTTC---------------------------------------------------------------------------------------------------------------------------------------------------------------------------------------------------------------------------------------------------------------------------------------------------</ns2:sequence><ns2:name>JX156552.1_Leishmania_chagasi_isolate_Dog2_clone_28_note_minicircle_class_34,_partial_sequence;_kinetoplast</ns2:name></ns2:Sequence><ns2:Sequence dsseqid="sq418" id="sq417"><ns2:sequence>-------------------------------------------------------------------------------------------------------------------------------------------------------------------------------------------------------------------------------GG-TTGGTGTAAAAT-AGG-----------GCGGGGGTCGGGGGATTTTGGGT-ATT-TTGGCCAGGTCGGCCTGGG-ACCCTGG-------------------GTCTGG--AGGCTTGTTTTTGC--TTCG-T-TCAGAA-TTCTTC-TTT----AATT-TT-TATCTTTTA--AATTGGGGATTTGGTG-GGTTTGG-GAC-TTGGTCA----T--GGCTT-G--TTTGG-GG-TTG-GGTGC-CCTATAGCGCT-GGG--TGT--TTTGGGATT-T-ATTGTTT-TCTT--------GGCGGAC-----T--TTAATGTTTTTAATTTGTAATACCATGGTGGG---------TTGGGCC-TTGGT-TTGAGACTT--TGGATTT--A-GAGTTTGGCTTCTCATAGGC------GGGT-------GGTTTAGTTT-G-CGCCG--CA-GG-TCAGACTGAT-ATTAA-A-GGTA----ACTAATA--TTA--G----CTTTACAT---AGAGGTCTAT--A--G--GTACATGG--TAT--GACGT------------TCGTAACAG-CTG---GGCGGCTATTAGAT-ATAACGGG-CATGTTGT--AGACAGGCGTA-------GAGTTATATTAT-AG-----G--TTA----CG-ATGA-GACTTCAAGTTATAGCC----TACATAC--ATG-CTATTT-AT-GTCAA-----GTT------TC-T-------GTTTG--------TT---------GGTTTTA--AGTAT--TGGT-----GT-TATTTA------CA----GTTTGAGT--TATATAGCATAC--A---GTTC--CACAGT-ATACATG-T----TGCTA--CTGCTGAC-CGAGCA--CTAAAGCG-TTC-T-GT---TG---GT---G---G-GAGTT-GG----------TGTC-AA-AATCG-TCAAA-AAA-----------CGCCAAAAATCGTCAAAAAT--GG-GCCAAA--A-------TCCCAAACT------------------TTTCTG-----------------GTCCTTCGGGTA-GGG-GCGTTC---------------------------------------------------------------------------------------------------------------------------------------------------------------------------------------------------------------------------------------------------------------------------------------------------</ns2:sequence><ns2:name>JX156553.1_Leishmania_chagasi_isolate_MS2Dog_clone_5_note_minicircle_class_34,_partial_sequence;_kinetoplast</ns2:name></ns2:Sequence><ns2:Sequence dsseqid="sq420" id="sq419"><ns2:sequence>-------------------------------------------------------------------------------------------------------------------------------------------------------------------------------------------------------------------------------GG-TTGGTGTAAAAT-AGG-----------GCGGGGGTCGGGGGATTTTGGGT-ATT-TTGGCCAGGTCGGCCTGGG-ACCCTGG-------------------GTCTGG--AGGCTTGTTTTTGC--TTCG-T-TCAGAA-TTCTTC-TTT----AATT-TT-TATCTTTTA--AATTGGGGATTTGGTG-GGTTTGG-GAC-TTGGTCA----T--GGCTT-G--TTTGG-GG-TTG-GGTGC-CCTATAGCGCT-GGG--TGT--TTTGGGATT-T-ATTGTTT-TCTT--------GGCGGAC-----T--TTAATGTTTTTAATTTGTAATACCATGGTGGG---------TTGGGCC-TTGGT-TTGAGACTT--TGGATTT--A-GAGTTTGGCTTCTCATAGGC------GGGT-------GGTTTAGTTT-G-CGCCG--CA-GG-TCAGACTGAT-ATTAA-A-GGTA----ACTAATA--TTA--G----CTTTACAT---AGAGGTCTAT--A--G--GTACATGG--TAT--GACGT------------TCGTAACAG-CTG---GGCGGCTATTAGAT-ATAACGGG-CGTGTTGT--AGACAGGCGTA-------GAGTTATATTAT-AG-----G--TTA----CG-ATGA-GACTTCAAGTTATAGCC----TACATAC--ATG-CTATTT-AT-GTCAA-----GTT------TC-T-------GTTTG--------TT---------GGTTTTA--AGTAT--TGGT-----GT-TATTTA------CA----GTTTGAGT--TATATAGCATAC--A---GTTC--CACAGT-ATACATG-T----TGCTA--CTGCTGAC-CGAGCA--CTAAAGCG-TTC-T-GT---TG---GT---G---G-GAGTT-GG----------TGTC-AA-AATCG-TCAAA-AAA-----------CGCCAAAAATCGCCAAAAAT--GG-GCCAAA--A-------TCCCAAACT------------------TTTCTG-----------------GTCCTTCGGGTA-GGG-GCGTTC---------------------------------------------------------------------------------------------------------------------------------------------------------------------------------------------------------------------------------------------------------------------------------------------------</ns2:sequence><ns2:name>JX156554.1_Leishmania_chagasi_isolate_Human_clone_63_note_minicircle_class_34,_partial_sequence;_kinetoplast</ns2:name></ns2:Sequence><ns2:Sequence dsseqid="sq422" id="sq421"><ns2:sequence>-------------------------------------------------------------------------------------------------------------------------------------------------------------------------------------------------------------------------------GG-TTGGTGTAAAAT-AGG-----------GCGGGGGTCGGGGGATTTTGGGT-ATT-TTGGCCAGGTCGGCCTGGG-ACCCTGG-------------------GCCTGG--AGGCTTGTTTTTGC--TTCG-T-TCAGAA-TTCTTC-TTT----AATT-TT-TATCTTTTA--AATTGGGGATTTGGTG-GGTTTGG-GAC-TTGGTCA----T--GGCTT-G--TTTGG-GG-TTG-GGTGC-CCTATAGCGCT-GGG--TGT--TTTGGGATT-T-ATTGTTT-TCTT--------GGCGGAC-----T--TTAATGTTTTTAATTTGTAATACCATGGTGGG---------TTGGGCC-TTGGT-TTGAGACTT--TGGATTT--A-GAGTTTGGCTTCTCATAGGC------GGGT-------GGTTTAGTTT-G-CGCCG--CA-GG-TCAGACTGAT-ATTAA-A-GGTA----ACTAATA--TTA--G----CTTTACAT---AGAGGTCTAT--A--G--GTACATGG--TAT--GACGT------------TCGTAACAG-CTG---GGCGGCTATTAGAT-ATAACGGG-CATGTTGT--AGACAGGCGTA-------GAGTTATATTAT-AG-----G--TTA----CG-ATGA-GACTTCAAGTTATAGCC----TACATAC--ATG-CTATTT-AT-GTCAA-----GTT------TC-T-------GTTTG--------TT---------GGTTTTA--AGTAT--TGGT-----GT-TATTTA------CA----GTTTGAGT--TATATAGCATAC--A---GTTC--CACAGT-ATACATG-T----TGCTA--CTGCTGAC-CGAGCA--CTAAAGCG-TTC-T-GT---TG---GT---G---G-GAGTT-GG----------TGTC-AA-AATCG-TCAAA-AAA-----------CGCCAAAAATCGTCAAAAAT--GG-GCCAAA--A-------TCCCAAACT------------------TTTCTG-----------------GTCCTTCGGGTA-GGG-GCGTTC---------------------------------------------------------------------------------------------------------------------------------------------------------------------------------------------------------------------------------------------------------------------------------------------------</ns2:sequence><ns2:name>JX156555.1_Leishmania_chagasi_isolate_Human_clone_20_note_minicircle_class_34,_partial_sequence;_kinetoplast</ns2:name></ns2:Sequence><ns2:Sequence dsseqid="sq424" id="sq423"><ns2:sequence>-------------------------------------------------------------------------------------------------------------------------------------------------------------------------------------------------------------------------------GG-TTGGTGTAAAAT-AGG-----------GCGGGGGTCGGGGGATTTTGGGT-ATT-TTGGCCAGGTCGGCCTGGG-ACCCTGG-------------------GTCTGG--AGGCTTGTTTTTGC--TTCG-T-TCAGAA-TTCTTC-TTT----AATT-TT-TATCTTTTA--AATTGGGGATTTGGTG-GGTTTGG-GAC-TTGGTCA----T--GGCTT-G--TTTGG-GG-TTG-GGTGC-CCTATAGCGCT-GGG--TGT--TTTGGGATT-T-ATTGTTT-TCTT--------GGCGGAC-----T--TTAATGTTTTTAATTTGTAATACCATGGTGGG---------TTGGGCC-TTGGT-TTGAGACTT--TGGATTT--A-GAGTTTGGCTTCTCATAGGC------GGGT-------GGTTTAGTTT-G-CGCCG--CA-GG-TCAGACTGAT-ATTAA-A-GGTA----ACTAATA--TTA--G----CTTTACAT---AGAGGTCTAT--A--G--GTACATGG--TAT--GACGT------------TCGTAACAG-CTG---GGCGGCTATTAGAT-ATAACGGG-CATGTTGT--AGACAGGCGTA-------GAGTTATATTAT-AG-----G--TTA----CG-ATGA-GACTTCAAGTTATAGCC----TACATAC--ATG-CTATTT-AT-GTCAA-----GTT------TC-T-------GTTTG--------TT---------GGTTTTA--AGTAT--TGGT-----GT-TATTTA------CA----GTTTGAGT--TATATAGCATAC--A---GTTC--CACAGT-ATACATG-T----TGCTA--CTGCTGAC-CGAGCA--CTAAAGCG-TTC-T-GT---TG---GT---G---G-GAGTT-GG----------TGTC-AA-AATCG-TCAAA-AAA-----------CGCCAAAAATCGTCAAAAAT--GG-GCCAAA--A-------TCCCAAACT------------------TTTCTG-----------------GTCCTTCGGGTA-GGG-GCGTTC---------------------------------------------------------------------------------------------------------------------------------------------------------------------------------------------------------------------------------------------------------------------------------------------------</ns2:sequence><ns2:name>JX156556.1_Leishmania_chagasi_isolate_MS2Dog_clone_17_note_minicircle_class_34,_partial_sequence;_kinetoplast</ns2:name></ns2:Sequence><ns2:Sequence dsseqid="sq426" id="sq425"><ns2:sequence>-------------------------------------------------------------------------------------------------------------------------------------------------------------------------------------------------------------------------------GG-TTGGTGTAAAAT-AGG-----------GCGGGGGTCGGGGGATTTTGGGT-ATT-TTGGCCAGGTCGGCCTGGG-ACCCTGG-------------------GTCTGG--AGGCTTGTTTTTGC--TTCG-T-TCAGAA-TTCTTC-TTT----AATT-TT-TATCTTTTA--AATTGGGGATTTGGTG-GGTTTGG-GAC-TTGGTCA----T--GGCTT-G--TTTGG-GG-TTG-GGTGC-CCTATAGCGCT-GGG--TGT--TTTGGGATT-T-ATTGTTT-TCTT--------GGCGGAC-----T--TTAATGTTTTTAATTTGTAATACCATGGTGGG---------TTGGGCC-TTGGT-TTGAGACTT--TGGATTT--A-GAGTTTGGCTTCTCATAGGC------GGGT-------GGTTTAGTTT-G-CGCCG--CA-GG-TCAGACTGAT-ATTAA-A-GGTA----ACTAATA--TTA--G----CTTTACAT---AGAGGTCTAT--A--G--GTACATGG--TAT--GACGT------------TCGTAACAG-CTG---GGCGGCTATTAGAT-ATAACGGG-CATGTTGT--AGACAGGCGTA-------GAGTTATATTAT-AG-----G--TTA----CG-ATGA-GACTTCAAGTTATAGCC----TACATAC--ATG-CTATTT-AT-GTCAA-----GTT------TC-T-------GTTTG--------TT---------GGTTTTA--AGTAT--TGGT-----GT-TATTTA------CA----GTTTGAGT--TATATAGCATAC--A---GTTC--CACAGT-ATACATG-T----TGCTA--CTGCTGAC-CGAGCA--CTAAAGCG-TTC-T-GT---TG---GT---G---G-GAGTT-GG----------TGTC-AA-AATCG-TCAAA-AAA-----------CGCCAAAAATCGTCAAAAAT--GG-GCCAAA--A-------TCCCAAACT------------------TTTCTG-----------------GTCCTTCGGGTA-GGG-GCGTTC---------------------------------------------------------------------------------------------------------------------------------------------------------------------------------------------------------------------------------------------------------------------------------------------------</ns2:sequence><ns2:name>JX156557.1_Leishmania_chagasi_isolate_MS2Dog_clone_34_note_minicircle_class_34,_partial_sequence;_kinetoplast</ns2:name></ns2:Sequence><ns2:Sequence dsseqid="sq428" id="sq427"><ns2:sequence>-------------------------------------------------------------------------------------------------------------------------------------------------------------------------------------------------------------------------------GG-TTGGTGTAAAAT-AGG-----------GCGGGGGTCGGGGGATTTTGGGT-ATT-TTGGCCAGGTCGGCCTGGG-ACCCTGG-------------------GTCTGG--AGGCTTGTTTTTGC--TTCG-T-TCAGAA-TTCTTC-TTT----AATT-TT-TATCTTTTA--AATTGGGGATTTGGTG-GGTTTGG-GAC-TTGGTCA----T--GGCTT-G--TTTGG-GG-TTG-GGTGC-CCTATAGCGCT-GGG--TGT--TTTGGGATT-T-ATTGTTT-TCTT--------GGCGGAC-----T--TTAATGTTTTTAATTTGTAATACCATGGTGGG---------TTGGGCC-TTGGT-TTGAGACTT--TGGATTT--A-GAGTTTGGCTTCTCATAGGC------GGGT-------GGTTTAGTTT-G-CGCCG--CA-GG-TCAGACTGAT-ATTAA-A-GGTA----ACTAATA--TTA--G----CTTTACAT---AGAGGTCTAT--A--G--GTACATGG--TAT--GACGT------------TCGTAACAG-CTG---GGCGGCTATTAGAT-ATAACGGG-CGTGTTGT--AGACAGGCGTA-------GAGTTATATTAT-AG-----G--TTA----CG-ATGA-GACTTCAAGTTATAGCC----TACATAC--ATG-CTATTT-AT-GTCAA-----GTT------TC-T-------GTTTG--------TT---------GGTTTTA--AGTAT--TGGT-----GT-TATTTA------CA----GTTTGAGT--TATATAGCATAC--A---GTTC--CACAGT-ATACATG-T----TGCTA--CTGCTGAC-CGAGCA--CTAAAGCG-TTC-T-GT---TG---GT---G---G-GAGTT-GG----------TGTC-AA-AATCG-TCAAA-AAA-----------CGCCAAAAATCGTCAAAAAT--GG-GCCAAA--A-------TCCCAAACT------------------TTTCTG-----------------GTCCTTCGGGTA-GGG-GCGTTC---------------------------------------------------------------------------------------------------------------------------------------------------------------------------------------------------------------------------------------------------------------------------------------------------</ns2:sequence><ns2:name>JX156558.1_Leishmania_chagasi_isolate_Human_clone_30_note_minicircle_class_34,_partial_sequence;_kinetoplast</ns2:name></ns2:Sequence><ns2:Sequence dsseqid="sq430" id="sq429"><ns2:sequence>-------------------------------------------------------------------------------------------------------------------------------------------------------------------------------------------------------------------------------GG-TTGGTGTAAAAT-AGG-----------GCGGGGGTCGGGGGATTTTGGGT-ATT-TTGGCCAGGTCGGCCTGGG-ACCCTGG-------------------GTCTGG--AGGCTTGTTTTTGC--TTCG-T-TCAGAA-TTCTTC-TTT----AATT-TT-TATCTTTTA--AATTGGGGATTTGGTG-GGTTTGG-GAC-TTGGTCA----T--GGCTT-G--TTTGG-GG-TTG-GGTGC-CCTATAGCGCT-GGG--TGT--TTTGGGATT-T-ATTGTTT-TCTT--------GGCGGAC-----T--TTAATGTTTTTAATTTGTAATACCATGGTGGG---------TTGGGCC-TTGGT-TTGAGACTT--TGGATTT--A-GAGTTTGGCTTCTCATAGGC------GGGT-------GGTTTAGTTT-G-CGCCG--CA-GG-TCAGACTGAT-ATTAA-A-GGTA----ACTAATA--TTA--G----CTTTACAT---AGAGGTCTAT--A--G--GTACATGG--TAT--GACGT------------TCGTAACAG-CTG---GGCGGCTATTAGAT-ATAACGGG-CATGTTGT--AGACAGGCGTA-------GAGTTATATTAT-AG-----G--TTA----CG-ATGA-GACTTCAAGTTATAGCC----TACATAC--ATG-CTATTT-AT-GTCAA-----GTT------TC-T-------GTTTG--------TT---------GGTTTTA--AGTAT--TGGT-----GT-TATTTA------CA----GTTTGAGT--TATATAGCATAC--A---GTTC--CACAGT-ATACATG-T----TGCTA--CTGCTGAC-CGAGCA--CTAAAGCG-TTC-T-GT---TG---GT---G---G-GAGTT-GG----------TGTC-AA-AATCG-TCAAA-AAA-----------CGCCAAAAATCGTCAAAAAT--GG-GCCAAA--A-------TCCCAAACT------------------TTTCTG-----------------GTCCTTCGGGTA-GGG-GCGTTC---------------------------------------------------------------------------------------------------------------------------------------------------------------------------------------------------------------------------------------------------------------------------------------------------</ns2:sequence><ns2:name>JX156559.1_Leishmania_chagasi_isolate_MS2Dog_clone_11_note_minicircle_class_34,_partial_sequence;_kinetoplast</ns2:name></ns2:Sequence><ns2:Sequence dsseqid="sq432" id="sq431"><ns2:sequence>-------------------------------------------------------------------------------------------------------------------------------------------------------------------------------------------------------------------------------GG-TTGGTGTAAAAT-AGG-----------GCGGGGGTCGGGGGATTTTGGGT-ATT-TTGGCCAGGTCGGCCTGGG-ACCCTGG-------------------GTCTGG--AGGCTTGTTTTTGC--TTCG-T-TCAGAA-TTCTTC-TTT----AATT-TT-TATCTTTTA--AATTGGGGATTTGGTG-GGTTTGG-GAC-TTGGTCA----T--GGCTT-G--TTTGG-GG-TTG-GGTGC-CCTATAGCGCT-GGG--TGT--TTTGGGATT-T-ATTGTTT-TCTT--------GGCGGAC-----T--TTAATGTTTTTAATTTGTAATACCATGGTGGG---------TTGGGCC-TTGGT-TTGAGACTT--TGGATTT--A-GAGTTTGGCTTCTCATAGGC------GGGT-------GGTTTAGTTT-G-CGCCG--CA-GG-TCAGACTGAT-ATTAA-A-GGTA----ACTAATA--TTA--G----CTTTACAT---AGAGGTCTAT--A--G--GTACATGG--TAT--GACGT------------TCGTAACAG-CTG---GGCGGCTATTAGAT-ATAACGGG-CATGTTGT--AGACAGGCGTA-------GAGTTATATTAT-AG-----G--TTA----CG-ATGA-GACTTCAAGTTATAGCC----TACATAC--ATG-CTATTT-AT-GTCAA-----GTT------TC-T-------GTTTG--------TT---------GGTTTTA--AGTAT--TGGT-----GT-TATTTA------CA----GTTTGAGT--TATATAGCATAC--A---GTTC--CACAGT-ATACATG-T----TGCTA--CTGCTGAC-CGAGCA--CTAAAGCG-TTC-T-GT---TG---GT---G---G-GAGTT-GG----------TGTC-AA-AATCG-TCAAA-AAA-----------CGCCAAAAATCGTCAAAAAT--GG-GCCAAA--A-------TCCCAAACT------------------TTTCTG-----------------GTCCTTCGGGTA-GGG-GCGTTC---------------------------------------------------------------------------------------------------------------------------------------------------------------------------------------------------------------------------------------------------------------------------------------------------</ns2:sequence><ns2:name>JX156560.1_Leishmania_chagasi_isolate_MS2Dog_clone_45_note_minicircle_class_34,_partial_sequence;_kinetoplast</ns2:name></ns2:Sequence><ns2:Sequence dsseqid="sq434" id="sq433"><ns2:sequence>-------------------------------------------------------------------------------------------------------------------------------------------------------------------------------------------------------------------------------GG-TTGGTGTAAAAT-AGG-----------GCGGGGGTCGGGGGATTTTGGGT-ATT-TTGGCCAGGTCGGCCTGGG-ACCCTGG-------------------GTCTGG--AGGCTTGTTTTTGC--TTCG-T-TCAGAA-TTCTTC-TTT----AATT-TT-TATCTTTTA--AATTGGGGATTTGGTG-GGTTTGG-GAC-TTGGTCA----T--GGCTT-G--TTTGG-GG-TTG-GGTGC-CCTATAGCGCT-GGG--TGT--TTTGGGATT-T-ATTGTTT-TCTT--------GGCGGAC-----T--TTAATGTTTTTAATTTGTAATACCATGGTGGG---------TTGGGCC-TTGGT-TTGAGACTT--TGGATTT--A-GAGTTTGGCTTCTCATAGGC------GGGT-------GGTTTAGTTT-G-CGCCG--CA-GG-TCAGACTGAT-ATTAA-A-GGTA----ACTAATA--TTA--G----CTTTACAT---AGAGGTCTAT--A--G--GTACATGG--TAT--GACGT------------TCGTAACAG-CTG---GGCGGCTATTAGAT-ATAACGGG-CATGTTGT--AGACAGGCGTA-------GAGTTATATTAT-AG-----G--TTA----CG-ATGA-GACTTCAAGTTATAGCC----TACATAC--ATG-CTATTT-AT-GTCAA-----GTT------TC-T-------GTTTG--------TT---------GGTTTTA--AGTAT--TGGT-----GT-TATTTA------CA----GTTTGAGT--TATATAGCATAC--A---GTTC--CACAGT-ATACATG-T----TGCTA--CTGCTGAC-CGAGCA--CTAAAGCG-TTC-T-GT---TG---GT---G---G-GAGTT-GG----------TGTC-AA-AATCG-TCAAA-AAA-----------CGCCAAAAATCGTCAAAAAT--GG-GCCAAA--A-------TCCCAAACT------------------TTTCTG-----------------GTCCTTCGGGTA-GGG-GCGTTC---------------------------------------------------------------------------------------------------------------------------------------------------------------------------------------------------------------------------------------------------------------------------------------------------</ns2:sequence><ns2:name>JX156561.1_Leishmania_chagasi_isolate_MS2Dog_clone_32_note_minicircle_class_34,_partial_sequence;_kinetoplast</ns2:name></ns2:Sequence><ns2:Sequence dsseqid="sq436" id="sq435"><ns2:sequence>-------------------------------------------------------------------------------------------------------------------------------------------------------------------------------------------------------------------------------GG-TTGGTGTAAAAT-AGG-----------GCGGGGGTCGGGGGATTTTGGGT-ATT-TTGGCCAGGTCGGCCTGGG-ACCCTGG-------------------GTCTGG--AGGCTTGTTTTTGC--TTCG-T-TCAGAA-TTCTTC-TTT----AATT-TT-TATCTTTTA--AATTGGGGATTTGGTG-GGTTTGG-GAC-TTGGTCA----T--GGCTT-G--TTTGG-GG-TTG-GGTGC-CCTATAGCGCT-GGG--TGT--TTTGGGATT-T-ATTGTTT-TCTT--------GGCGGAC-----T--TTAATGTTTTTAATTTGTAATACCATGGTGGG---------TTGGGCC-TTGGT-TTGAGACTT--TGGATTT--A-GAGTTTGGCTTCTCATAGGC------GGGT-------GGTTTAGTTT-G-CGCCG--CA-GG-TCAGACTGAT-ATTAA-A-GGTA----ACTAATA--TTA--G----CTTTACAT---AGAGGTCTAT--A--G--GTACATGG--TAT--GACGT------------TCGTAACAG-CTG---GGCGGCTATTAGAT-ATAACGGG-CATGTTGT--AGACAGGCGTA-------GAGTTATATTAT-AG-----G--TTA----CG-ATGA-GACTTCAAGTTATAGCC----TACATAC--ATG-CTATTT-AT-GTCAA-----GTT------TC-T-------GTTTG--------TT---------GGTTTTA--AGTAT--TGGT-----GT-TATTTA------CA----GTTTGAGT--TATATAGCATAC--A---GTTC--CACAGT-ATACATG-T----TGCTA--CTGCTGAC-CGAGCA--CTAAAGCG-TTC-T-GT---TG---GT---G---G-GAGTT-GG----------TGTC-AA-AATCG-TCAAA-AAA-----------CGCCAAAAATCGTCAAAAAT--GG-GCCAAA--A-------TCCCAAACT------------------TTTCTG-----------------GTCCTTCGGGTA-GGG-GCGTTC---------------------------------------------------------------------------------------------------------------------------------------------------------------------------------------------------------------------------------------------------------------------------------------------------</ns2:sequence><ns2:name>JX156562.1_Leishmania_chagasi_isolate_MS2Dog_clone_33_note_minicircle_class_34,_partial_sequence;_kinetoplast</ns2:name></ns2:Sequence><ns2:Sequence dsseqid="sq438" id="sq437"><ns2:sequence>-------------------------------------------------------------------------------------------------------------------------------------------------------------------------------------------------------------------------------GG-TTGGTGTAAAAT-AGG-----------GCGGGGGTCGGGGGATTTTGGGT-ATT-TTGGCCAGGTCGGCCTGGG-ACCCTGG-------------------GTCTGG--AGGCTTGTTTTTGC--TTCG-T-TCAGAA-TTCTTC-TTT----AATT-TT-TATCTTTTA--AATTGGGGATTTGGTG-GGTTTGG-GGC-TTGGTCA----T--GGCTT-G--TTTGG-GG-TTG-GGTGC-CCTATAGCGCT-GGG--TGT--TTTGGGATT-T-ATTGTTT-TCTT--------GGCGGAC-----T--TTAATGTTTTTAATTTGTAATACCATGGTGGG---------TTGGGCC-TTGGT-TTGAGACTT--TGGATTT--A-GAGTTTGGCTTCTCATAGGC------GGGT-------GGTTTAGTTT-G-CGCCG--CA-GG-TCAGACTGAT-ATTAA-A-GGTA----ACTAATA--TTA--G----CTTTACAT---AGAGGTCTAT--A--G--GTACATGG--TAT--GACGT------------TCGTAACAG-CTG---GGCGGCTATTAGAT-ATAACGGG-CATGTTGT--AGACAGGCGTA-------GAGTTATATTAT-AG-----G--TTA----CG-ATGA-GACTTCAAGTTATAGCC----TACATAC--ATG-CTATTT-AT-GTCAA-----GTT------TC-T-------GTTTG--------TT---------GGTTTTA--AGTAT--TGGT-----GT-TATTTA------CA----GTTTGAGT--TATATAGCATAC--A---GTTC--TACAGT-ATACATG-T----TGCTA--CTGCTGAC-CGAGCA--CTAAAGCG-TTC-T-GT---TG---GT---G---G-GAGTT-GG----------TGTC-AA-AATCG-TCAAA-AAA-----------CGCCAAAAATCGTCAAAAAT--GG-GCCAAA--A-------TCCCAAACT------------------TTTCTG-----------------GTCCTTCGGGTA-GGG-GCGTTC---------------------------------------------------------------------------------------------------------------------------------------------------------------------------------------------------------------------------------------------------------------------------------------------------</ns2:sequence><ns2:name>JX156563.1_Leishmania_chagasi_isolate_Dog1_clone_10_note_minicircle_class_34,_partial_sequence;_kinetoplast</ns2:name></ns2:Sequence><ns2:Sequence dsseqid="sq440" id="sq439"><ns2:sequence>-------------------------------------------------------------------------------------------------------------------------------------------------------------------------------------------------------------------------------GG-TTGGTGT-AAAATAGG-----------GCGGGGGTCGGGGGATTTTGGGT-ATT-TTGGCCAGGTCGGCCTGGG-ACCCTGG-------------------GTCTGG--AGGCTTGTTTTTGC--TTCG-T-TCAGAA-TTCTTC-TTT----AATT-TT-TATCTTTTA--AATTGGGGATTTGGTG-GGTTTGG-GGC-TTGGTCA----T--GGCTT-G--TTTGG-GG-TTG-GGTGC-CCTATAGCGCT-GGG--TGT--TTTGGGATT-T-ATTGTTT-TCTT--------GGCGGAC-----T--TTAATGTTTTTAATTTGTAATACCATGGTGGG---------TTGGGCC-TTGGT-TTGAGACTT--TGGATTT--A-GAGTTTGGCTTCTCATAGGC------GGGT-------GGTTTAGTTT-G-CGCCG--CA-GG-TCAGACTGAT-ATTAA-A-GGTA----ACTAATA--TTA--G----CTTTACAT---AGAGGTCTAT--A--G--GTACATGG--TAT--GACGT------------TCGTAACAG-CTG---GGCGGCTATTAGAT-ATAACGGG-CATGTTGT--AGACAGGCGTA-------GAGTTATATTAT-AG-----G--TTA----CG-ATGA-GACTTCAAGTTATAGCC----TACATAC--ATG-CTATTT-AT-GTCAA-----GTT------TC-T-------GTTTG--------TT---------GGTTTTA--AGTAT--TGGT-----GT-TATTTA------CA----GTTTGAGT--TATATAGCATAC--A---GTTC--CACAGT-ATACATG-T----TGCTA--CTGCTGAC-CGAGCT--GCTAAAGC-GTT-C-TG---TT---GG-GTG---G-GAGTT-GG----------TGTTGAA-AATCGTCAAAA-AAA-----------CGCCAAAAATCGTTCAAAAATGGGGCCAAAA--T-------CCCAAAACT------------------TTTCTG-----------------GTCCTTCGGGTA-GGG-GCGTTC---------------------------------------------------------------------------------------------------------------------------------------------------------------------------------------------------------------------------------------------------------------------------------------------------</ns2:sequence><ns2:name>JX156564.1_Leishmania_chagasi_isolate_Dog2_clone_7_note_minicircle_class_35,_partial_sequence;_kinetoplast</ns2:name></ns2:Sequence><ns2:Sequence dsseqid="sq442" id="sq441"><ns2:sequence>------------------------------------------------------------------------------------------------------------------------------------------------------------------------------------------------------------------------------GGT-TGGTGTAA-AATAGGGCGGGTGGTTCGG-GAAATTCGGGGGAAATTGGCCTTCC-TGGGCTGGGATGGGCTGAA-ACTGGC---------------------CTTCC--CCAGGCGGGTTTTTGAGTTG-G-CTGGGT-TT-----CATGGGTTTCG-CT-GCTTTGATT-TGACGTTTATAT-GGG------TTT-GGC-GTGCTTG-TAGT--AGCTT-T--GG-AG-GC-----TTGAT-TCGGCCGTTTATTGA-------GGCTTGGGC-TGGGTATTT-GATTG-------CTTGGAT-----G--CTGAGTTTTGGCTTTACACGCGTTGGGTTT----------TATGCTAT-TGGAG-TTGGTGTTA--TTCGTTG--T-GAGTGG--TGGGTTTGCTGGG---------------CGTGGTTGCCT-T-GGTGG-G------TGTGTTTT-G-A-TA-----TTA----ATTGATA--TT---A----TAT---AT---TAATTAGT-G--CAT---AGTGTTGA--TAA-ACAACTGGCTGGTAA---CCGGATGTA-GGA--GGTTAGCTGCTAATA-TATACATA-GAGTGACT--T-AGTA-CGTAT-A----GAGCGACG----------------GT----AACGGT------GAGCGTG-AGGAC----TAAGAGA--ACC-GGTATG-TT-CGACA-----GTC------TA-TGTT-CTAG-ATA--------TAC---A-CTTAATGTCTC-TAATT---TTT-----GT-GCCGAG------TTAATGTGTGGGTA--TA----GT------G---TGAT--GTATGC-TGCTAGA-T------AAA-CTGACCGT----A----CTACCTTA--CGC-T-CA---TA---GC-TGT---A-GCTGGACAGCCTGAA-GGCTTCTGG-AAATGCCGAAA-AAC-----------CCCTAAA---ATTGGTCGGAAAATGG-GAAT--T-------TCCCAAACT------------------TTTCTG-----------------GTTCATCGGGTA-GGG-GCGTTC---------------------------------------------------------------------------------------------------------------------------------------------------------------------------------------------------------------------------------------------------------------------------------------------------</ns2:sequence><ns2:name>JX156565.1_Leishmania_chagasi_isolate_Dog3_clone_27_note_minicircle_class_36,_partial_sequence;_kinetoplast</ns2:name></ns2:Sequence><ns2:Sequence dsseqid="sq444" id="sq443"><ns2:sequence>-------------------------------------------------------------------------------------------------------------------------------------------------------------------------------------------------------------------------------GG-TTGGTGTAAAATAGGGCCGGTGGT------------GGCTGGAAATTGGCTCTCCT-GG---------GCTGAA-ACCATGG-------------------GTCTAG--GCCTTTAGATTTTG--GATT-T-GAGACT-TTTGCG-CTT----TGAG-AT-GGG-CTTC--CGG-CCCTTCTGTATGG-GGCTTTT-AGG-ACTCCCG--AGTGGGTTTTGC--CCAGG-CT-TTT-GTCT--TGGTTGATGGT-T------GT-TTGGGGTTT-T-GATTTGG-ATTTTAAAAG-CTTTGTGT--G--A--GTGTTG-GTTGGTTCGGTTGACGTGGTTTGGCCGTGGGTTGTTTGGGT-TGTTG-GGTTG-TTT--GGGGTTG--T-TTGGCTATGCGT-T-TGGGGTT-G---ATT---AA-CTGGCTTCCTC-A-TAGGC-TTGACT-TCGGCC------CTT-----TAC----TTTAATA--TTT--A----TATTAGTT---A------GGGGTGTTCCGATGGTTTA--GTT----TGCTCCGCAGGA---TGCTA-------AAG--GT---GGCGTATT-AAATTATA-TATAGCCG--CCGGTAGCCATAGA----TACGTGGTAACT-ACGAT--A--TAA----CGGGTA------A-G-TGTATGAGT----ATAACCT--AGC-A------TT-GT-AG-----TATT-----GT-AATA-ATAGGTTA--------C----------ATTTTGTT-AT--G--ATTT-----TG-CTTTCT------CTTTTTCTGTTTG----CTATATTA-TG--G---GTTA--CGCTAT-TCCTGTA-T-----ACGC-TGTATAGGT--ACTAT--CTAATCCT-TCG-G-GC---C----TG-ACT---T-GGCGG-ATTTGATTT-ATTGCCTGA-AATTGGTGGGG-AGT-----------GGTCCAA---AATTCCCAAAAATGACCCAAA--A-------ATCCAAACT------------------TTTCTG-----------------GTCCTCCGGGTA-GGG-GCGTTC---------------------------------------------------------------------------------------------------------------------------------------------------------------------------------------------------------------------------------------------------------------------------------------------------</ns2:sequence><ns2:name>JX156566.1_Leishmania_chagasi_isolate_Dog1_clone_17_note_minicircle_class_37,_partial_sequence;_kinetoplast</ns2:name></ns2:Sequence><ns2:Sequence dsseqid="sq446" id="sq445"><ns2:sequence>-------------------------------------------------------------------------------------------------------------------------------------------------------------------------------------------------------------------------------GG-TTGGTGTAAAATAGGGCCGGTGGT------------GGCTGGAAATTGGCTCTCCT-GG---------GCTGAA-ACCATGG-------------------GTCTAG--GCCTTTAGATTTTG--GATT-T-GAGACT-TTTGCG-CTT----TGAG-AT-GGG-CTTC--CGG-CCCTTCTGTATGG-GGCTTTT-AGG-ACTCCCG--AGTGGGTTTTGC--CCAGG-CT-TTT-GTCT--TGGTTGATGGT-T------GT-TTGGGGTTT-T-GATTTGG-ATTTTAAAAG-CTTTGTGT--G--A--GTGTTG-GTTGGTTCGGTTGACGTGGTTTGGCCGTGGGTTGTTTGGGT-TGTTG-GGTTG-TTT--GGGGTTG--T-TTGGCTATGCGT-T-TGGGGTT-G---ATT---AA-CTGGCTTCCTC-G-TAGGC-TTGACT-TCGGCC------CTT-----TAC----TTTAATA--TTT--A----TATTAGTT---A------GGGGTGTTCCGATGGTTTA--GTT----TGCTCCGCAGGA---TGCTA-------AAG--GT---GGCGTATT-AAATTATA-TATAGCCG--CCGGTAGCCATAGA----TACGTGGTAACT-ACGAT--A--TAA----CGGGTA------A-G-TGTATGAGT----ATAACCT--AGC-A------TT-GT-AG-----TATT-----GT-AATA-ATAGGTTA--------C----------ATTTTGTT-AT--G--ATTT-----TG-CTTTCT------CTTTTTCTGTTTG----CTATATTA-TG--G---GTTA--CGCTAT-TCCTGTA-T-----ACGC-TGTATAGGT--ACTAT--CTAATCCT-TCG-G-GC---C----TG-ACT---T-GGCGG-ATTTGATTT-ATTGCCTGA-AATTGGTGGGG-AGT-----------GGTCCAA---AATTCCCAAAAATGACCCAAA--A-------ATCCAAACT------------------TTTCTG-----------------GTCCTCCGGGTA-GGG-GCGTTC---------------------------------------------------------------------------------------------------------------------------------------------------------------------------------------------------------------------------------------------------------------------------------------------------</ns2:sequence><ns2:name>JX156567.1_Leishmania_chagasi_isolate_Dog1_clone_41_note_minicircle_class_37,_partial_sequence;_kinetoplast</ns2:name></ns2:Sequence><ns2:Sequence dsseqid="sq448" id="sq447"><ns2:sequence>-------------------------------------------------------------------------------------------------------------------------------------------------------------------------------------------------------------------------------GG-TTGGTGTAAAATAGGGCCGG--GTGGAGGGGGAATTTCG----------GTTCC-TCCCTGGAAATATACG--------------------------------GGTG--GGCATTGTTTTGAT--CTGGTT-GGTTAT-TTTGGT-GGT----TTGG---------------AGGCTTGTTGTTGGAC-T-TG--G-AGG-CTTTTTG-GGGGCTTGCTTAG--TTTGGAGC-TTG--GGGT-GGGTG-TTTAGGCTT---GAT-TTG-AT----G-C-TGGTG-GGT--GTTGG-ATGT----GGA-TG-TTTTGAGCT-TGAATTTG-GTGGA-----TTAACTT-----TATTAACT---TGG-GGTG-------CGGCTTT--A-GGATTTTGGATGAGTTTGCGGG-A--TATCG--AT-GCTCTTGGCTG-G-GGCTT-TGGGGG-ATTGGTTTTA-ACTCC-C-TTCC----TTTGATA--TTA--A----TATTAGTT---ATGCTAAGTG--A------CGAAGG---TCT-CAGGGGTGGTGACCA---TAGTGGACG-ACG---AA----TATAGTTATCTAGGTCTATAGAGCTT--AATTACGGGTA-------TACTGGGGA--A-AG----GT--TAC----GTGGGGC-CCGGTGATGAGT-AGCT----ATAGTAG--AC---------AT----AG-----TATT-----TG--AT--ATCGTC----------TAT--------AGTTGAGA-GTG-A--TAGT-----TT-TATTGA------TTTGCCAGTGTATT--TGTGTTCTAT---------GTA--GATGCT---GTG------------T-TATGTTGA----GGGT-AAATA-TAC-CTG-T-AC---AG---AC-TAG---G-CTGAA-GCTTCTTGA-TGGTACTGG-AGATGGGCAAA-AAT-----------CCCCAAA---AATAGCCAAAAATGGGCCAAA--A-------TTCCAAACT------------------TTTCTG-----------------GTCCTCCGGGTA-GGG-GCGTTC---------------------------------------------------------------------------------------------------------------------------------------------------------------------------------------------------------------------------------------------------------------------------------------------------</ns2:sequence><ns2:name>JX156568.1_Leishmania_chagasi_isolate_Human_clone_15_note_minicircle_class_38,_partial_sequence;_kinetoplast</ns2:name></ns2:Sequence><ns2:Sequence dsseqid="sq450" id="sq449"><ns2:sequence>-------------------------------------------------------------------------------------------------------------------------------------------------------------------------------------------------------------------------------GG-TTGGTGTAAAATAGGGTCGGGTGGGGT-TGGAA----------ATTGGCTCCCCTGGG-CTGGATTGGCTGAA--ACCCTGG-------------------GCCTGG--AGGATTGTTTTGCG--TGGG-T-TGGGGT-TTTGAT-ATT----GGCT-GC-TGCTTTGTT--TT-TGGTGATTTTCCT-T--CG----TA-TTG-ATC-ACTTGGTGGGTGC--CGCCG-AC-TCT-TCAGG-TATGTGGTGTGGGGTATTGTG-ATGAATGTT----------------TTATA-ATCTATGG--G--T--CGGTTGGAGTTGAAT-----------TTTAGTTCGG-----GGTTGGA-TGTGA-GCGTTGGTT--GATTGGA--T-AGTGGATACTAGCGTTTGAGG-----TTTG---GG-GTTGGAGGTGA-T-TGACG-TAGGGG-TTTGCCTT-G-A-TA-----------------------A--T----AGA-------------ATATTCTATTATATTAGGGCT--TTT-GCTAGCATTTGGGGC---TATTAGCTT-CCCTTGCCTTAGGAATATGT-TTATTATC-TAGTATA-----CAGTAAGTGT-A----TTAGAT--ATCT-ATT----A--TAA----CGTAAA-----TG-TAGTCTATATA----G-ATGCT--ATT-TGTTAC-CT-CACCG-----TTGT---ATTG-CCAT-GTATTATT--------A----------TACCTAAA-AT--T--GTGT-----AG-TTACTG------TA-GCTTG-TAATG--TACCTAGTTA----A---GCTT----ACGC-TCTTTTA-C------GGG-TGGACTGAA-GTGGCTGAGCTGAGT---------G---TG---TC-GGA---G-CAGAT-TGTTGTGTG-GTTCGTTGG-GCTGTAGGGGT-TCG-----------GGGGAGA---AATTGCCAAAAATCGGTCAAA--A-------ATCCAAACT------------------TTTCTG-----------------GTCCTCCGGGTA-GGG-GCGTTC---------------------------------------------------------------------------------------------------------------------------------------------------------------------------------------------------------------------------------------------------------------------------------------------------</ns2:sequence><ns2:name>JX156569.1_Leishmania_chagasi_isolate_Dog1_clone_32_note_minicircle_class_39,_partial_sequence;_kinetoplast</ns2:name></ns2:Sequence><ns2:Sequence dsseqid="sq452" id="sq451"><ns2:sequence>-------------------------------------------------------------------------------------------------------------------------------------------------------------------------------------------------------------------------------GG-TTGGTGTAAAATAGGGCCGGGTGGGGT-TGGAA----------ATTGGCTCCCCTGGG-CTGGATTGGCTGAA--ACCCTGG-------------------GCCTGG--AGGATTGTTTTGCG--TGGG-T-TGGGAT-TTTGAT-ATT----GGCT-GC-TGCTTTGTT--TT-TGGTGATTTTCCT-T--CG----TA-TTG-ATC-ACTTGGTGGGTGC--CGCCG-AC-TCT-TCAGG-TATGTGGTGTGGGGTATTGTG-ATGAATGTT----------------TTATA-ATCTATGG--G--T--CGGTTGGAGTTGAAT-----------TTTAGTTCGG-----GGTTGGA-TGTGA-GCGTTGGTT--GATTGGA--T-AGTGGATACTAGCGTTTGAGG-----TTTG---GG-GTTGGAGGTGA-T-TGACG-TAGGGG-TTTGCCTT-G-A-TA-----------------------A--T----AGA-------------ATATTCTATTATATTAGGGCT--TTT-GCTAGCATTTGGGGC---TATTAGCTT-CCCTTGCCTTAGGAATATGT-TTATTATC-TAGTATA-----CAGTAAGTGT-A----TTAGAT--ATCT-ATT----A--TAA----CGTAAA-----TG-TAGTCTATATA----G-ATGCT--ATT-TGTTAC-CT-CACCG-----TTGT---ATTG-CCAT-GTATTATT--------A----------TACCTAAA-AT--T--GTGT-----AG-TTACTG------TA-GCTTG-TAATG--TACCTAGTTA----A---GCTT----ACGC-TCTTTTA-C------GGG-TGGACTGAA-GTGGCTGAGCTGAGT---------G---TG---TC-GGA---G-CAGAT-TGTTGTGTG-GTTCGTTGG-GCTGTAGGGGT-TCG-----------GGGGAGA---AATTGCCAAAAATCGGTCAAA--A-------ATCCAAACT------------------TTTCTG-----------------GTCCTCCGGGTA-GGG-GCGTTC---------------------------------------------------------------------------------------------------------------------------------------------------------------------------------------------------------------------------------------------------------------------------------------------------</ns2:sequence><ns2:name>JX156570.1_Leishmania_chagasi_isolate_Dog2_clone_2_note_minicircle_class_39,_partial_sequence;_kinetoplast</ns2:name></ns2:Sequence><ns2:Sequence dsseqid="sq454" id="sq453"><ns2:sequence>-------------------------------------------------------------------------------------------------------------------------------------------------------------------------------------------------------------------------------GG-TTGGTGTAAAATAGGGTCGGGTGGGGT-TGGAA----------ATTGGCTCCCCTGGG-CTGGATTGGCTGAA--ACCCTGG-------------------GCCTGG--AGGATTGTTTTGCG--TGGG-T-TGGGAT-TTTGAT-ATT----GGCT-GC-TGCTTTGTT--TT-TGGTGATTTTCCT-T--CG----TA-TTG-ATC-ACTTGGTGGGTGC--CGCCG-AC-TCT-TCAGG-TATGTGGTGTGGGGTATTGTG-ATGAATGTT----------------TTATA-ATCTATGG--G--T--CGGTTGGAGTTGAAT-----------TTTAGTTCGG-----GGTTGGA-TGTGA-GCGTTGGTT--GATTGGA--T-AGTGGATACTAGCGTTTGAGG-----TTTG---GG-GTTGGAGGTGA-T-TGACG-TAGGGG-TTTGCCTT-G-A-TA-----------------------A--T----AGA-------------ATATTCTATTATATTAGGGCT--TTT-GCTAGCATTTGGGGC---TATTAGCTT-CCCTTGCCTTAGGAATATGT-TTATTATC-TAGTATA-----CAGTAAGTGT-A----TTAGAT--ATCT-ATT----A--TAA----CGTAAA-----TG-TAGTCTATATA----G-ATGCT--ATT-TGTTAC-CT-CACCG-----TTGT---ATTG-CCAT-GTATTATT--------A----------TACCTAAA-AT--T--GTGT-----AG-TTACTG------TA-GCTTG-TAATG--TACCTAGTTA----A---GCTT----ACGC-TCTTTTA-C------GGG-TGGACTGAA-GTGGCTGAGCTGAGT---------G---TG---TC-GGA---G-CAGAT-TGTTGTGTG-GTTCGTTGG-GCTGTAGGGGT-TCG-----------GGGGAGA---AATTGCCAAAAATCGGTCAAA--A-------ATCCAAACT------------------TTTCTG-----------------GTCCTCCGGGTA-GGG-GCGTTC---------------------------------------------------------------------------------------------------------------------------------------------------------------------------------------------------------------------------------------------------------------------------------------------------</ns2:sequence><ns2:name>JX156571.1_Leishmania_chagasi_isolate_Dog2_clone_40_note_minicircle_class_39,_partial_sequence;_kinetoplast</ns2:name></ns2:Sequence><ns2:Sequence dsseqid="sq456" id="sq455"><ns2:sequence>-------------------------------------------------------------------------------------------------------------------------------------------------------------------------------------------------------------------------------GG-TTGGTGTAAAATAGGGTCGGGTGGGGT-TGGAA----------ATTGGCTCCCCTGGG-CTGGATTGGCTGAA--ACCCTGG-------------------GCCTGG--AGGATTGTTTTGCG--TGGG-T-TGGGAT-TTTGAT-ATT----GGCT-GC-TGCTTTGTT--TT-TGGTGATTTTCCT-T--CG----TA-TTG-ATC-ACTTGGTGGGTGC--CGCCG-AC-TCT-TCAGG-TATGTGGTGTGGGGTATTGTG-ATGAATGTT----------------TTATA-ATCTATGG--G--T--CGGTTGGAGTTGAAT-----------TTTAGTTCGG-----GGTTGGA-TGTGC-GCGTTGGTT--GATTGGA--T-AGTGGATACTAGCGTTTGAGG-----TTTG---GG-GTTGGAGGTGA-T-TGACG-TAGGGG-TTTGCCTT-G-A-TA-----------------------A--T----AGA-------------ATATTCTATTATATTAGGGCT--TTT-GCTAGCATTTGGGGC---TATTAGCTT-CCCTTGCCTTAGGAATATGT-TTATTATC-TAGTATA-----CAGTAAGTGT-A----TTAGAT--ATCT-ATT----A--TAA----CGTAAA-----TG-TAGTCTATATA----G-ATGCT--ATT-TGTTAC-CT-CACCG-----TTGT---ATTG-CCAT-GTATTATT--------A----------TACCTAAA-AT--T--GTGT-----AG-TTACTG------TA-GCTTG-TAATG--TACCTAGTTA----A---GCTT----ACGC-TCTTTTA-C------GGG-TGGACTGAA-GTGGCTGAGCTGAGT---------G---TG---TC-GGA---G-CAGAT-TGTTGTGTG-GTTCGTTGG-GCTGTAGGGGT-TCG-----------GGGGAGA---AATCGCCAAAAATCGGTCAAA--A-------ATCCAAACT------------------TTTCTG-----------------GTCCTCCGGGTA-GGG-GCGTTC---------------------------------------------------------------------------------------------------------------------------------------------------------------------------------------------------------------------------------------------------------------------------------------------------</ns2:sequence><ns2:name>JX156572.1_Leishmania_chagasi_isolate_Dog2_clone_43_note_minicircle_class_39,_partial_sequence;_kinetoplast</ns2:name></ns2:Sequence><ns2:Sequence dsseqid="sq458" id="sq457"><ns2:sequence>-------------------------------------------------------------------------------------------------------------------------------------------------------------------------------------------------------------------------------GG-TTGGTGTAAAATAGGGCCGGGTGGTGGCTGGAATTGGCTT------------CCCTGGGCTGGAGTGGGCTGAA-ATCCTGG-------------------GAGCGATAGAGCTTGAATTCTG--G----C-TGGGCG-TTTGTG-GGT----GGATTTT-AGTGGGTTTCTGAAGTTGTTGTAGG-----------------------------TGTT-----TTGGG-AC-TG--GCGTT-TTGGT-GTTGGGTA--------GTGGGCTTG-G-GGAATTT-GTTTGG-----TTCTTGC---------CTGG-GCATTGGCTTG-TTCAGGC--GTTCCGC-------ATTGGTGG-TGGTA-GCTG---CT--TCGGTGG--TGGCGTTAGGCGT--GGTGGCGTT-A---------GG-GCTTGGGGTTG-G-CCCTC-TCGAGT-TGGGTTTTAA-TCGTT-A-AAGA----TTTTGTTA-TTT--A----ATATATAT---ATATTAAAGC--A-AT--TGTAGCCC--GAT-AGAGGGGTGGC-GC----TAAGTCTC---A----TAGTGGTATAGT----TAGTTTA-TAGGGCAT--TACCTTTAGGTG-G----GTA--GGTATAG-AGTCG--T--AAG----A--GTCT-AGATACACCGT--TAAT----GTCATCT--AT--AATATA-TC-GTACG-----CTTC-----TA-TAT--GTGTTCTC--------T----------ATGTTGT---G--C--TACT-----AT-GGTCTA------TGT--GATCGTATT--TTGATATTAGTC--T--GTGTT--GTACGT-ACCTGCT-A-----GCTT----ACTAAA--TTAC----TGTAGA--CGC-T-AA---AA---TG-GGC---C-TAACG-GTTGTTGGG-CACGGTGGA-ATTCCTGAAAT-TTG----------GCTGA-AA---ATGAGCGAAAATGTGGCAAAA--A-------TCCCAAACT------------------TTTCTG-----------------GTCCTTCGGGTA-GGG-GCGTTC---------------------------------------------------------------------------------------------------------------------------------------------------------------------------------------------------------------------------------------------------------------------------------------------------</ns2:sequence><ns2:name>JX156573.1_Leishmania_chagasi_isolate_Dog3_clone_30_note_minicircle_class_40,_partial_sequence;_kinetoplast</ns2:name></ns2:Sequence><ns2:Sequence dsseqid="sq460" id="sq459"><ns2:sequence>-------------------------------------------------------------------------------------------------------------------------------------------------------------------------------------------------------------------------------GG-TTGGTGTAAAATAGGGCCGGGTGGTGGCCGGAA----------ATTGGCTCTCC-TGGGCTGGGATGGCTCGAA-ACCCTGG-------------------GTCTGG--AGGCTTGTTTTGCT--GGGG------------------TT----GGAT-TT-TCTGTTTTA--TT-GGTGGCTTTTGGG-GCTCGA---AA-TTCTTTT-GATTGTTCGCTT----GTTT-GG-TGT-GTTGT-ATTGGATTCTTCGCGGTTTTG-ATTGCATTT-G-CTGGGTG-ATTGGGGTTG-ATT-TGGG--T--T--GGATCGGGATTGGATGGTGTTGGTTGGTGGTTTAGC-----ATTGAGT-TT------GGGATTA--GCATTGG--A-CGCCGTGTGCGGGT-GTGGAG-----TCGG---TG-GGTGACATCAT-G-GACGA-TTG----GCCTTGGT-G-A-TCA----TAG----AATATTC--TAA--T----ATTTAGCT---TGTTTTGCTGCCG-----TTAGGCTT--AGG-ATGGGGT--AAACGT---TAGGAGCC--CCAGGCCATAAT-ATAAGAC-CTGTTCGG-TAG---------GCCGTTTCAG-A----GGCCGATGTTCC-GAT----C--TAA----GGT---------A-TTAATTACATT----AGAAAGG--CTA-CATATA-CT-CGCAA-----TGTA---------GAA-CATACCCC--------A----------CCTCTCGG-TT--C--CTCG-----GG-TGGTAG------ATATGCTACGTGAT--CAGTCTGTAT--------GATA--CCAGTC-TGATAAA-T------AT----TCCTGCC-TGTT--GGCGTGTTGC-TG-----G---AG---CT-TGG---G-GGATT-TGTGCCGTG-GCC-TTGGA-GATTGGTCTAA-AAA-----------TCGCAAA---AATGGTCGGAAAATGGGGAAT--T-------TCCCAAACT------------------TTTCTG-----------------GTCCTTCGGGTA-GGG-GCGTTC---------------------------------------------------------------------------------------------------------------------------------------------------------------------------------------------------------------------------------------------------------------------------------------------------</ns2:sequence><ns2:name>JX156574.1_Leishmania_chagasi_isolate_Dog2_clone_12_note_minicircle_class_41,_partial_sequence;_kinetoplast</ns2:name></ns2:Sequence><ns2:Sequence dsseqid="sq462" id="sq461"><ns2:sequence>-------------------------------------------------------------------------------------------------------------------------------------------------------------------------------------------------------------------------------GG-TTGGTGTAAAATAGGGCCGGGTGGTGGCCGGAA----------ATTGGCTCTCC-TGGGCTGGGATGGCTCGAA-ACCCTGG-------------------GTCTGG--AGGCTTGTTTTGCT--GGGG------------------TT----GGAT-TT-TCTGTTTTA--TT-GGTGGCTTTTGGG-GCTCGA---AA-TTCTTTT-GATTGTTCGCTT----GTTT-GG-TGT-GTTGT-ATTGGATTCTTCGCGGTTTTG-ATTGCATTT-G-CTGGGTG-ATTGGGGTTG-ATT-TGGG--T--T--GGATCGGGATTGGATGGTGTTGGTTGGTGGTTTAGC-----ATTGAGT-TT------GGGATTA--GCATTGG--A-CGCCGTGTGCGGGT-GTGGAG-----TCGG---TG-GGTGACATCAT-G-GACGA-TTG----GCCTTGGT-G-A-TCA----TAG----AATATTC--TAA--T----ATTTAGCT---TGTTTTGCTGCCG-----TTAGGCTT--AGG-ATGGGGT--AAACGT---TAGGAGCC--CCAGGCCATAAT-ATAAGAC-CTGTTCGG-TAG---------GCCGTTTCAG-A----GGCCGATGTTCC-GAT----C--TAA----GGT---------A-TTAATTACATT----AGAAAGG--CTA-CATATA-CT-CGCAA-----TGTA---------GAA-CATACCCC--------A----------CCTCTCGG-TT--C--CTCG-----GG-TGGTAG------ATATGCTACGTGAT--CAGTCTGTAT--------GATA--CCAGTC-TGATAAA-T------AT----TCCTGCC-TGTT--GGCGTGTTGC-TG-----G---AG---CT-TGG---G-GGATT-TGTGCCGTG-GCC-TTGGA-GATTGGTCTAA-AAA-----------TCGCAAA---AATGGTCGGAAAATGGGGAAT--T-------TCCCAAACT------------------TTTCTG-----------------GTCCTTCGGGTA-GGG-GCGTTC---------------------------------------------------------------------------------------------------------------------------------------------------------------------------------------------------------------------------------------------------------------------------------------------------</ns2:sequence><ns2:name>JX156575.1_Leishmania_chagasi_isolate_Dog2_clone_45_note_minicircle_class_41,_partial_sequence;_kinetoplast</ns2:name></ns2:Sequence><ns2:Sequence dsseqid="sq464" id="sq463"><ns2:sequence>-------------------------------------------------------------------------------------------------------------------------------------------------------------------------------------------------------------------------------GG-TTGGTGTAAAATAGGGCCAGGTGGTGGCCGGAA----------ATTGGCTCTCC-TGGGCTGGGATGGCTCGAA-ACCCTGG-------------------GTCTGG--AGGCTTGTTTTGCT--GGGG------------------TT----GGAT-TT-TCTGTTTTA--TT-GGTGGCTTTTGGG-GCTCGA---AA-TTCTTTT-GATTGTTCGCTT----GTTT-GG-TGT-GTTGT-ATTGGATTCTTCGCGGTTTTG-ATTGCATTT-G-CTGGGTG-ATTGGGGTTG-ATT-TGGG--T--T--GGATCGGGATTGGATGGTGTTGGTTGGTGGTTTAGC-----ATTGAGT-TT------GGGATTA--GCATTGG--A-CGCCGTGTGCGGGT-GTGGAG-----TCGG---TG-GGTGACATCAT-G-GACGA-TTG----GCCTTGGT-G-A-TCA----TAG----AATATTC--TAA--T----ATTTAGCT---TGTTTTGCTGCCG-----TTAGGCTT--AGG-ATGGGGT--AAACGT---TAGGAGCC--CCAGGCCATAAT-ATAAGAC-CTGTTCGG-TAG---------GCCGTTTCAG-A----GGCCGATGTTCC-GAT----C--TAA----GGT---------A-TTAATTACATT----AGAAAGG--CTA-CATATA-CT-CGCAA-----TGTA---------GAA-CATACCCC--------A----------CCTCTCGG-TT--C--CTCG-----GG-TGGTAG------ATATGCTACGTGAT--CAGTCTGTAT--------GATA--CCAGTC-TGATAAA-T------AT----TCCTGCC-TGTT--GGCGTGTTGC-TG-----G---AG---CT-TGG---G-GGATT-TGTGCCGTG-GCC-TTGGA-GATTGGTCTAA-AAA-----------TCGCAAA---AATGGTCGGAAAATGGGGAAT--T-------TCCCAAACT------------------TTTCTG-----------------GTCCTTCGGGTA-GGG-GCGTTC---------------------------------------------------------------------------------------------------------------------------------------------------------------------------------------------------------------------------------------------------------------------------------------------------</ns2:sequence><ns2:name>JX156576.1_Leishmania_chagasi_isolate_Dog2_clone_54_note_minicircle_class_41,_partial_sequence;_kinetoplast</ns2:name></ns2:Sequence><ns2:Sequence dsseqid="sq466" id="sq465"><ns2:sequence>-------------------------------------------------------------------------------------------------------------------------------------------------------------------------------------------------------------------------------GG-TTGGTGTAAAATAGGGCCGGGTGGTGACCGGAA----------ATTGGCTCTCC-TGGGCTGGGATGGCTCGAA-ACCCTGG-------------------GTCTGG--AGGCTTGTTTTGCT--GGGG------------------TT----GGAT-TT-TCTGTTTTA--TT-GGTGGCTTTTGGG-GCTCGA---AA-TTCTTTT-GATTGTTCGCTT----GTTT-GG-TGT-GTTGT-ATTGGATTCTTCGCGGTTTTG-ATTGCATTT-G-CTGGGTG-ATTGGGGTTG-ATT-TGGG--T--T--GGATCGGGATTGGATGGTGTTGGTTGGTGGTTTAGC-----ATTGAGT-TT------GGGATTA--GCATTGG--A-CGCCGTGTGCGGGT-GTGGAG-----TCGG---TG-GGTGACATCAT-G-GACGA-TTG----GCCTTGGT-G-A-TCA----TAG----AATATTC--TAA--T----ATTTAGCT---TGTTTTGCTGCCG-----TTAGGCTT--AGG-ATGGGGT--AAACGT---TAGGAGCCC-CCAGGCCATAAT-ATAAGAC-CTGTTCGG-TAG---------GCCGTTTCAG-A----GGCCGATGTTCC-GAT----C--TAA----GGT---------A-TTAATTACATT----AGAAAGG--CTA-CATATA-CT-CGCAA-----TGTA---------GAA-CATACCCC--------A----------CCTCTCGG-TT--C--CTCG-----GG-TGGTAG------ATATGCTACGTGAT--CAGTCTGTAT--------GATA--CCAGTC-TGATAAA-T------AT----TCCTGCC-TGTT--GGCGTGTTGC-TG-----G---AG---CT-TGG---G-GGATT-TGTGCCGTG-GCC-TTGGA-GATTGGTCTAA-AAA-----------TCGCAAA---AATGGTCGGAAAATGGGGAAT--T-------TCCCAAACT------------------TTTCTG-----------------GTCCTCCGGGTA-GGG-GCGTTC---------------------------------------------------------------------------------------------------------------------------------------------------------------------------------------------------------------------------------------------------------------------------------------------------</ns2:sequence><ns2:name>JX156577.1_Leishmania_chagasi_isolate_Dog3_clone_15_note_minicircle_class_41,_partial_sequence;_kinetoplast</ns2:name></ns2:Sequence><ns2:Sequence dsseqid="sq468" id="sq467"><ns2:sequence>-------------------------------------------------------------------------------------------------------------------------------------------------------------------------------------------------------------------------------GG-TTGGTGTAAAATAGGGCCGGGTG----------GTGGCCGGGAATTGGCTCCCC-TGGGCTAGAATGGCTCGAA-ACCCTGG-------------------GTCTGG---GGCTTAGTTTTGC--CGAG-T-CTAGTT-TGGGGT-TTG----AATA-CT-CGCTTGATT-TGGTTGTGTTTTGGGTT-T-TAGTG-GC---CTTT------A--TGCTC-A--TTCT--TT-TT--GAATT-GTGTGGCCTTTTGGTA-TG---TGGGTGGGT-T-TGATAAA-GG---------GTTTGGTTCTG-GG-GTTTTGAGGGTGTTTATGT-----------GGGATG-----GGTT---C-CGATG-GGTG-TTGG--ATG-G-------ATGTGAATTGGGAGTTGGTTG-GGGTGTTG--AT-ATTGTTGGTTT-A-CGACT-TTCATT-GGGGTGGTGATTTTCT-T-CGTA----ACTAATA--TAT--A----TATTTAGT---TGCGTTAGTT--T---------ATGC--CAT-AGG--C--GAG-GCC---TTAGACTGG-------AGTTACGATAGGAATATAGTGACTGTAGTAAC--GATAG----GAG-G--CCATATAGTTTATC-GAGTG--G--CGT----CG-GTAG-ATGTTAGTCTG---GCG----TTAACGG--TAA-TACGAG-AT-TAATA-G---TTCGTA-GTCT---------AGGAT--------G----------TAA-TTAC-AATTT--TCGT-----GT-AGTTTG------TAT--GACATGAGC--T--CA--CAA-----------T--TTAGAC-T--TAGT-T----TGCTATTCTACTGGT-ACC---TGTTACTGTG-TGC-T-TC---CT---GC-CGG---G-AACTT-TTTAGACTG-AGGCTTGGA-AGGTTCTTGAA-AAT-----------CCCCAAA---AATGGCCAAAAAATGGCGAAA--T-------TCCCAAACT------------------TTTCTG-----------------GTCCTCCGGGTA-GGG-GCGTTC---------------------------------------------------------------------------------------------------------------------------------------------------------------------------------------------------------------------------------------------------------------------------------------------------</ns2:sequence><ns2:name>JX156578.1_Leishmania_chagasi_isolate_Dog1_clone_37_note_minicircle_class_42,_partial_sequence;_kinetoplast</ns2:name></ns2:Sequence><ns2:Sequence dsseqid="sq470" id="sq469"><ns2:sequence>-------------------------------------------------------------------------------------------------------------------------------------------------------------------------------------------------------------------------------GG-TTGGTGTAAAATAGGGCCGGGTG----------GTGGCCGGGAATTGGCTCCCC-TGGGCTAGAATGGCTCGAA-ACCCTGG-------------------GTCTGG---GGCTTAGTTTTGC--CGAG-T-CTAGTT-TGGGGT-TTG----AATA-CT-CGCTTGATT-TGGTTGTGTTTTGGGTT-T-TAGTG-GC---CTTT------A--TGCTC-A--TTCT--TT-TT--GAATT-GTGTGGCCTTTTGGTA-TG---TGGGTGGGT-T-TGATAAA-GG---------GTTTGGTTCTG-GG-GTTTTGAGGGTGTTTATGT-----------GGGATG-----GGTT---C-CGATG-GGTG-TTGG--ATG-G-------ATGTGAATTGGGAGTTGGTTG-GGGTATTG--AT-ATTGTTGGTTT-A-CGACT-TTCATT-GGGGTGGTGATTTTCT-T-CGTA----ACTAATA--TAT--A----TATTTAGT---TGCGTTAGTT--T---------ATGC--CAT-AGG--C--GAG-GCC---TTAGACTGG-------AGTTACGATAGGAATATAGTGACTGTAGTAAC--GATAG----GAG-G--CCATATAGTTTATC-GAGTG--G--CGT----CG-GTAG-ATGTTAGTCTG---GCG----TTAACGG--TAA-TACGAG-AT-TAATA-G---TTCGTA-GTCT---------AGGAT--------G----------TAA-TTAC-AATTT--TCGT-----GT-AGTTTG------TAT--GACATGAGC--T--CA--CAA-----------T--TTAGAC-T--TAGT-T----TGCTATTCTACTGGT-ACC---TGTTACTGTG-TGC-T-TC---CT---GC-CGG---G-AACTT-TTTAGACTG-GGGCTTGGA-AGGTTCTTGAA-AAT-----------CCCCAAA---AATGGCCAAAAAATGGCGAAA--T-------TCCCAAACT------------------TTTCTG-----------------GTCCTCCGGGTA-GGG-GCGTTC---------------------------------------------------------------------------------------------------------------------------------------------------------------------------------------------------------------------------------------------------------------------------------------------------</ns2:sequence><ns2:name>JX156579.1_Leishmania_chagasi_isolate_Dog3_clone_32_note_minicircle_class_43,_partial_sequence;_kinetoplast</ns2:name></ns2:Sequence><ns2:Sequence dsseqid="sq472" id="sq471"><ns2:sequence>-------------------------------------------------------------------------------------------------------------------------------------------------------------------------------------------------------------------------------GG-TTGGTGTAAAATAGGGCCGGGTG----------GTGGCCGGGAATTGGCTCCCC-TGGGCTAGAATGGCTCGAA-ACCCTGG-------------------GTCTGG---GGCTTAGTTTTGC--CGAG-T-CTAGTT-TGGGGT-TTG----AATA-CT-CGCTTGATT-TGGTTGTGTTTTGGGTT-T-TAGTG-GC---CTTT------A--TGCTC-A--TTCT--TT-TT--GAATT-GTGTGGCCTTTTGGTA-TG---TGGGTGGGT-T-TGATAAA-GG---------GTTTGGTTCTG-GG-GTTTTGAGGGTGTTTATGT-----------GGGATG-----GGTT---C-CGATG-GGTG-TTGG--ATG-G-------ATGTGAATTGGGAGTTGGTTG-GGGTGTTG--AT-ATTGTTGGTTT-A-CGACT-TTCATT-GGGGTGGTGATTTTCT-T-CGTA----ACTAATA--TAT--A----TATTTAGT---TGCGTTAGTT--T---------ATGC--CAT-AGG--C--GAG-GCC---TTAGACTGG-------AGTTACGATAGGAATATAGTGACTGTAGTAAC--GATAG----GAG-G--CCATATAGTTTATC-GAGTG--G--CGT----CG-GTAG-ATGTTAGTCTG---GCG----TTAACGG--TAA-TACGAG-AT-TAATA-G---TTCGTA-GTCT---------AGGAT--------G----------TAA-TTAC-AATTT--TCGT-----GT-AGTTTG------TAT--GACATGAGC--T--CA--CAA-----------T--TTAGAC-T--TAGT-T----TGCTATTCTACTGGT-ACC---TGTTACTGTG-TGC-T-TC---CT---GC-CGG---G-AACTT-TTTAGACTG-AGGCTTGGA-AGGTTCTTGAA-AAT-----------CCCCAAA---AATGGCCAAAAAATGGCGAAA--T-------TCCCAAACT------------------TTTCTG-----------------GTCCTCCGGGTA-GGG-GCGTTC---------------------------------------------------------------------------------------------------------------------------------------------------------------------------------------------------------------------------------------------------------------------------------------------------</ns2:sequence><ns2:name>JX156580.1_Leishmania_chagasi_isolate_Dog1_clone_37_note_minicircle_class_43,_partial_sequence;_kinetoplast</ns2:name></ns2:Sequence><ns2:Sequence dsseqid="sq474" id="sq473"><ns2:sequence>-------------------------------------------------------------------------------------------------------------------------------------------------------------------------------------------------------------------------------GG-TTGGTGTAAAATAGGGCCGGGTG----------GTGGCCGGGAATTGGCTTCCC-TGGGCTAGAATGGCTCGAA-ACCCTGG-------------------GTCTGG---GGCTTAGTTTTGC--CGAG-T-CTAGTT-TGGGGT-TTG----AATA-CT-CGCTTGATT-TGGTTGTGTTTTGGGTT-T-TAGTG-GC---CTTT------A--TGCTC-A--TTCT--TT-TT--GAATT-GTGTGGCCTTTTGGTA-TG---TGGGTGGGT-T-TGATAAA-GG---------GTTTGGTTCTG-GG-GTTTTGAGGGTGTTTATGT-----------GGGATG-----GGTT---C-CGATG-GGTG-TTGG--ATG-G-------ATGTGAATTGGGAGTTGGTTG-GGGTATTG--AT-ATTGTTGGTTT-A-CGACT-TTCATT-GGGGTGGTGATTTTCT-T-CGTA----ACTAATA--TAT--A----TATTTAGT---TGCGTTAGTT--T---------ATGC--CAT-AGG--C--GAG-GCC---TTAGACTGG-------AGTTACGATAGGAATATAGTGACTGTAGTAAC--GATAG----GAG-G--CCATATAGTTTATC-GAGTG--G--CGT----CG-GTAG-ATGTTAGTCTG---GCG----TTAACGG--TAA-TACGAG-AT-TAATA-G---TTCGTA-GTCT---------AGGAT--------G----------TAA-TTAC-AATTT--TCGT-----GT-AGTTTG------TAT--GACATGAGC--T--CA--CAA-----------T--TTAGAC-T--TAGT-T----TGCTATTCTACTGGT-ACC---TGTTACTGTG-TGC-T-TC---CT---GC-CGG---G-AACTT-TTTAGACTG-GGGCTTGGA-AGGTTCTTGAA-AAT-----------CCCCAAA---AATGGCCAAAAAATGGCGAAA--T-------TCCCAAACT------------------TTTCTG-----------------GTCCTCCGGGTA-GGG-GCGTTC---------------------------------------------------------------------------------------------------------------------------------------------------------------------------------------------------------------------------------------------------------------------------------------------------</ns2:sequence><ns2:name>JX156581.1_Leishmania_chagasi_isolate_Dog3_clone_36_note_minicircle_class_43,_partial_sequence;_kinetoplast</ns2:name></ns2:Sequence><ns2:Sequence dsseqid="sq476" id="sq475"><ns2:sequence>-------------------------------------------------------------------------------------------------------------------------------------------------------------------------------------------------------------------------------GG-TTGGTGTAAAATAGGGCCGGGTG----------GTGGCCGGGAATTGGCTTCCC-TGGGCTAGAATGGCTCGAA-ACCCTGG-------------------GTCTGG---GGCTTAGTTTTGC--CGAG-T-CTAGTT-TGGGGT-TTG----AATA-CT-CGCTTGATT-TGGTTGTGTTTTGGGTT-T-TAGTG-GC---CTTT------A--TGCTC-A--TTCT--TT-TT--GAATT-GTGTGGCCTTTTGGTA-TG---TGGGTGGGT-T-TGATAAA-GG---------GTTTGGTTCTG-GG-GTTTTGAGGGTGTTTATGT-----------GGGATG-----GGTT---C-CGATG-GGTG-TTGG--ATG-G-------ATGTGAATTGGGAGTTGGTTG-GGGTATTG--AT-ATTGTTGGTTT-A-CGACT-TTCATT-GGGGTGGTGATTTTCT-T-CGTA----ACTAATA--TAT--A----TATTTAGT---TGCGTTAGTT--T---------ATGC--CAT-AGG--C--GAG-GCC---TTAGACTGG-------AGTTACGATAGGAATATAGTGACTGTAGTAAC--GATAG----GAG-G--CCATATAGTTTATC-GAGTG--G--CGT----CG-GTAG-ATGTTAGTCTG---GCG----TTAACGG--TAA-TACGAG-AT-TAATA-G---TTCGTA-GTCT---------AGGAT--------G----------TAA-TTAC-AATTT--TCGT-----GT-AGTTTG------TAT--GACATGAGC--T--CA--CAA-----------T--TTAGAC-T--TAGT-T----TGCTATTCTACTGGT-ACC---TGTTACTGTG-TGC-T-TC---CT---GC-CGG---G-AACTT-TTTAGACTG-GGGCTTGGA-AGGTTCTTGAA-AAT-----------CCCCAAA---AATGGCCAAAAAATGGCGAAA--T-------TCCCAAACT------------------TTTCTG-----------------GTCCTCCGGGTA-GGG-GCGTTC---------------------------------------------------------------------------------------------------------------------------------------------------------------------------------------------------------------------------------------------------------------------------------------------------</ns2:sequence><ns2:name>JX156582.1_Leishmania_chagasi_isolate_Dog3_clone_40_note_minicircle_class_43,_partial_sequence;_kinetoplast</ns2:name></ns2:Sequence><ns2:Sequence dsseqid="sq478" id="sq477"><ns2:sequence>-------------------------------------------------------------------------------------------------------------------------------------------------------------------------------------------------------------------------------GG-TTGGTGTAAAATAGGGCCGGGTG----------GTGGCTGGGAATGGGCTCCCC-TGGGCTGGATTGGCCTGTA-ACCCTGA-------------------GTCTGG---GGCTTAGTTTTGC--CGAG-T-CTAGTT-TGGGGT-TTG----AATA-CT-CGCTTGATT-TGGTTGTGTTTTGGGTT-T-TAGTG-GC---CTTT------A--TGCTC-A--TTCT--TT-TT--GAATT-GTGTGGCCTTTTGGTA-TG---TGGGTGGGT-T-TGATAAA-GG---------GTTTGGTTCTG-GG-GTTTTGAGGGTGTTTATGT-----------GGGATG-----GGTT---C-CGATG-GGTG-TTGG--ATG-G-------ATGTGAATTGGGAGTTGGTTG-GGGTATTG--AT-ATTGTTGGTTT-A-CGACT-TTCATT-GGGGTGGTGATTGTCT-T-CGTA----ACTAATA--TAT--A----TATTTAGT---TGCGTTAGTT--T---------ATGC--CAT-AGG--C--GAG-GCC---TTAGACTGG-------AGTTACGATAGGAATATAGTGACTGTAGTAAC--GATAG----GAG-G--CCATATAGTTTATC-GAGTG--G--CGT----CG-GTAG-ATGTTAGTCTG---GCG----TTAACGG--TAA-TACGAG-AT-TAATA-G---TTCGTA-GTCT---------AGGAT--------G----------TAA-TTAC-AATTT--TCGT-----GT-AGTTTG------TAC--GACATGAGC--T--CA--CAA-----------T--TTAGAC-T--TAGT-T----TGCTATTCTACTGGT-ACC---TGTTACTGTG-TGC-T-TC---CT---GC-CGG---G-AACTT-TTTAGACTG-GGGCTTGGA-AGGTTCTTGAA-AAT-----------CCCCAAA---AATGGCCAAAAAATGGCGAAA--T-------TCCCAAACT------------------TTTCTG-----------------GTCCTCCGGGTA-GGG-GCGTTC---------------------------------------------------------------------------------------------------------------------------------------------------------------------------------------------------------------------------------------------------------------------------------------------------</ns2:sequence><ns2:name>JX156583.1_Leishmania_chagasi_isolate_Dog3_clone_18_note_minicircle_class_43,_partial_sequence;_kinetoplast</ns2:name></ns2:Sequence><ns2:Sequence dsseqid="sq480" id="sq479"><ns2:sequence>-------------------------------------------------------------------------------------------------------------------------------------------------------------------------------------------------------------------------------GG-TTGGTGTAAAATAGGGCCGGGTGGTGGCTGGAAATTGGC----------TCTCC-TGGGCTTGGATGGTTCGAG-ACCCTGG-------------------GTCCTG--GGCGTACTTT-TGG-GACTG-G-CTGGGG-GTTGTT----------------ACGGCGTTA-CGGGTTTGGAG------------------------------------------------GC-TG--GATTT-TGTGG--TTTTAGCTT-TAGT-TTTGGGGT--G-GTTTATG-GCTGC-------GTTGGGCT-T--G--GGGTGGCCTTTGATTGCTGGGTGTGGA-TGCG---------TTGGGTT-TGGG--TTCG-TTAC--TCCCAT---G-G-GTTGCTCGGGTGTTTCGATG-GTGTGTGGTTAT-TTATATAGAGT-T-GGATA-ACTCGG-TGGATTGGGA-CACC-----AGT----GTGCCT---ATA--G----CACTAAAT---ACCCCCGAAT--AAAGGGATATCTAA--AGT-GGACTA--TAGCGAA---CGATAGATA-GCT---TAGGGGTATTAG---GTAGTTTA-TAGCCGAA--GCCGAAGACTTT-TGTAG-GATGGTCGGGC-GGT----A--AAG----GGGCTG------A-GAGTATACGTG----CTATTAT--AC---GTCTG-AT-ATTTG-----ATTC-----TA-TTT--TTTGTAGC-------------------AATGATTG-TC--T---ACT-----AA-TGTGTA------CGC--TGACTTATG--TTTATCGATACC--A----TCG--GGGTAC-TACCTTC-T------CTAAAGGACTCTT-ACGAGA---TGCAAT--TGA-G-GA---TT---TT-TAG---G-GTTGG-GGTGGCTTA-CGGGTGGAA-ATTGTTTCGAA-AAA-----------GGTCGAA---AATCGCCAAAAATGGGTCGAA--A-------ATCCAAACT------------------TTTCTG-----------------GTCCTCCGGGTA-GGG-GCGTTC---------------------------------------------------------------------------------------------------------------------------------------------------------------------------------------------------------------------------------------------------------------------------------------------------</ns2:sequence><ns2:name>JX156584.1_Leishmania_chagasi_isolate_Dog1_clone_2_note_minicircle_class_44,_partial_sequence;_kinetoplast</ns2:name></ns2:Sequence><ns2:Sequence dsseqid="sq482" id="sq481"><ns2:sequence>-------------------------------------------------------------------------------------------------------------------------------------------------------------------------------------------------------------------------------GG-TTGGTGTAAAATAGGGCCGGGTGGTGGCTGGAAATTGGC----------TCTCC-TGGGCTTGGATGGTTCGAG-ACCCTGG-------------------GTCCTG--GGCGTACTTT-TGG-GACTG-G-CTGGGG-GTTGTT----------------ACGGCGTTA-CGGGTTTGGAG------------------------------------------------GC-TG--GATTT-TGTGG--TTTTAGCTT-TAGT-TTTGGGGT--G-GTTTATG-GCTGC-------GTTGGGTT-T--G--GGGTGGCCTTTGATTGCTGGGTGTGGA-TGCG---------TTGGGTT-T-GG--TTCG-TTAC--TCCCAT---G-G-GTTGCTCGGGCGTTTCGATG-GTTTGTGGTTAT-TTATATAGAGT-T-GGATA-ACTCGG-TGGATTGGAA-CACC-----AGT----GTGCCT---ATA--G----CACTAAAT---ACCC-CGAAT--AAAGGGATATCTAA--AGT-GAACTA--TAGCGAA---CGATAGATA-GCT---TAGGGGTATTAG---GTAGTTTA-TAGCCGAA--GCCGAAGACTTT-CGTAG-GATGGTCGGGT-GGT----A--AAG----GGGCTG------A-GAGTATACGTG----CTATTAT--AC---GTCTG-AT-ATTTG-----ATTC-----TG-TTT--TTTGTAGC-------------------AATGATTG-TC--T---ACT-----AA-TGTGTA------CGC--TGACTTATG--TTTATCGATGCC--A----TCG--GGGTAC-TACCTTC-T------CTAAAGGACTCTT-ACGCGA---TGCAAT--TGA-G-GA---TT---TT-TAG---G-GTTGG-GGTGGCTTG-CGGGTGGAA-ATTGTTTCGAA--AA-----------GGTCGAA---AATCGCCAAAAATGGGTCGAA--A-------ATCCAAACT------------------TTTCTG-----------------GTCCTCCGGGTA-GGG-GCGTTC---------------------------------------------------------------------------------------------------------------------------------------------------------------------------------------------------------------------------------------------------------------------------------------------------</ns2:sequence><ns2:name>JX156585.1_Leishmania_chagasi_isolate_MS3Dog_clone_18_note_minicircle_class_44,_partial_sequence;_kinetoplast</ns2:name></ns2:Sequence><ns2:Sequence dsseqid="sq484" id="sq483"><ns2:sequence>-------------------------------------------------------------------------------------------------------------------------------------------------------------------------------------------------------------------------------GG-TTGGTGTAAAATAGGGCCGGGTGGTGGCTGGAAATTGGC----------TCTCC-TGGGCTTGGATGGTTCGAG-ACCCTGG-------------------GTCCTG--GGCGTACTTT-TGG-GACTG-G-CTGGGG-GTTGTT----------------ACGGCGTTA-CGGGTTTGGAG------------------------------------------------GC-TG--GATTT-TGTGG--TTTTAGCTT-TAGT-TTTGGGGT--G-GTTTATG-GCTGC-------GTTGGGTT-T--G--GGGTGGCCTTTGATTGCTGGGTGTGGA-TGCG---------TTGGGTT-T-GG--TTCG-TTAC--TCCCAT---G-G-GTTGCTCGGGCGTTTCGATG-GTTTGTGGTTAT-TTATATAGAGT-T-GGATA-ACTCGG-TGGATTGGGA-CACC-----AGT----GTGCCT---ATA--G----CACTAAAT---ACCC-CGAAT--AAAGGGATATCTAA--AGT-GAACTA--TAGCGAA---CGATAGATA-GCT---TAGGGGTATTAG---GTAGTTTA-TAGCCGAA--GCCGAAGACTTT-CGTAG-GATGGTCGGGT-GGT----A--AAG----GGGCTG------A-GAGTATACGTG----CTATTAT--AC---GTCTG-AT-ATTTG-----ATTC-----TG-TTT--TTTGTAGC-------------------AATGATTG-TC--T---ACT-----AA-TGTGTA------CGC--TGACTTATG--TTTATCGATGCC--A----TCG--GGGTAC-TACCTTC-T------CTAAAGGACTCTT-ACGCGA---TGCAAT--TGA-G-GA---TT---TT-TAG---G-GTTGG-GGTGGCTTG-CGGGTGG--------------------------------------------------------------------------------------------------------------------------------------------------------------------------------------------------------------------------------------------------------------------------------------------------------------------------------------------------------------------------------------------------------------------------------------------------</ns2:sequence><ns2:name>JX156586.1_Leishmania_chagasi_isolate_MS3Dog_clone_29_note_minicircle_class_44,_partial_sequence;_kinetoplast</ns2:name></ns2:Sequence><ns2:Sequence dsseqid="sq486" id="sq485"><ns2:sequence>-------------------------------------------------------------------------------------------------------------------------------------------------------------------------------------------------------------------------------GG-TTGGTGTAAAATAGGGCCGGGTGGTGACCGGGAATTGGCTC----------TCC-TGGGCTAGGATGGCTCGAA-ACCACGG-------------------GTTCTG--GGCGTACTTTTGGG--ACTG-G-CTGGCT-TTTGGG-GTG----GTTT-T--AGCTTTGTG--GATGCGCTTTTGGATG-G-GTTGG-GTG-CTTGGG--------TTAC-------TG--GC-CT--TGTGG-GTTTGATTTTT-AAT--TGGC-TTGATTTGG-C-GCGCGCT-TGTT---------TGGCA---G--T--T-TGGGGTTGGTGTTTCTTTAATTGCCACGTGT-T-----GACTGGTT-TGAGACCTGGCTTGG------CTT--G-CCCTGGGAGG-G-GTTGATTGG-G-CCATT------GGGGTACCCGT-G-GGGTG-GTTGTT-TAACCTTTTA-T-TG-----ATG----CTTATAA--CTA--A----TATTTAAT---ATTAGTTGTA--T-GG---TGCGTAA--GCT-AAT-AGGTGTAACGA---TAGGGGAAC--T----AATATATATAGA----AGGGCT--CAGAGACG--ATGGATGCCGTG-G---GCAGT---AATAT-AAGTC--T--AAC----TG-GTAA-GCTCTTCTATT--CTAG----TTGTAGT--AG----T--G-TC-ATATA-----TTCAC---GTG-CACA-TAAATTTG--------T----------TTTATTTG--G-----TTGC-----TA-TATAGA------CTATCTATCGTTAC--TATGTTGCCTTC--T---GATA--GTATAC-TTATATG-C------CTG-TAGCGTGT----TGCTGACAGCTGC--G---G-AT---TC---TT-TAA---A-ATGGTGGACAAAGGT-TG---CCGG-TTGGGCTGAAA-AAG-----------GGTCGAA---AATCGCCAAAAATGGGCCAAA--A-------ATCCAAACT------------------TTTCTG-----------------GTCCTTCGGGTA-GGG-GCGTTC---------------------------------------------------------------------------------------------------------------------------------------------------------------------------------------------------------------------------------------------------------------------------------------------------</ns2:sequence><ns2:name>JX156587.1_Leishmania_chagasi_isolate_Dog3_clone_20_note_minicircle_class_45,_partial_sequence;_kinetoplast</ns2:name></ns2:Sequence><ns2:Sequence dsseqid="sq488" id="sq487"><ns2:sequence>-------------------------------------------------------------------------------------------------------------------------------------------------------------------------------------------------------------------------------GG-TTGGTGTAAAATAGGGCCGGGTGGTGGCTGGAAATTGGCTC----------TCC-TGGGCTAGGATGGCTCGAA-ACCACGG-------------------GTTCTG--GGCGTACTTTTGGG--ACTG-G-CTGGCT-TTTGGG-GTG----GTTT-T--AGCTTTGTG--GATGCGCTTTTGGGTG-G-GTTGG-GTG-CTTGGG--------TTAC-------TG--GC-CT---GTGG-GTTTGATTTTT-AAT--TGGC-TTGATTTGG-C-GCGCGCT-TGTT---------TGGCA---G--T--T-TGGGGTTGGTGTTTCTTTAATTGTCACGTGT-T-----GACTGGTT-TGAGACCTGGCTTGG------CTT--G-TCCTGGGAGGGG-GTTGATTGG-G-CCATT------GGGGTACCCGT-G-GGGTG-GTTGTT-TAACCTTTTA-T-TG-----ATA----CTTATAA--CTA--A----TATTTAAT---ATTAGTTGTA--T-GG---TGCGTAA--GCT-AAT-AGGTGTAACGA---TAGGGGAAC--T----AATATATATAGA----AGGGCT--CAGAGACG--ATGGATGCCGTG-G---GCAGT---AATAT-AAGTC--T--AAC----TG-GTAA-GCTCTTCTATT--CTAG----TTGTAGT--AG----T--G-TC-ATATA-----TTCAC---GTG-CACA-TAAATTTG--------T----------CTTATTTG--G-----TTGC-----TA-TATAGA------CTATCTATCGTTAC--TATGTTGCCTTC--T---GATA--GTATAC-TTATATG-C------CTG-TAGCGTGT----TGCTGACAGCTGC--G---G-AT---TC---TT-TAA---A-ATGGTGGACAAAGGT-TG---CCGG-TTGGGCTGAAA-AAG-----------GGTCGAA---AATCGCCAAAAATGGGCCAAA--A-------ATCCAAACT------------------TTTCTG-----------------GTCCTTCGGGTA-GGG-GCGTTC---------------------------------------------------------------------------------------------------------------------------------------------------------------------------------------------------------------------------------------------------------------------------------------------------</ns2:sequence><ns2:name>JX156588.1_Leishmania_chagasi_isolate_Human_clone_13_note_minicircle_class_45,_partial_sequence;_kinetoplast</ns2:name></ns2:Sequence><ns2:Sequence dsseqid="sq490" id="sq489"><ns2:sequence>-------------------------------------------------------------------------------------------------------------------------------------------------------------------------------------------------------------------------------GG-TTGGTGTAAAATAGGGCCGGGTGGTGGTTGGAAATAGGC----------TTCCC-TGGGCTGGGACCTTG---G----------------------------GTCTG--GGCCGTACTTTGAC--GTGGGG-CTGGCT-TTTGGT-GAC----TTGG-TT-TGGAGTTTT-CGGGTTTGTGGTGTGGG-C-TTGTG-GGC-TTTGTTG-GCTTCGAGGTGTTTGTT--GGGC-TTG-GGGTT-GACTTTATTGCTTGG---GCT-TTGGCGGTT-G-A-TAGTG-GGT--GGTGA-CTTTATTGTTT-TG-GATATGGGGTTGAATTGGGCTGGG-----TTGATTG-----TTTTGGTT-TGGAG-TTGG-------AAGCTTT--T-GGAATGGGTTTGGTGCGCGTTG-G--ACTTG--AC-GCCCTGGGAGG-C-TTGGG-TGG-AC-CTCTTTATTA-TAAGA-A-TAAG----TTGTATA--TCA--A----GCTTAATT---TGCTAATGCG--G------AGTATG-----------ACAGGGAACGG---GAGTGACCG-ATA---GACTGGGGTTATAATATATAGCCACAGATGT---TTTTAGTAGCC-------GTCCGGGCCGAA-AGGTT-CT--AAC----CTGTAGC-GAGGAATGGAGT--GAC----GTAGGAC--GA---------TT----AG-----CTGC-----TA-TTT--TGTTTC----------TCT--------CCTTTTTC-CTC-T--ATGG-----TT-TGTGTT------T--ATACGTGGATT--ACTGTAACGG---------ATA--CTGGAT---CTGCC-A-----GGGT-ACTAATGA----TCCC-TACGC-TGT-ATC-G-GC---TG---CG-CCG---T-TGCGT-TCTGAATTT-TGTGGTGGG-ATTGCGTCGGA-AAT-----------GCCCAAA---AAGCCCCAAAAATGGCCCGAA--A-------ATCCAAACT------------------TTTCTG-----------------GTCCTCCGGGTA-GGG-GCGTTC---------------------------------------------------------------------------------------------------------------------------------------------------------------------------------------------------------------------------------------------------------------------------------------------------</ns2:sequence><ns2:name>JX156589.1_Leishmania_chagasi_isolate_Dog2_clone_51_note_minicircle_class_45,_partial_sequence;_kinetoplast</ns2:name></ns2:Sequence><ns2:Sequence dsseqid="sq492" id="sq491"><ns2:sequence>-------------------------------------------------------------------------------------------------------------------------------------------------------------------------------------------------------------------------------GG-TTGGTGTAAAATAGGGCCGGGTGGTGGTTGGAAATAGGC----------TTCCC-TGGGCTGGGACCTTG---G----------------------------GTCTG--GGCCGTACTTTGAC--GTGGGG-CTGGCT-TTTGGT-GAC----TTGG-TT-TGGAGTTTT-CGGGTTTGTGGTGTGGG-C-TTGTG-GGC-TTTGTTG-GCTTCGAGGTGTTTGTT--GGGC-TTG-GGGTT-GACTTTATTGCTTGG---GCT-TTGGCGGTT-G-A-TAGTG-GGT--GGTGA-CTTTATTGTTT-TG-GATATGGGGTTGAATTGGGCTGGG-----TTGATTG-----TTTTGGTT-TGGAG-TTGG-------AAGCTTT--T-GGAATGGGTTTGGTGCGCGTTG-G--ACTTG--AC-GCCCTGGGAGG-C-TTGGG-TGG-AC-CTCTTTATTA-TAAGA-A-TAAG----TTGTATA--TCA--A----GCTTAATT---TGCTAATGCG--G------AGCATG-----------ACAGGGAACGG---GGGTGACCG-ATA---GACTGGGGTTATAATATATAGCCACAGATGT---TTTTAGTAGCC-------GTCCGGGCCGAA-AGGTT-CT--AAC----CTGTAGC-AAGGAATGGAGT--GAC----GTAGGAC--GA---------CT----AG-----CTGC-----TA-TTT--TGTTTC----------TCT--------CCTTTTTC-CTC-T--ATGG-----TT-TGTGTT------T--ATACGTGGATT--ACTGTAACGG---------ATA--CTGGAT---CTGCC-A-----GAGT-ACTAATGA----TCCC-TACGC-TGT-ATC-G-GC---TG---CG-CCG---T-TGCGT-TCTGAATTT-TGTGGTGGG-ATTGCGTCGGA-AAT-----------GCCCAAA---AAGCCCCAAAAATGGCCCGAA--A-------ATCCAAACT------------------TTTCTG-----------------GTCCTCCGGGTA-GGG-GCGTTC---------------------------------------------------------------------------------------------------------------------------------------------------------------------------------------------------------------------------------------------------------------------------------------------------</ns2:sequence><ns2:name>JX156590.1_Leishmania_chagasi_isolate_MS2Dog_clone_14_note_minicircle_class_46,_partial_sequence;_kinetoplast</ns2:name></ns2:Sequence><ns2:Sequence dsseqid="sq494" id="sq493"><ns2:sequence>-------------------------------------------------------------------------------------------------------------------------------------------------------------------------------------------------------------------------------GG-TTGGTGTAAAATAGGGCCGGGTGGTGGCTGGAAATTGGCT---------------------GGGTTGACTAGAA-ATGACGG-------------------GTCTGG--AGGCCTTAGTGGCT--TGAT-G-CTGGCC-TGGGCT--GG----ATTT--C-GTGGGGTTA-AGGCGTTAAATTGCAG--T--------------------------------------------G--GTTTT-GGTGCATATGCGGGT--GGAT-TTTGGGGTT-A-TTCGTGT-GTTTCCGTGG-GGGTTGGCTTG--T--TATTTGGATTAATTTGAGCCTTTT-TATTTTTTGA-----ATTTCGTT-TCGTG-GGGT---GG--TAGTGGT--T-GGCTTCGGTTGGTTGAATGACG-C-GGCTTGCGTT-GTGTTTGGATG-GAGTTGA-TGAATT-AGGGGGTTTT-TGCTC---TTCC----TTTGATA--TTA--A----TATTAGTT---AGAGGGGCG-------------A-----CCT-CGTGGT-TGTAACGA---TAGTT------------TTGGTTATTAG---TTTA-----TAAGTGGT--CACTAGACCATA-T---AGATTAGTCG-GC-TCGGT--A--GGC----CT-TTAG-C--AAGAGACTACGTAG----AGTTTAT--ATACAGTTTA-CT-AGATA-----T--------TA-TATT-CTTGTCTA--------T----------GAGTTTT---A--T--ACAT-----TT-TCTTTG------T-----TTTTATGA--TGTGGCCTAT-G-------TTG--TATGGT-TATAGTA-G-----ACGATTGTAGTATT---CTAT---GGT-TA--AC--C-TA---AA---TG-GGT---T-CGCCG-GCACTTGGG-AGGGCTATG-AATTGGTGGAA-AAT-----------GCTCAAA---AAAGGCCAAAAATGGGCCAAA--A-------ATCCAAACT------------------TTTCTG-----------------GTCCTCCGGGTA-GGG-GCGTTC---------------------------------------------------------------------------------------------------------------------------------------------------------------------------------------------------------------------------------------------------------------------------------------------------</ns2:sequence><ns2:name>JX156591.1_Leishmania_chagasi_isolate_Dog1_clone_4_note_minicircle_class_47,_partial_sequence;_kinetoplast</ns2:name></ns2:Sequence><ns2:Sequence dsseqid="sq496" id="sq495"><ns2:sequence>-------------------------------------------------------------------------------------------------------------------------------------------------------------------------------------------------------------------------------GG-TTGGTGTAAAATAGGGCCGGGTGGTGGCTGGAAATTGGCT---------------------GGGTTGACTAGAA-ATGACGG-------------------GTCTGG--AGGCCTTAGTGGCT--TGAT-G-CTGGCC-TGGGCT--GG----ATTT--C-GTGGGGTTA-AGGCGTTAAATTGCAG--T--------------------------------------------G--GTTTT-GGTGCATATGCGGGT--GGAT-TTTGGGGTT-A-TTCGTGT-GTTTCCGTGG-GGGTTGGCTTG--T--TATTTGGATTAATTTGAGCCTTTT-TATTTTTTGA-----ATTTCGTT-TCGTG-GGGT---GG--TAGTGGT--T-GGCTTCGGTTGGTTGAATGACG-C-GGCTTGCGTT-GTGTTTGGATG-GAGTTGA-TGAATT-AGGGGGTTTT-TGCTC---TTCC----TTTGATA--TTA--A----TATTAGTT---AGAGGGGCG-------------A-----CCT-CGTGGT-TGTAACGA---TAGTT------------TTGGTTATTAG---TTTA-----TAAGTGGT--CACTAGACCATA-T---AGATTAGTCG-GC-TCGGT--A--GGC----CT-TTAG-C--AAGAGACTACGGAG----AGTTTAT--ATACAGTTTA-CT-AGATA-----T--------TA-TATT-CTTGTCTA--------T----------GAGTTTT---A--T--ACAT-----TT-TCTTTG------T-----TTTTATGA--TGTGGCCTAT-G-------TTG--TATGGT-TATAGTA-G-----ACGATTGTAGTATT---CTAT---GGT-TA--AC--C-TA---AA---TG-GGT---T-CGCCG-GCACTTGGG-AGGGCTATG-AATTGGTGGAA-AAT-----------GCTCAAA---AAAGGCCAAAAATGGGCCAAA--A-------ATCCAAACT------------------TTTCTG-----------------GTCCTCCGGGTA-GGG-GCGTTC---------------------------------------------------------------------------------------------------------------------------------------------------------------------------------------------------------------------------------------------------------------------------------------------------</ns2:sequence><ns2:name>JX156592.1_Leishmania_chagasi_isolate_Dog1_clone_7_note_minicircle_class_47,_partial_sequence;_kinetoplast</ns2:name></ns2:Sequence><ns2:Sequence dsseqid="sq498" id="sq497"><ns2:sequence>-------------------------------------------------------------------------------------------------------------------------------------------------------------------------------------------------------------------------------GG-TTGGTGTAAAATAGGGCCGGGTGGTGGCTGAAAATTGGCT---------------------GGGTTGACTAGAA-ATGACGG-------------------GTCTGG--AGGCCTTAGTGGCT--TGAT-G-CTGGCC-TGGGCT--GG----ATTT--C-GTGGGGTTA-AGGCGTTAAATTGCAG--T--------------------------------------------G--GTTTT-GGTGCATATGCGGGC--GGAT-TTTGGGGTT-A-TTCGTGT-GTTTCCGTGG-GGGTTGGCTTG--T--TATTTGGATTAATTTGAGCCTTTT-TATTTTTTGA-----ATTTCGTT-TCGTG-GGGT---GG--TAGTGGT--T-GGCTTCGGTTGGTTGAATGACG-C-GGCTTGCGTT-GTGTTTGGATG-GAGTTGA-TGAATT-AGGGGGTTTT-TGCTC---TTCC----TTTGATA--TTA--A----TATTAGTT---AGAGGGGCG-------------A-----CCT-CGTGGT-TGTAACGA---TAGTT------------TTGGTTATTAG---TTTA-----TAAGTGGT--CACTAGACCATA-T---AGATTAGTCG-GC-TCGGT--A--GGC----CT-TTAG-C--AAGAGACTACGTAG----AGTTTAT--ATACAGTTTA-CT-AGATA-----T--------TA-TATT-CTTGTCTA--------T----------GAGTTTT---A--T--ACAT-----TT-TCTTTG------T-----TTTTATGA--TGTGGCCTAT-G-------TTG--TATGGT-TATAGTA-G-----ACGATTGTAGTATT---CTAT---GGT-TA--AC--C-TA---AA---TG-GGT---T-CGCCG-GCACTTGGG-AGGGCTATG-AATTGGTGGAA-AAT-----------GCTCAAA---AAAGGCCAAAAATGGGCCAAA--A-------ATCCAAACT------------------TTTCTG-----------------GTCCTCCGGGAT-CGG-ATCCCG---------------------------------------------------------------------------------------------------------------------------------------------------------------------------------------------------------------------------------------------------------------------------------------------------</ns2:sequence><ns2:name>JX156593.1_Leishmania_chagasi_isolate_Dog1_clone_13_note_minicircle_class_47,_partial_sequence;_kinetoplast</ns2:name></ns2:Sequence><ns2:Sequence dsseqid="sq500" id="sq499"><ns2:sequence>-------------------------------------------------------------------------------------------------------------------------------------------------------------------------------------------------------------------------------GG-TTGGTGTAAAATAGGGCCGGGTGGTGGCTGGAAATTGGCT---------------------GGGTTGACTAGAA-ATGACGG-------------------GTCTGG--AGGCCTTAGTGGCT--TGAT-G-CTGGCC-TGGGCT--GG----ATTT--C-GTGGGGTTA-AGGCGTTAAATTGCAG--T--------------------------------------------G--GTTTT-GGTGCATATGCGGGT--GGAT-TTTGGGGTT-A-TTCGTGT-GTTTCCGTGG-GGGTTGGCTTG--T--TATTTGGATTAATTTGAGCCTTTT-TATTTTTTGA-----ATTTCGTT-TCGTG-GGGT---GG--TAGTGGT--T-GGCTTCGGTTGGTTGAATGACG-C-GGCTTGCGTT-GTGTTTGGATG-GAGTTGA-TGAATT-AGGGGGTTTT-TGCTC---TTCC----TTTGATA--TTA--A----TATTAGTT---AGAGGGGCG-------------A-----CCT-CGTGGT-TGTAACGA---TAGTT------------TTGGTTATTAG---TTTA-----TAAGTGGT--CACTAGACCATA-T---AGATTAGTCG-GC-TCGGT--A--GGC----CT-TTGG-C--AAGAGACTACGTAG----AGTTTAT--ATACAGTTTA-CT-AGATA-----T--------TA-TATT-CTTGTCTA--------T----------GAGTTTT---A--T--ACAT-----TT-TCTTTG------T-----TTTTATGA--TGTGGCCTAT-G-------TTG--TATGGT-TATAGTA-G-----ACGATTGTAGTATT---CTAT---GGT-TA--AC--C-TA---AA---TG-GGT---T-CGCCG-GCACTTGGG-AGGGCTATG-AATTGGTGGAA-AAT-----------GCTCAAA---AAAGGCCAAAAATGGGCCAAA--A-------ATCCAAACT------------------TTTCTG-----------------GTCCTCCGGGTA-GGG-GCGTTC---------------------------------------------------------------------------------------------------------------------------------------------------------------------------------------------------------------------------------------------------------------------------------------------------</ns2:sequence><ns2:name>JX156594.1_Leishmania_chagasi_isolate_Dog1_clone_16_note_minicircle_class_47,_partial_sequence;_kinetoplast</ns2:name></ns2:Sequence><ns2:Sequence dsseqid="sq502" id="sq501"><ns2:sequence>-------------------------------------------------------------------------------------------------------------------------------------------------------------------------------------------------------------------------------GG-TTGGTGTAAAATAGGGCCGGGTGGTGGCTGGAAATTGGCT---------------------GGGTTGACTAGAA-ATGACGG-------------------GTCTGG--AGGCCTTAGTGGCT--TGAT-G-CTGGCC-TGGGCT--GG----ATTT--C-GTGGGGTTA-AGGCGTTAAATTGCAG--T--------------------------------------------G--GTTTT-GGTGCATATGCGGGT--GGAT-TTTGGGGTT-A-TTCGTGT-GTTTCCGTGG-GGGTTGGCTTG--T--TATTTGGATTAATTTGAGCCTTTT-TATTTTTTGA-----ATTTCGTT-TCGTG-GGGT---GG--TAGTGGT--T-GGCTTCGGTTGGTTGAATGACG-C-GGCTTGCGTT-GTGTTTGGATG-GAGTTGA-TGAATT-AGGGGGTTTT-TGCTC---TTCC----TTTGATA--TTA--A----TATTAGTT---AGAGGGGCG-------------A-----CCT-CGTGGT-TGTAACGA---TAGTT------------TTGGTTATTAG---TTTA-----TAAGTGGT--CACTAGACCATA-T---AGATTAGTCG-GC-TCGGT--A--GGC----CT-TTGG-C--AAGAGACTACGTAG----AGTTTAT--ATACAGTTTA-CT-AGATA-----T--------TA-TATT-CTTGTCTA--------T----------GAGTTTT---A--T--ACAT-----TT-TCTTTG------T-----TTTTATGA--TGTGGCCTAT-G-------TTG--TATGGT-TATAGTA-G-----ACGATTGTAGTATT---CTAT---GGT-TA--AC--C-TA---AA---TG-GGT---T-CGCCG-GCACTTGGG-AGGGCTATG-AATTGGTGGAA-AAT-----------GCTCAAA---AAAGGCCAAAAATGGGCCAAA--A-------ATCCAAACT------------------TTTCTG-----------------GTCCTCCGGGTA-GGG-GCGTTC---------------------------------------------------------------------------------------------------------------------------------------------------------------------------------------------------------------------------------------------------------------------------------------------------</ns2:sequence><ns2:name>JX156595.1_Leishmania_chagasi_isolate_Dog1_clone_19_note_minicircle_class_47,_partial_sequence;_kinetoplast</ns2:name></ns2:Sequence><ns2:Sequence dsseqid="sq504" id="sq503"><ns2:sequence>-------------------------------------------------------------------------------------------------------------------------------------------------------------------------------------------------------------------------------GG-TTGGTGTAAAATAGGGCCGGGTGGTGGCTGGAAATTGGCT---------------------GGGTTGACTAGAA-ATGACGG-------------------GTCTGG--AGGCCTTAGTGGCT--TGAT-G-CTGGCC-TGGGCT--GG----ATTT--C-GTGGGGTTA-AGGCGTTAAATTGCAG--T--------------------------------------------G--GTTTT-GGTGCATATGCGGGT--GGAT-TTTGGGGTT-A-TTCGTGT-GTTTCCGTGG-GGGTTGGCTTG--T--TATTTGGATTAATTTGAGCCTTTT-TATTTTTTGA-----ATTTCGTT-TCGTG-GGGT---GG--TAGTGGT--T-GGCTTCGGTTGGTTGAATGACG-C-GGCTTGCGTT-GTGTTTGGATG-GAGTTGA-TGAATT-AGGGGGTTTT-TGCTC---TTCC----TTTGATA--TTA--A----TATTAGTT---AGAGGGGCG-------------A-----CCT-CGTGGT-TGTAACGA---TAGTT------------TTGGTTATTAG---TTTA-----TAAGTGGT--CACTAGACCATA-T---AGATTAGTCG-GC-TCGGT--A--GGC----CT-TTAG-C--AAGAGACTACGTAG----AGTTTAT--ATACAGTTTA-CT-AGATA-----T--------TA-TATT-CTTGTCTA--------T----------GAGTTTT---A--T--ACAT-----TT-TCTTTG------T-----TTTTATGA--TGTGGCCTAT-G-------TTG--TATGGT-TATAGTA-G-----ACGATTGTAGTATT---CTAT---GGT-TA--AC--C-TA---AA---TG-GGT---T-CGCCG-GCACTTGGG-AGGGCTATG-AATTGGTGGAA-AAT-----------GCTCAAA---AAAGGCCAAAAATGGGCCAAA--A-------ATCCAAACT------------------TTTCTG-----------------GTCCTCCGGGTA-GGG-GCGTTC---------------------------------------------------------------------------------------------------------------------------------------------------------------------------------------------------------------------------------------------------------------------------------------------------</ns2:sequence><ns2:name>JX156596.1_Leishmania_chagasi_isolate_Dog1_clone_34_note_minicircle_class_47,_partial_sequence;_kinetoplast</ns2:name></ns2:Sequence><ns2:Sequence dsseqid="sq506" id="sq505"><ns2:sequence>-------------------------------------------------------------------------------------------------------------------------------------------------------------------------------------------------------------------------------GG-TTGGTGTAAAATAGGGCCGGGTGGTGGCTGGAAATTGGCT---------------------GGGTTGACTAGAA-ATGACGG-------------------GTCTGG--AGGCCTTAGTGGCT--TGAT-G-CTGGCC-TGGGCT--GG----ATTT--C-GTGGGGTTA-AGGCGTTAAATTGCAG--T--------------------------------------------G--GTTTT-GGTGCATGTGCGGGT--GGAT-TTTGGGGTT-A-TTCGTGT-GTTTCCGTGG-GGGTTGGCTTG--T--TATTTGGATTAATTTGAGCCTTTT-TATTTTTTGA-----ATTTCGTT-TCGTG-GGGT---GG--TAGTGGT--T-GGCTTCGGTTGGTTGAATGACG-C-GGCTTGCGTT-GTGTTTGGATG-GAGTTGA-TGAATT-AGGGGGTTTT-TGCTC---TTCC----TTTGATA--TTA--A----TATTAGTT---AGAGGGGCG-------------A-----CCT-CGTGGT-TATAACGA---TAGTT------------TTGGTTATTAG---TTTA-----TAAGTGGT--CACTAGACCATA-T---AGATTAGTCG-GC-TCGGT--A--GGC----CT-TTAG-C--AAGAGACTACGTAG----AGTTTAT--ATACAGTTTA-CT-AGATA-----T--------TA-TATT-CTTGTCTA--------T----------GAGTTTT---A--T--ACAT-----TT-TCTTTG------T-----TTTTATGA--TGTGACCTAT-G-------TTG--TATGGT-TATAGTA-G-----ACGATTGTAGTATT---CTAT---GGT-TA--AC--C-TA---AA---TG-GGT---T-CGCCG-GCACTTGGG---GGCTATG-AATTGGTGGAA-AAT-----------GCTCAAA---AAAGGCCAAAAATGGGCCAAA--A-------ATCCAAACT------------------TTTCTG-----------------GTCCTCCGGGTA-GGG-GCGTTC---------------------------------------------------------------------------------------------------------------------------------------------------------------------------------------------------------------------------------------------------------------------------------------------------</ns2:sequence><ns2:name>JX156597.1_Leishmania_chagasi_isolate_Human_clone_19_note_minicircle_class_47,_partial_sequence;_kinetoplast</ns2:name></ns2:Sequence><ns2:Sequence dsseqid="sq508" id="sq507"><ns2:sequence>-------------------------------------------------------------------------------------------------------------------------------------------------------------------------------------------------------------------------------GG-TTGGTGTAAAATAGGGCCGGGTGGTGGCTGGAAATTGGCT---------------------GGGTTGACTAGAA-ATGACGG-------------------GTCTGG--AGGCCTTAGTGGCT--TGAT-G-CTGGCC-TGGGCT--GG----ATTT--C-GTGGGGTTA-AGGTGTTAAATTGCAG--T--------------------------------------------G--GTTTT-GGTGCATATGCGGGC--GGAT-TTTGGGGTT-A-TTCGTGT-GTTTCCGTGG-GGGTTGGCTTG--T--TATTTGGATTAATTTGAGCCTTTT-TATTTTTTGA-----ATTTCGTT-TCGTG-GGGT---GG--TAGTGGT--T-GGCTTCGGTTGGTTGAATGACG-C-GGCTTGCGTT-GTGTTTGGATG-GAGTTGA-TGAATT-AGGGGGTTTT-TGCTC---TTCC----TTTGATA--TTA--A----TATTAGTT---AGAGGGGCG-------------A-----CCT-CGTGGT-TGTAACGA---TAGTT------------TTGGTTATTAG---TTTA-----TAAGTGGT--CACTAGACCATA-T---AGATTAGTCG-GC-TCGGT--A--GGC----CT-TTAG-C--AAGAGACTACGTAG----AGTTTAT--ATACAGTTTA-CT-AGATA-----T--------TA-TATT-CTTGTCTA--------T----------GAGTTTT---A--T--ACAT-----TT-TCTTTG------T-----TTTTATGA--TGTGGCCTAT-G-------TTG--TATGGT-TATAGTA-G-----ACGATTGTAGTATT---CTAT---GGT-TA--AC--C-TA---AA---TG-GGT---T-CGCCG-GCACTTGGG-AGGGCTATG-AATTGGTGGAA-AAT-----------GCTCAAA---AAAGGCCAAAAATGGGCCAAA--A-------ATCCAAACT------------------TTTCTG-----------------GTCCTCCGGGTA-GGG-GCGTTC---------------------------------------------------------------------------------------------------------------------------------------------------------------------------------------------------------------------------------------------------------------------------------------------------</ns2:sequence><ns2:name>JX156598.1_Leishmania_chagasi_isolate_Dog2_clone_42_note_minicircle_class_47,_partial_sequence;_kinetoplast</ns2:name></ns2:Sequence><ns2:Sequence dsseqid="sq510" id="sq509"><ns2:sequence>-------------------------------------------------------------------------------------------------------------------------------------------------------------------------------------------------------------------------------GG-TTGGTGTAAAATAGGGTCGGGTGGTGGCTGGAAATTGGCT---------------------GGGTTGACTAGAA-ATGACGG-------------------GTCTGG--AGGCCTTAGTGGCT--TGAT-G-CTGGCC-TGGGCT--GG----ATTT--C-GTGGGGTTA-AGGCGTTAAATTGCAG--T--------------------------------------------G--GTTTT-GGTGCATATGCGGGT--GGAT-TTTGGGGTT-A-TTCGTGT-GTTTCCGTGG-GGGTTGGCTTG--T--TATTTGGATTAATTTGAGCCTTTT-TATTTTTTGA-----ATTTCGTT-TCGTG-GGGT---GG--TAGTGGT--T-GGCTTCGGTTGGTTGAATGACG-C-GGCTTGCGTT-GTGTTTGGATG-GAGTTGA-TGAATT-AGGGGGTTTT-TGCTC---TTCC----TTTGATA--TTA--A----TATTAGTT---AGAGGGGCG-------------A-----CCT-CGTGGT-TATAACGA---TAGTT------------TTGGTTATTAG---TTTA-----TAAGTGGT--CACTAGACCATA-T---AGATTAGTCG-GC-TCGGT--A--GGC----CT-TTAG-C--AAGAGACTACGTAG----AGTTTAT--ATACAGTTTA-CT-AGATA-----T--------TA-TATT-CTTGTCTA--------T----------GAGTTTT---A--T--ACAT-----TT-TCTTTG------T-----TTTTATGA--TGTGACCTAT-G-------TTG--TATGGT-TATAGTA-G-----ACGATTGTAGTATT---CTAT---GGT-TA--AC--C-TA---AA---TG-GGT---T-CGCCG-GCACTTGGG-AGGGCTATG-AATTGGTGGAA-AAT-----------GCTCAAA---AAAGGCCAAAAATGGGCCAAA--A-------ATCCAAACT------------------TTTCTG-----------------GTCCTCCGGGTA-GGG-GCGTTC---------------------------------------------------------------------------------------------------------------------------------------------------------------------------------------------------------------------------------------------------------------------------------------------------</ns2:sequence><ns2:name>JX156599.1_Leishmania_chagasi_isolate_MS2Dog_clone_60_note_minicircle_class_47,_partial_sequence;_kinetoplast</ns2:name></ns2:Sequence><ns2:Sequence dsseqid="sq512" id="sq511"><ns2:sequence>-------------------------------------------------------------------------------------------------------------------------------------------------------------------------------------------------------------------------------GG-TTGGTGTAAAATAGGGCCGGGTGGTGGCTGGAAATTGGCT---------------------GGGTTGACTAGAA-ATGACGG-------------------GCCTGG--AGGCCTTAGTGGCT--TGAT-G-CTGGCC-TGGGCT--GG----ATTT--C-GTGGGGTTA-AGGCGTTAAATTGCAG--T--------------------------------------------G--GTTTT-GGTGCATATGCGGGT--GGAT-TTTGGGGTT-A-TTCGTGT-GTTTCCGTGG-GGGTTGGCTTG--T--TATTTGGATTAATTTGAGCCTTTT-TATTTTTTGA-----ATTTCGTT-TCGTG-GGGT---GG--CAGTGGT--T-GGCTTCGGTTGGTTGAATGACG-C-GGCTTGCGTT-GTGTTTGGATG-GAGTTGA-TGAATT-AGGGGGTTTT-TGCTC---TTCC----TTTGATA--TTA--A----TATTAGTT---AGAGG-GTG-------------A-----CCT-CGTGGT-TATAACGA---TAGTT------------TTGGTTATTAG---TTTA-----TAAGTGGT--CACTAGACCATA-T---AGATTAGTCG-GC-TCGGT--A--GGC----CT-TTAG-T--AAGAGACTACGTAG----AGTTTAT--ATACAGTTTA-CT-AGATA-----T--------TA-TATT-CTTGTCTA--------T----------GAGTTTT---A--T--ACAT-----TT-TCTTTG------T-----TTTTATGA--TGTGACCTAT-G-------TTG--TATGGT-TATAGTA-G-----ACGATTGTAGTATT---CTAT---GGT-TA--AC--C-TA---AA---TG-GGT---T-CGCCG-GCACTTGGG-AGGGCTATG-AATTGGTGGAA-AAT-----------GCTCAAA---AAAGGCCAAAAATGGGCCAAA--A-------ATCCAAACT------------------TTTCTG-----------------GTCCTCCGGGTA-GGG-GCGTTC---------------------------------------------------------------------------------------------------------------------------------------------------------------------------------------------------------------------------------------------------------------------------------------------------</ns2:sequence><ns2:name>JX156600.1_Leishmania_chagasi_isolate_MS3Dog_clone_2_note_minicircle_class_47,_partial_sequence;_kinetoplast</ns2:name></ns2:Sequence><ns2:Sequence dsseqid="sq514" id="sq513"><ns2:sequence>-------------------------------------------------------------------------------------------------------------------------------------------------------------------------------------------------------------------------------GG-TTGGTGTAAAATAGGGCCGGGTGGTGGCTGGAAATTGGCT---------------------GGGTTGACTAGAA-ATGACGG-------------------GCCTGG--AGGCCTTAGTGGCT--TGAT-G-CTGGCC-TGGGCT--GG----ATTT--C-GTGGGGTTA-AGGCGTTAAATTGCAG--T--------------------------------------------G--GTTTT-GGTGCATATGCGGGT--GGAT-TTTGGGGTT-A-TTCGTGT-GTTTCCGTGG-GGGTTGGCTTG--T--TATTTGGATTAATTTGAGCCTTTT-TATTTTTTGA-----ATTTCGTT-TCGTG-GGGT---GG--CAGTGGT--T-GGCTTCGGTTGGTTGAATGACG-C-GGCTTGCGTT-GTGTTTGGATG-GAGTTGA-TGAATT-AGGGGGTTTT-TGCTC---TTCC----TTTGATA--TTA--A----TATTAGTT---AGAGG-GTG-------------A-----CCT-CGTGGT-TATAACGA---TAGTT------------TTGGTTATTAG---TTTA-----TAAGTGGT--CACTAGACCATA-T---AGATTAGTCG-GC-TCGGT--A--GGC----CT-TTAG-T--AAGAGACTACGTAG----AGTTTAT--ATACAGTTTA-CT-AGATA-----T--------TA-TATT-CTTGTCTA--------T----------GAGTTTT---A--T--ACAT-----TT-TCTTTG------T-----TTTTATGA--TGTGACCTAT-G-------TTG--TATGGT-TATAGTA-G-----ACGATTGTAGTATT---CTAT---GGT-TA--AC--C-TA---AA---TG-GGT---T-CGCCG-GCACTTGGG-AGGGCTATG-AATTGGTGGAA-AAT-----------GCTCAAA---AAAGGCCAAAAATGGGCCAAA--A-------ATCCAAACT------------------TTTCTG-----------------GTCCTCCGGGTA-GGG-GCGTTC---------------------------------------------------------------------------------------------------------------------------------------------------------------------------------------------------------------------------------------------------------------------------------------------------</ns2:sequence><ns2:name>JX156601.1_Leishmania_chagasi_isolate_MS3Dog_clone_13_note_minicircle_class_47,_partial_sequence;_kinetoplast</ns2:name></ns2:Sequence><ns2:Sequence dsseqid="sq516" id="sq515"><ns2:sequence>-------------------------------------------------------------------------------------------------------------------------------------------------------------------------------------------------------------------------------GG-TTGGTGTAAAATAGGGCCGGGTGGTGACCG-GAA-ATGG---------CTTCCC-TGGGCTGGATTGGCCTGAA-ACCCTGG-------------------GTTTTG--GGCGTACTTTTAGG--ACTA-G-CTGGCT-TTTGCC-TTT----GAAT-TT-TGGCTTTAA-AGTGTGGTTTGGAGGTG-G-TTTGG-CCC-TTTGTT-----G--TGTG--G--ACAA--TG-TA--G-C-G-GAGTGGCTTGGATTGT-TGGA-ATTGGCGTT-G-GCGTTGG-TGG--------TATATTGACTT-TGG-A---TGGGGTTGATTGGTACTACT--TTGGGGTTG-----GGTACTCG-TTGGC-TGGCCCTGG--ACCTTGA--C--GGAGGGGTTGGGGATGA---------TTT---GG-TGGTGAG--GG-G-TTGCC--CTTTT-GTTGCTT----------A-T--A----ACTAATA--TTA--G----ATATTAGT---TGTATAGTGC--C--G---GACGGTA--CTA-TTGGAT-ACTGGGGA---TAGGAACGA-TA-G--TTACTATAGACCAGTTATATATAGTTAATAAG--ACTATAGCGGCC-T--GGGTAT--GGA--G-TACAC--G------------GAAT-ACATAGAGGTTTAAGCT----TAGTCAT--CGT--CTACA-CA-GTCTC-T--------A-CGTT-GATTGAT-TTCTT----------------------GTTGG-TTGTG--AT----------TGTCAG------ACT--TATACTGGA--TGTCGTCTGTTT--T---ATGT--ACTACC--T-AGCT-G----AAGCT-TTCTG-CTC-CTACGG-------GAG-TG-------------------------CAATT-CTGGCT-GG-ATTGGGGTG-GGAGGTTGAAA-AAT-----------ACCCAAA---AATCCCTAAAAATGGGCCAAA--A-------ACCCAAACT------------------TTTCTG-----------------GTCCTTCGGGTA-GGG-GCGTTC---------------------------------------------------------------------------------------------------------------------------------------------------------------------------------------------------------------------------------------------------------------------------------------------------</ns2:sequence><ns2:name>JX156602.1_Leishmania_chagasi_isolate_Dog1_clone_27_note_minicircle_class_48,_partial_sequence;_kinetoplast</ns2:name></ns2:Sequence><ns2:Sequence dsseqid="sq518" id="sq517"><ns2:sequence>-------------------------------------------------------------------------------------------------------------------------------------------------------------------------------------------------------------------------------GG-TTGGTGTAAAATAGGGCCGGGTGGTGACCG-GAA-ATGG---------CTTCCC-TGGGCTGGATTGGCCTGAA-ACCCTGG-------------------GTTTTG--GGCGTACTTTTAGG--ACTA-G-CTGGCT-TTTGCC-TTT----GAAT-TT-TGGCTTTAA-AGTGTGGTTTGGAGGTG-G-TTTGG-CCC-TTTGTT-----G--TGTG--G--ACAA--TG-TA--G-C-G-GAGTGGCTTGGATTGT-TGGA-ATTGGCGTT-G-GCGTTGG-TGG--------TATATTGACTT-TGG-A---TGGGGTTGATTGGTACTACT--TTGGGGTTG-----GGTACTCG-TTGGC-TGGCCCTGG--ACCTTGA--C--GGAGGGGTTGGGGATGA---------TTT---GG-TGGTGAG--GG-G-TTGCC--CTTTT-GTTGCTT----------A-T--A----ACTAATA--TTA--G----ATATTAGT---TGTATAGTGC--C--G---GACGGTA--CTA-TTGGAT-ACTGGGGA---TAGGAACGA-TA-G--TTACTATAGACCAGTTATATATAGTTAATAAG--ACTATAGCGGTC-T--GGGTAT--GGA--G-TACAC--G------------GAAT-ACATAGAGGTTTAAGCT----TAGTCAT--CGT--CTACA-CA-GTCTC-T--------A-CGTT-GATTGAT-TTCTT----------------------GTTGG-TTGTG--AT----------TGTCAG------ACT--TATACTGGA--TGTCGTCTGTTT--T---ATGT--ACTACC--T-AGCT-G----AAGCT-TTCTG-CTC-CTACGG-------GAG-TG-------------------------CAATT-CTGGCT-GG-ATTGGGGTA-GGAGGTTGAAA-AAT-----------ACCCAAA---AATCCCTAAAAATGGGCCAAA--A-------ACCCAAACT------------------TTTCTG-----------------GTCCTTCGGGTA-GGG-GCGTTC---------------------------------------------------------------------------------------------------------------------------------------------------------------------------------------------------------------------------------------------------------------------------------------------------</ns2:sequence><ns2:name>JX156603.1_Leishmania_chagasi_isolate_Dog1_clone_44_note_minicircle_class_48,_partial_sequence;_kinetoplast</ns2:name></ns2:Sequence><ns2:Sequence dsseqid="sq520" id="sq519"><ns2:sequence>-------------------------------------------------------------------------------------------------------------------------------------------------------------------------------------------------------------------------------GG-TTGGTGTAAAATAGGGCCGGGTGGTGACCG-GAA-ATGG---------CTTCCC-TGGGCTGGATTGGCCTGAA-ACCCTGG-------------------GTTTTG--GGCGTACTTTTAGG--ACTA-G-CTGGCT-TTTGCC-TTT----GAAT-TT-TGGCTTTAA-AGTGTGGTTTGGAGGTG-G-TTTGG-CCC-TTTGTT-----G--TGTG--G--ACAA--TG-TA--G-C-G-GAGTGGCTTGGATTGT-TGGA-ACTGGCGTT-G-GCGTTGG-TGG--------TATATTGACTT-TGG-A---TGGGGTTGATTGGTACTACT--TTGGGGTTG-----GGTACTCG-TTGGC-TGGCCCTGG--ACCTTGA--C--GGAGGGGTTGGGGATGA---------TTT---GG-TGGTGAG--GG-G-TTGCC--CTTTT-GTTGCTT----------A-T--A----ACTAATA--TTA--G----ATATTAGT---TGTATAGTGC--C--G---GACGGTA--CTA-TTGGAT-ACTGGGGA---TAGGAACGA-TA-G--TTACTATAGACCAGTTATATATAGTTAATAAG--ACTATAGCGGCC-T--GGGTAT--GGA--G-TACAC--G------------GAAT-ACATAGAGGTTTAAGCT----TAGTCAT--CGT--CTACA-CA-GTCTC-T--------A-CGTT-GATTGAT-TTCTT----------------------GTTGG-TTGTG--AT----------TGTCAG------ACT--TATACTGGA--TGTCGTCTGTTT--T---ATGT--ACTACC--T-AGCT-G----AAGCT-TTCTG-CTC-CTACGG-------GAG-TG-------------------------CAATT-CTGGCT-GG-ATTGGGGTG-GGAGGTTGAAA-AAT-----------ACCCAAA---AATCCCTAAAAATGGGCCAAA--A-------ACCCAAACT------------------TTTCTG-----------------GTCCTTCGGGTA-GGG-GCGTTC---------------------------------------------------------------------------------------------------------------------------------------------------------------------------------------------------------------------------------------------------------------------------------------------------</ns2:sequence><ns2:name>JX156604.1_Leishmania_chagasi_isolate_Dog2_clone_4_note_minicircle_class_48,_partial_sequence;_kinetoplast</ns2:name></ns2:Sequence><ns2:Sequence dsseqid="sq522" id="sq521"><ns2:sequence>-------------------------------------------------------------------------------------------------------------------------------------------------------------------------------------------------------------------------------GG-TTGGTGTAAAATAGGGCCGGGTGGTGACCG-GAA-ATGG---------CTTCCC-TGGGCTGGATTGGCCTGAA-ACCCTGG-------------------GTTTTG--GGCGTACTTTTAGG--ACTA-G-CTGGCT-TTTGCC-TTT----GAAT-TT-TGGCTTTAA-AGTGTGGTTTGGAGGTG-G-TTTGG-CCC-TTTGTT-----G--TGTG--G--ACAA--TG-TA--G-C-G-GAGTGGCTTGGATTGT-TGGA-ATTGGCGTT-G-GCGTTGG-TGG--------TATATTGACTT-TGG-A---TGGGGTTGATTGGTACTACT--TTGGGGTTG-----GGTACTCG-TTGGC-TGGCCCTGG--ACCTTGA--C--GGAGGGGTTGGGGATGA---------TTT---GG-TGGTGAG--GG-G-TTGCC--CTTTT-GTTGCTT----------A-T--A----ACTAATA--TTA--G----ATATTAGT---TGTATAGTGC--C--G---GACGGTA--CTA-TTGGAT-ACTGGGGA---TAGGAACGA-TA-G--TTACTATAGACCAGTTATATATAGTTAATAAG--ACTATAGCGGCC-T--GGGTAT--GGA--G-TACAC--G------------GAAT-ACATAGAGGTTTAAGCT----TAGTCAT--CGT--CTACA-CA-GTCTC-T--------A-CGTT-GATTGAT-TTCTT----------------------GTTGG-TTGTG--AT----------TGTCAG------ACT--TATACTGGA--TGTCGTCTGTTT--T---ATGT--ACTACC--T-AGCT-G----AAGCT-TTCTG-CTC-CTACGG-------GAG-TG-------------------------CAATT-CTGGCT-GG-ATTGGGGTG-GGAGGTTGAAA-AAT-----------ACCCAAA---AATCCCTAAAAATGGGCCAAA--A-------ACCCAAACT------------------TTTCTG-----------------GTCCTTCGGGTA-GGG-GCGTTC---------------------------------------------------------------------------------------------------------------------------------------------------------------------------------------------------------------------------------------------------------------------------------------------------</ns2:sequence><ns2:name>JX156605.1_Leishmania_chagasi_isolate_Dog2_clone_49_note_minicircle_class_48,_partial_sequence;_kinetoplast</ns2:name></ns2:Sequence><ns2:Sequence dsseqid="sq524" id="sq523"><ns2:sequence>------------------------------------------------------------------------------------------------------------------------------------------------------------------------------------------------------------------------------GGT-TGGTGTAAAATAGGGCCGGGTGGTGGCCGG-AAA-TGGG---------CTCTCC-TGGGCTAGGATGGGTCGAA-ACCCTGG-------------------GTCTGG--GTGTTACTTTTTGG--GTTG-G-TTGGAT-TTTTCC-TTT----AAAT-TT-CTGGCTTTA-AAGTGGGTTGA-ATGTG-G-TTTGA-GCG-T-TGTT-----G--TATG--G--ATGG--TG-TG--GCT-G-GATCGGCTTGAATTAT-TGGT-ATTGATGTT-G-ACAGTG--CGT--------GTTTGGTCTTG-GATAG---GGGGGTTGTTTGGTGAGACT--TTGGGCTGG-----TCGGGGCT-TGAGC-TGGGTCATA--CGGGTGT--T--CGGTTGGTGGTCCAACT---------CCT---TG-A-GGCTG--GG-G-TCCAT--AGCTT-TGTGATT----------A-TAAT----ATTAATA--TTA--A----CTTATATT------GTAGTTG--C--G---ATAAT----CGC-AGGGAT-ACGGTGAG---TGCGCGGGT-TC-T--ATAGTAGTTAGCGCCGAACTTAGGTTATTTGT--AGTA-GTCGGTA-A--GCTTAC--TAG--T-CTTAT--T------------GGCT-ACTTTTA-----TATAT----ACGTCAT--ATA--GTTCA-CA-ATTTG-T---C-TGCC-ATTT-TATAGAT-TTATG--------T----------TTCGTGTG-TATAT--AG----------CGTTAT------AGT--GATAGACTG--TGA------TAC--A---GAGT--ACTAAC-TT-TGCC-T----GGGAT-GCATG-CTC-CTATGGGATGCGAAGA-TGA-A-T----TT---AT-GTT---G-ATTTG-GGACTG-GG-GTAT--GGG-AAAGTCTTAAA-AAT-----------CCTGGGA---AATGACGAAAAATGGGACAAA--A-------TCTCAAACT------------------TTTCTG-----------------GTCCTTCGGGTA-GGG-GCGTTC---------------------------------------------------------------------------------------------------------------------------------------------------------------------------------------------------------------------------------------------------------------------------------------------------</ns2:sequence><ns2:name>JX156606.1_Leishmania_chagasi_isolate_Human_clone_6_note_minicircle_class_48,_partial_sequence;_kinetoplast</ns2:name></ns2:Sequence><ns2:Sequence dsseqid="sq526" id="sq525"><ns2:sequence>------------------------------------------------------------------------------------------------------------------------------------------------------------------------------------------------------------------------------GGT-TGGTG-TAAAATAGGGCCGGGTGGTG----------GCCGGAAATGGGCTCTCC-TGGGCTAGGATGGGTCGAA-ACCCTGG-------------------GTCTGG--GTGTTACTTTTTGG--GTTG-G-TTGGAT-TTTTCC-TTT----AAAT-TT-CTGGCTTTA--AA-GTGGGTTGAA--T-GTGGTTT-GAGCGTTGTTG-TATGGATGGT--G--TGGCT-GG-A----------TCGGCTTGAATTAT---TGG--TATTGATG-T---TGACA-GTGCGTGTTT-G----GTC--T--T--GGATAG------GGGGGTTGTTTGGTGAGACTTTGG-----GCTGGTC-GGGGC-TTGA--GCT--GGGTCAT--A-CGGGTGTTCGGTTGGTGGTC------CAAC---TC-CTTGAGGCTGG-G-GTCCA-TAGCTT-TGTGATTA-T-A-AT-----ATT----A---ATA--TTA--A----CTTATATT---GTAGTTGCGA--T------AATCGCA--GGG-ATACGGTGAG-----------TGCGCG-G-------GTTCTATAGTAG-TTAGCGCC-GAAC--TT--AGGTTATTTGTA-G----TAGTCGGTAAGC-TTACTAGT--CTT----ATTGGCT-ACTTTTATATATACGTC----ATATAGT--TCA-CAATTT-GT-CTGCC-----AT-T------T-TATA-GATTTATG--------T----------TTCGTGTG-TA--T--ATAG-----CG--TTATA------GTGATAGACTGTGA--TACAGAGTAC--------TAAC--T------TTGCCTG-G-----GATG-CATGCTCCT--ATGGGATGCGAAGAT-GAA-T-TT---AT---GT-T---------GAT-TTGGGACTG-GGGTATGGG-AAAGTCTTAAA-AAT-----------CCTGGGA---AATGACGAAA--ATGGGACAA--A-------ATCTCAACT------------------TTTCTG-----------------GTCCTTCGGGTA-GGG-CGTTC----------------------------------------------------------------------------------------------------------------------------------------------------------------------------------------------------------------------------------------------------------------------------------------------------</ns2:sequence><ns2:name>JX156607.1_Leishmania_chagasi_isolate_Dog1_clone_43_note_minicircle_class_49,_partial_sequence;_kinetoplast</ns2:name></ns2:Sequence><ns2:Sequence dsseqid="sq528" id="sq527"><ns2:sequence>-------------------------------------------------------------------------------------------------------------------------------------------------------------------------------------------------------------------------------GG-TTGGTGTAAAATAGGGCCGAGTG----------GTGGCCGAAAATGGGCCTCCC-TGGGCTGGGTTGGCTTGAG-ACC-TGG-------------------GTCCTG--GGCGTACTTTTGGG--GGTT-C-GGATGG-TTTGGA-GGG----GTTG-TT-AGGCTGGAT-TTGGGGTTGACATACTG-C-TTCGG-GAA-GAGTTT-----C--TGGTT-T--TGGAGTGC-TT--TGTGG-GATGGATTT-GGGGG-------A-TTAACCT-G-CCTGATG-AGGGTT---------TGGTGTG-GG--GAGTTGCTTTGGATTCGGACGAG-----TTGGATT-----ATATTCAC-TGGCC-TTCG-TTGG--TAA----------CCTGGATGTGAGCTTCG-CG-GA------------TGGCTTGGGG-T-GAGTG--CTTTT-TGGGATTGATTTTGAT-T-ATAA----CTTAATA--TTA--T----TATTAGTT---AGGGT-TGTT--G------TCTAGAC--GCT-ATAGGG--GTG-ATG---TGAGCCGTT-CTTC-GGTGA-ACATAACTATATTT----ATTGACAAT--ACTAGATGACTA-T--AATA------ATAG-GGAAT--C--T------AA-GTGG-GTGTCAATTTA---GTG----TTCGTAG--ACT-TTGATG-CA-TTCTC-T---CTA-----------------TGGCC--------C----------ATTTGTTG-TATGT--AGAT-----GG-TGTGTG------AT---GGTATGATG--TCTGC--CAG--------------ACAAGT-AT-ATAG-T----TCCTA-CCTGAAGGT-GATCAACGCCTA-G-G-CGT-T-AT---GT---GT-GTG---A-ATTAA-TTGACGTTT-GGGGTGGGG-GAATTGCCGAA-AAT-----------CTCAAAA---AATCCCAAAAAATGGCCCAAA--A-------ATCCAAACT------------------TTTCTG-----------------GTCCTCCGGGTA-GGG-GCGTTC---------------------------------------------------------------------------------------------------------------------------------------------------------------------------------------------------------------------------------------------------------------------------------------------------</ns2:sequence><ns2:name>JX156608.1_Leishmania_chagasi_isolate_Human_clone_2_note_minicircle_class_50,_partial_sequence;_kinetoplast</ns2:name></ns2:Sequence><ns2:Sequence dsseqid="sq530" id="sq529"><ns2:sequence>-------------------------------------------------------------------------------------------------------------------------------------------------------------------------------------------------------------------------------GG-TTGGTGTAAAATAGGGCCGAGTG----------GTGGCCGAAAATGGGCCTCCC-TGGGCTGGGTTGGCTTGAG-ACC-TGG-------------------GTCCTG--GGCGTACTTTTGGG--GGTT-C-GGATGG-TTTGGA-GGG----GTTG-TT-AGGCTGGAT-TTGGGGTTGACATACTG-C-TTCGG-GAA-GAGTTT-----C--TGGTT-T--TGGAGTGC-TT--TGTGG-GATGGATTT-GGGGG-------A-TTAACCT-G-CCTGATG-AGGGTT---------TGGTGTG-GG--GAGTTGCTTTGGATTCGGACGAG-----TTGGATT-----ATATTCAC-TGGCC-TTCG-TTGG--TAA----------CCTGGATGTGAGCTTCG-CG-GA------------TGGCTTGGGG-T-GAGTG--CTTTT-TGGGATTGATTTTGAT-T-ATAA----CTTAATA--TTA--T----TATTAGTT---AGGGT-TGTT--G------TCTAGAC--GCT-ATAGGG--GTG-ATG---TGAGCCGTT-CTTC-GGTGA-ACATAACTATATTT----ATTGACAAT--ACTAGATGACTA-T--AATA------ATAG-GGAAT--C--T------AA-GTGG-GTGTCAATTTA---GTG----TTCGTAG--ACT-TTGATG-CA-TTCTC-T---CTA-----------------TGGCC--------C----------ATTTGTTG-TATGT--AGAT-----GG-TGTGTG------AT---GGTATGATG--TCTGC--CAG--------------ACAAGT-AT-ATAG-T----TCCTA-CCTGAAGGT-GATCAACGCCTA-G-G-CGT-T-AT---GT---GT-GTG---A-ATTAA-TTGACGTTT-GGGGTGGGG-GAATTGCCGAA-AAT-----------CTCAAAA---AATCCCAAAAAATGGCCCAAA--A-------ATCCAAACT------------------TTTCTG-----------------GTCCTCCGGGTA-GGG-GCGTTC---------------------------------------------------------------------------------------------------------------------------------------------------------------------------------------------------------------------------------------------------------------------------------------------------</ns2:sequence><ns2:name>JX156609.1_Leishmania_chagasi_isolate_Human_clone_3_note_minicircle_class_50,_partial_sequence;_kinetoplast</ns2:name></ns2:Sequence><ns2:Sequence dsseqid="sq532" id="sq531"><ns2:sequence>-------------------------------------------------------------------------------------------------------------------------------------------------------------------------------------------------------------------------------GG-TTGGTGTAAAATAGGGCCGGGTGGTGGCTGGAAATGGGTTTC----------CC-TGGGCTGGCTTGGC-TGGG-ACCC-TG-------------------GATCTG--GGGCTTGTTTTGGA--GGTT-G-TTGGAG-AATTTC-TTT----TCTT-TT-GGTCTTTTG-AACTACGGGTTTTGGGT-G-TTTTA-CGG-GTTGAC-----T--GCTGG-C--TTTTT-GG-GG--TTTGA-GGCTGCTTGGGCCGCG-CTTG-ATTGGGTTG-G--TTTGGA-GTTGG------TGTT------T----------CGCTTGAGTTTGGGGGTGG-CTTTTGGTGGG----CCCTGCGT-GGTTT-GATG---TT--TTGAAT---G-GATGTAGTCTGGCTCTT-AGGC-T-TGGTG-------GTAATGGTTG-C-CCTCC-ATTGGG------------GGTT----GATA----TATAGAA--TAA--G----TTATATAT---TAA--CTTGT--T-GC---TTAGGGT--AAGAGGCTACTCGGCAGTA---ACTTTAGTG-CT----GCT-TATATAAT---ATTGGATG-ATAGGCCG--AAACTAA-GTCGGT--ATAAGT-GGCGGTA-GG--C--A--CTA----AT-ATA------CGACAATGAGGCT----TCTATAT--AA--ATCCAA-TC-ATACA-----CGC------TA-TCTTGC-----AC--------TA---------TATTCTC---A--C--AAT------TT-TGCGTT------ATAGTAGGTTGTAG--TAGATA--GTAG------ACTT--ATAACT-AAGAGTA---------CA-TATGTTCC----TTCC---AGTAGGA-TGC-C-TA---TG---GC--AT---T-ATGAA-TTCCGATTT-ATGGCTGAG-GGTCCTGGGAA-TAG-----------GTCGGAA---AA-CGCTAAAAAATGCCGAAT--T-------TTCCAAACT------------------TTTCTG-----------------GTCCTTCGGGTA-GGG-GCGTTC---------------------------------------------------------------------------------------------------------------------------------------------------------------------------------------------------------------------------------------------------------------------------------------------------</ns2:sequence><ns2:name>JX156610.1_Leishmania_chagasi_isolate_Dog1_clone_22_note_minicircle_class_51,_partial_sequence;_kinetoplast</ns2:name></ns2:Sequence><ns2:Sequence dsseqid="sq534" id="sq533"><ns2:sequence>-------------------------------------------------------------------------------------------------------------------------------------------------------------------------------------------------------------------------------GG-TTGGTGTAAAATAGGGCCGGGTGGTGGCTGGAAATGGGTTTC----------CC-TGGGCTGGCTTGGC-TGGG-ACCC-TG-------------------GATCTG--GGGCTTGTTTTGGA--GGTT-G-TTGGAG-AATTTC-TTT----TCTT-TT-GGTCTTTTG-AACTACGGGTTTTGGGT-G-TTTTA-CGG-GTTGAC-----T--GCTGG-C--TTTTT-GG-GG--TTTGA-GGCTGCTTGGGCCGCG-CTTG-ATTGGGTTG-G--TTTGGA-GTTGG------TGTT------T----------CGCTTGAGTTTGGGGGTGG-CTTTTGGTGGG----CCCTGCGT-GGTTT-GATG---TT--TTGAAT---G-GATGTAGTCTGGCTCTT-AGGC-T-TGGTG-------GTAATGGTTG-C-CCTCC-ATTGGG------------GGTT----GATA----TATAGAA--TAA--G----TTATATAT---TAA--CTTGT--T-GC---TTAGGGT--AAGAGGCTACTCGGCAGTA---ACTTTAGTG-CT----GCT-TATATAAT---ATTGGATG-ATAGGCCG--AAACTAA-GTCGGT--ATAAGT-GGTGGTA-GG--C--A--CTA----AT-ATA------CGACAATGAGGCT----TCTATAT--AA--ATCCAA-TC-ATACA-----CGC------TA-TCTTGC-----AC--------TA---------TATTCTC---A--C--AAT------TT-TGCGTT------ATAGTAGGTTGTAG--TAGATA--GTAG------ACTT--ATAACT-AAGAGTA---------CA-TATGTTCC----TTCC---AGTAGGA-TGC-C-TA---TG---GC--AT---T-ATGAA-TTCCGATTT-ATGGCTGAG-GGTCCTGGGAA-TAG-----------GTCGGAA---AA-CGCTAAAAAATGCCGAAT--T-------TTCCAAACT------------------TTTCTG-----------------GTCCTCCGGGTA-GGG-GCGTTC---------------------------------------------------------------------------------------------------------------------------------------------------------------------------------------------------------------------------------------------------------------------------------------------------</ns2:sequence><ns2:name>JX156611.1_Leishmania_chagasi_isolate_Dog2_clone_17_note_minicircle_class_51,_partial_sequence;_kinetoplast</ns2:name></ns2:Sequence><ns2:Sequence dsseqid="sq536" id="sq535"><ns2:sequence>-------------------------------------------------------------------------------------------------------------------------------------------------------------------------------------------------------------------------------GG-TTGGTGTAAAATAGGGCCGGGTGGTAGCCGGGATGGAC-----------TTCCC-TGGGCTGGATTGGCCTGAA-ACCACGG-------------------GTCTGG--AGGCTTGTTTTCAC--TTCG-T-TCAGAA-TTTCTC-TTT----AATT-TT-T----------GGCTTGTGGATGGTGG-G-TTTGC-TGATGTTGTT-----G---GGTT-G--GCCG--GA-TG--ACT-T-GAACGCTTTGGGGCTTTTAGAATTAGCGTTT-GGG-TCTTT-GGT---------TGTGTGTT-T-GG--GAGTTGGTTTGGGGTCGCCGTACCGGTTTTGA---------TTG-GTA-GGGGT-TTTAGATGA--TCTTGGG--T-GGCTTCGGGTGATGTTGACTTG-A--GATT---------GGATGGTA-T-TGATG-GCGGAT-GGGGATTACA-TCTT-----TCC----TTTGCTT--TAT--A----TATTATAT---TTGATTGTTT---------TGTTGTC--CGT--AAGGATAGGCA------TAGGAGCGG-GCGC-CGCTAGGTGGACCGG-GTAGCTTCCTATATAGT--TATA---AGTAT-G----AC-----GT-GT-TAG----T--GGG----GT-GTTA-TATTCTACGTA---TAC----ACAGTCT--ATCTATCTCG-GT-CTAGC-----TCT-------A-CAG---TTGAGTC--------C----------ACGATTAC-CA--A--ATGT-----AG-CATGAA------TGT--TCT-GGAGT--TTGACAGTGATA------TGCC--TGTACC-TGCTATA-C------CTA-----AAGGT-GGTGCT---CCT-ACG-GGG-A-GC---GG---AA-TTG---A-ATTTT-GGGCATTAA-ATTTGGGGA-GTTCTTTGGAA-AAT----------CCTGAAAA---AATGCTGAAAATGGGCCAAAA--A-------TCCCAAACT------------------TTTCTG-----------------GTCCTCCGGGTA-GGG-GCGTTC---------------------------------------------------------------------------------------------------------------------------------------------------------------------------------------------------------------------------------------------------------------------------------------------------</ns2:sequence><ns2:name>JX156612.1_Leishmania_chagasi_isolate_Dog3_clone_22_note_minicircle_class_52,_partial_sequence;_kinetoplast</ns2:name></ns2:Sequence><ns2:Sequence dsseqid="sq538" id="sq537"><ns2:sequence>-------------------------------------------------------------------------------------------------------------------------------------------------------------------------------------------------------------------------------GG-TTGGTGTAAAATAGGGCCGGGTGGTAGCCGGGATGGAC-----------TTCCC-TGGGCTGGATTGGCCTGAA-ACCACGG-------------------GTCTGG--AGGCTTGTTTTCAC--TTCG-T-TCAGAA-TTTCTC-TTT----AATT-TT-T----------GGCTTGTGAATGGTGG-G-TTTGC-TGATGTTGTT-----G---GGTT-G--GCCG--GA-TG--ACT-T-GAACGCTTTGGGGCTTTTAGAATTAGCGTTT-GGG-TCTTT-GGT---------TGTGTGTT-T-GG--GAGTTGGTTTGGGGTCGCCGTACCGGTTTTGA---------TTG-GTA-GGGGT-TTTAGATGA--TCTTGGG--T-GGCTTCGGGTGATGTTGACTTG-A--GATT---------GGATGGTA-T-TGATG-GCGGAT-GGGGATTACA-TCTT-----TCC----TTTGCTT--TAT--A----TATCATAT---TTGATTGTTT---------TGTTGTC--CGT--AAGGATAGGCA------TAGGAGCGG-GCGC-CGCTAGGTGGACCGG-GTAGCTTCCTATATAGT--TATA---AGTAT-G----AC-----GT-GT-TAG----T--GGG----GT-GTTA-TATTCTACGTA---TAC----ACAGTCT--ATCTATCTCG-GT-CTAGC-----TCT-------A-CAG---TTAAGTC--------C----------ACGATTAC-CA--A--ATGT-----AG-CATGAA------TGT--TCT-GGAGT--TTGACAGTGATA------TGCC--TGTACC-TGCTATA-C------CTA-----AAGGT-GGTGCT---CCT-ACG-GGG-A-GC---GG---AA-TTG---A-ATTTT-GGGCATTAA-ATTTGGGGA-GTTCTTTGGAA-AAT----------CCTGAAAA---ATGCTGA--AAATGGCCAAAA--A-------TCCCAAACT------------------TTTCTG-----------------GTCCTTCGGGTA-GGG-GCGTTC---------------------------------------------------------------------------------------------------------------------------------------------------------------------------------------------------------------------------------------------------------------------------------------------------</ns2:sequence><ns2:name>JX156613.1_Leishmania_chagasi_isolate_Dog3_clone_25_note_minicircle_class_52,_partial_sequence;_kinetoplast</ns2:name></ns2:Sequence><ns2:Sequence dsseqid="sq540" id="sq539"><ns2:sequence>-------------------------------------------------------------------------------------------------------------------------------------------------------------------------------------------------------------------------------GG-TTGGTGTAAAATAGGGCCGGGTGGTGGTCGGGAATGGGCTA----------CCC-TGGGCTGGATTGGCCTGGA-CCCCTGG-------------------GTCTGG--AGGCTTGATTTCGA--TCTG-G-TTGGGA-TTGTCT--TT----ATTT--T-GCTGGCTTT-GGGCTTGAGT-TTAGTG----------A--CTAAAC-----G--GGG------CTAGG-GC-TT--TGATT-CTGGTGTTTGGGGTGG-TGCT-TTAGGGTAT-G-CGTGGGC-ATCTG------TTTT-GTG-----C--TTATTATTTATA-ATTATGACT------GGGT-----------GTACA-GTCAC-TTTAGTTCG--CTCCGCA--TGGAGGCCAATGGGAATTGGATGA-C------------CGTATTCGGTG-G-CGGGG--TAATG-TTAGTTAG---C-CT-----TTC----TTTAGCCACTAT--A----GAATAAAG---GGAATATCTA---ATT--CCGGCATA--GCT-ATAGGAT-GTG-G-----TAGGATAAG-CGTG--ACATAT-AGTCAA--GTTATATT-GTGAGTTT--ACGAATCAATTG------GACTTAGC-GCC-TAC----T--CAT----AC-A--------TTATATA--CTCT----TGAATGT--GAA-GTTTTT-GA--TCTG-----TTTG---GTTA-TGTT-ATGATC---------------------G-AGGCTG-AC--A--CA-----------ATTTG------ATGGCCTGTGTAAA--TATATCTTACCT--T---AAGG---TGGCT-TCTTTGA-A---ATGCAA-TTTGAATTA-ATTTGG---GGATG-G-GTT-G--C---TG---GA-GGT---G-TTGGG-ACGTGTTGG-ATGGTTGGG-AATTGGTGGAA-AAT-----------CCCGAAA---AATGGTCGAAAAATGCCAAAA--A-------TCTCAAACT------------------TTTCTG-----------------GTCCTCCGGGTA-GGG-GCGTTC---------------------------------------------------------------------------------------------------------------------------------------------------------------------------------------------------------------------------------------------------------------------------------------------------</ns2:sequence><ns2:name>JX156614.1_Leishmania_chagasi_isolate_Dog1_clone_5_note_minicircle_class_53,_partial_sequence;_kinetoplast</ns2:name></ns2:Sequence><ns2:Sequence dsseqid="sq542" id="sq541"><ns2:sequence>-------------------------------------------------------------------------------------------------------------------------------------------------------------------------------------------------------------------------------GG-TTGGTGTAAAATAGGGCCGGGTGGTGGTCGGGAATGGGCTA----------CCC-TGGGCTGGATTGGCCTGGA-CCCCTGG-------------------GTCTGG--AGGCTTGATTTCGA--TCTG-G-TTGGGA-TTGTCT--TT----ATTT--T-GCTGGCTTT-GGGCTTGAGT-TTAGTG----------A--CTAAAC-----G--GGG------CTAGG-GC-TT--TGATT-CTGGTGTTTGGGGTGG-TGCT-TTAGGGTAT-G-CGTGGGC-ATCTG------TTTT-GTG-----C--TTATTATTTATA-ATTATGACT------GGGT-----------GTACA-GTCAC-TTTAGTTCG--CTCCGCA--TGGAGGCCAATGGGAATTGGATGA-C------------CGTATTCGGTG-G-CGGGG--TAATG-TTAGTTAG---C-CT-----TTC----TTTAGCCACTAT--A----GAATAAAG---GGAATATCTA---ATT--CCGGCATA--GCT-ATAGGAT-GTG-G-----TAGGGTAAG-CGTG--ACATAT-AGTCAA--GTTATATT-GTGAGTTT--ACGAATCAATTG------GACTTAGC-GCC-TAC----T--CAT----AC-A--------TTATATA--CTCT----TGAATGT--GAA-GTTTTT-GA--TCTG-----TTTG---GTTA-TGTT-ATGATC---------------------G-AGGCTG-AC--A--CA-----------ATTTG------ATGGCCTGTGTAAA--TATATCTTACCT--T---AAGG---TGGCT-TCTTTGA-A---ATGCAA-TTTGAATTA-ATTTGG---GGATG-G-GTT-G--C---TG---GA-GGT---G-TTGGG-ACGTGTTGG-ATGGTTGGG-AATTGGTGGAA-AAT-----------CCCGAAA---AATGGTCGAAAAATGCCAAAA--A-------TCCCAAACT------------------TTTCTG-----------------GTCCTCCGGGTA-GGG-GCGTTC---------------------------------------------------------------------------------------------------------------------------------------------------------------------------------------------------------------------------------------------------------------------------------------------------</ns2:sequence><ns2:name>JX156615.1_Leishmania_chagasi_isolate_Dog1_clone_23_note_minicircle_class_53,_partial_sequence;_kinetoplast</ns2:name></ns2:Sequence><ns2:Sequence dsseqid="sq544" id="sq543"><ns2:sequence>-------------------------------------------------------------------------------------------------------------------------------------------------------------------------------------------------------------------------------GG-TTGGTGTAAAATAGGGCCGGGTGGTGGTCGGGAATGGGCTA----------CCC-TGGGCTGGATTGGCCTGGA-CCCCTGG-------------------GTCTGG--AGGCTTGATTTCGA--TCTG-G-TTGGGA-TTGTCT--TT----ATTT--T-GCTGGCTTT-GGGCTTGAGT-TTAGTG----------A--CTAAAC-----G--GGG------CTAGG-GC-TT--TGATT-CTGGTGTTTGGGGTGG-TGCT-TTAGGGTAT-G-CGTGGGC-ATCTG------TTTT-GTG-----C--TTATTATTTATA-ATTATGACT------GGGT-----------GTACA-GTCAC-TTTAGTTCG--CTCCGCA--TGGAGGCCAATGGGAATTGGATGA-C------------CGTATTCGGTG-G-CGGGG--TAATG-TTAGTTAG---C-CT-----TTC----TTTAGCCACTAT--A----GAATAAAG---GGAATATCTA---ATT--CCGGCATA--GCT-ATAGGAT-GTG-G-----TAGGATAAG-CGTG--ACATAT-AGTCAA--GTTATATT-GTGAGTTT--ACGAATCAATTG------GACTTAGC-GCC-TAC----T--CAT----AC-A--------TTATATA--CTCT----TGAATGT--GAA-GTTTTT-GA--TCTG-----TTTG---GTTA-TGTT-ATGATC---------------------G-AGGCTG-AC--A--CA-----------ATTTG------ATGGCCTGTGTAAA--TATATCTTACCT--T---AAGG---TGGCT-TCTTTGA-A---ATGCAA-TTTGAATTA-ATTTGG---GGATG-G-GTT-G--C---TG---GA-GGT---G-TTGGG-ACGTGTTGG-ATGGTTGGG-AATTGGTGGAA-AAT-----------CCCGAAA---AATGGTCGAAAAATGCCAAAA--A-------TCTCAAACT------------------TTTCTG-----------------GTCCTCCGGGTA-GGG-GCGTTC---------------------------------------------------------------------------------------------------------------------------------------------------------------------------------------------------------------------------------------------------------------------------------------------------</ns2:sequence><ns2:name>JX156616.1_Leishmania_chagasi_isolate_Dog1_clone_24_note_minicircle_class_53,_partial_sequence;_kinetoplast</ns2:name></ns2:Sequence><ns2:Sequence dsseqid="sq546" id="sq545"><ns2:sequence>-------------------------------------------------------------------------------------------------------------------------------------------------------------------------------------------------------------------------------GG-TTGGTGTAAAATAGGGCCGGGTGGTGGTCGGGAATGGGCTA----------CCC-TGGGCTGGATTGGCCTGGA-CCCCTGG-------------------GTCTGG--AGGCTTGATTTCGA--TCTG-G-TTGGGA-TTGTCT--TT----ATTT--T-GCTGGCTTT-GGGCTTGAGT-TTAGTG----------A--CTAAAC-----G--GGG------CTAGG-GC-TT--TGATT-CTGGTGTTTGGGGTGG-TGCT-TTAGGGTAT-G-CGTGGGC-ATCTG------TTTT-GTG-----C--TTATTATTTATA-ATTATGACT------GGGT-----------GTACA-GTCAC-TTTAGTTCG--CTCCGCA--TGGAGGCCGATGGGAATTGGATGA-C------------CGTATTCGGTG-G-CGGGG--TAATG-TTAGTTAG---C-CT-----TTC----TTTAGCCACTAT--A----GAATAAAG---GGAATATCTA---ATT--CCGGCATA--GCT-ATAGGAT-GTG-G-----TAGGGTAAG-CGTG--ACATAT-AGTCAA--GTTATATT-GTGAGTTT--ACGAATCAATTG------GACTTAGC-GCC-TAC----T--CAT----AC-A--------TTATATA--CTCT----TGAATGT--GAA-GTTTTT-GA--TCTG-----TTTG---GTTA-TGTT-ATGATC---------------------G-AGGCTG-AC--A--CA-----------ATTTG------ATGGCCTGTGTAAA--TATATCTTACCT--T---AAGG---TGGCT-TCTTTGA-A---ATGCAA-TTTGAATTA-ATTTGG---GGATG-G-GTT-G--C---TG---GA-GGT---G-TTGGG-ACGTGTTGG-ATGGTTGGG-AATTGGTGGAA-AAT-----------CCCGAAA---AATGGTCGAAAAATGCCAAAA--A-------TCCCAAACT------------------TTTCTG-----------------GTCCTCCGGGTA-GGG-GCGTTC---------------------------------------------------------------------------------------------------------------------------------------------------------------------------------------------------------------------------------------------------------------------------------------------------</ns2:sequence><ns2:name>JX156617.1_Leishmania_chagasi_isolate_MS2Dog_clone_64_note_minicircle_class_53,_partial_sequence;_kinetoplast</ns2:name></ns2:Sequence><ns2:Sequence dsseqid="sq548" id="sq547"><ns2:sequence>-------------------------------------------------------------------------------------------------------------------------------------------------------------------------------------------------------------------------------GG-TTGGTGTAAAATAGGGCCGGGTGGTGGACGGGAATGGGCTA----------CCC-TGGGCTGGATTGGCCTGGA-CCCCTGG-------------------GTCTGG--AGGCTTGATTTCGA--TCTG-G-TTGGGA-TTGTCT--TT----ATTT--T-GCTGGCTTT-GGGCTTGAGT-TTAGTG----------A--CTAAAC-----G--GGG------CTAGG-GC-TT--TGATT-CTGGCGTTTGGGGTGG-TGCT-TTAGGGTAT-G-CGTGGGT-ATCTG------TTTT-GTG-----C--TTATTATTTATA-ATTATGACT------GGGT-----------GTACA-GTCAC-TTTAGTTCG--CTCCGCA--TGGAGGCCGATGGGAATTGGATGA-C------------CGTATTCGGTG-G-CGGGG--TAATG-TTAGTTAG---C-CC-----TTC----TTTAGCCACTAT--A----GAATAAAG---GGAATATCTA---ATT--CCGGCATA--GCT-ATAGGAT-GTG-G-----TAGGGTAAG-CGTG--ACATAT-AGTCAA--GTTATATT-GTGAGTTT--ACGAATCAATTG------GACTTAGC-GCC-TAC----T--CAT----AC-A--------TTATATA--CTCT----TGAATGT--GAA-GTTTTT-GA--TTTG-----TTTG---GTTA-TGTT-ATGATC---------------------G-AGGCTG-CC--A--CG-----------ATTTG------ATGGCCTGTGTAAA--TATATCTTACCT--T---AAGG---TGGCT-TCTTTGA-A---ATGCAA-TTTGAATTA-ATTTGG---GGATG-G-GTT-G--C---TG---GA-GGT---G-TTGGG-ACGTGTTGG-ATGGTTGGG-AATTGATGGAA-AAT-----------CCCGAAA---AATGGTCGAAAAATGCCAAAA--A-------TTCCAAACT------------------TTTCTG-----------------GTCCTCCGGGTA-GGG-GCGTTC---------------------------------------------------------------------------------------------------------------------------------------------------------------------------------------------------------------------------------------------------------------------------------------------------</ns2:sequence><ns2:name>JX156618.1_Leishmania_chagasi_isolate_MS3Dog_clone_1_note_minicircle_class_53,_partial_sequence;_kinetoplast</ns2:name></ns2:Sequence><ns2:Sequence dsseqid="sq550" id="sq549"><ns2:sequence>-------------------------------------------------------------------------------------------------------------------------------------------------------------------------------------------------------------------------------GG-TTGGTGTAAAATAGGGCCGGGTGGTGGTCGGGAATGGGCTA----------CCC-TGGGCTGGATTGGCCTGGA-CCCCTGG-------------------GTCTGG--AGGCTTGATTTCGA--TCTG-G-TTGGGA-TTGTCT--TT----ATTT--T-GCTGGCTTT-GGGCTTGAGT-TTAGTG----------A--CTAAAC-----G--GGG------CTAGG-GC-TT--TGATT-CTGGTGTTTGGGGTGG-TGCT-TTAGGGTAT-G-CGTGGGC-ATCTG------TTTT-GTG-----C--TTATTATTTATA-ATTATGACT------GGGT-----------GTACA-GTCAC-TTTAGTTCG--CTCCGCA--TGGAGGCCAATGGGAATTGGATGA-C------------CGTATTCGGTG-G-CGGGG--TAATG-TTAGTTAG---C-CT-----TTC----TTTAGCCACTAT--A----GAATAAAG---GGAATATCTA---ATT--CCGGCATA--GCT-ATAGGAT-GTG-G-----TAGGGTAAG-CGTG--ACATAT-AGTCAA--GTTATATT-GTGAGTTT--ACGAATCAATTG------GACTTAGC-GCC-TAC----T--CAT----AC-A--------TTATATA--CTCT----TGAATGT--GAA-GTTTTT-GA--TCTG-----TTTG---GTTA-TGTT-ATGATC---------------------G-AGGCTG-AC--A--CA-----------ATTTG------ATGGCCTGTGTAAA--TATATCTTACCT--T---AAGG---TGGCT-TCTTTGA-A---ATGCAA-TTTGAATTA-ATTTGG---GGATG-G-GTT-G--C---TG---GA-GGT---G-TTGGG-ACGTGTTGG-ATGGTTGGG-AATTGGTGGAA-AAT-----------CCCGAAA---AATGGTCGAAAAATGCCAAAA--A-------TCCCAAACT------------------TTTCTG-----------------GTCCTCCGGGTA-GGG-GCGTTC---------------------------------------------------------------------------------------------------------------------------------------------------------------------------------------------------------------------------------------------------------------------------------------------------</ns2:sequence><ns2:name>JX156619.1_Leishmania_chagasi_isolate_Dog2_clone_1_note_minicircle_class_53,_partial_sequence;_kinetoplast</ns2:name></ns2:Sequence><ns2:Sequence dsseqid="sq552" id="sq551"><ns2:sequence>-------------------------------------------------------------------------------------------------------------------------------------------------------------------------------------------------------------------------------GG-TTGGTGTAAAATAGGGCCGGGTGGTGGACGGGAATGGGCTA----------CCC-TGGGCTGGATTGGCCTGGA-CCCCTGG-------------------GTCTGG--AGGCTTGATTTCGA--TCTG-G-TTGGGA-TTGTCT--TT----ATTT--T-GCTGGCTTT-GGGCTTGAGT-TTAGTG----------A--CTAAAC-----G--GGG------CTAGG-GC-TT--TGATT-CTGGCGTTTGGGGTGG-TGCT-TTAGGGTAT-G-CGTGGGT-ATCTG------TTTT-GTG-----C--TTATTATTTATA-ATTATGACT------GGGT-----------GTACA-GTCAC-TTTAGTTCG--CTCCGCA--TGGAGGCCGATGGGAATTGGATGA-C------------CGTATTCGGTG-G-CGGGG--TAATG-TTAGTTAG---C-CC-----TTC----TTTAGCCACTAT--A----GAATAAAG---GGAATATCTA---ATT--CCGGCATA--GCT-ATAGGAT-GTG-G-----TAGGGTAAG-CGTG--ACATAT-AGTCAA--GTTATATT-GTGAGTTT--ACGAATCAATTG------GACTTAGC-GCC-TAC----T--CAT----AC-A--------TTATATA--CTCT----TGAATGT--GAA-GTTTTT-GA--TTTG-----TTTG---GTTA-TGTT-ATGATC---------------------G-AGGCTG-CC--A--CG-----------ATTTG------ATGGCCTGTGTAAA--TATATCTTACCT--T---AAGG---TGGCT-TCTTTGA-A---ATGCAA-TTTGAATTA-ATTTGG---GGATG-G-GTT-G--C---TG---GA-GGT---G-TTGGG-ACGTGTTGG-ATGGTTGGG-AATTGATGGAA-AAT-----------CCCGAAA---AATGGTCGAAAAATGCCAAAA--A-------TTCCAAACT------------------TTTCTG-----------------GTCCTCCGGGTA-GGG-GCGTTC---------------------------------------------------------------------------------------------------------------------------------------------------------------------------------------------------------------------------------------------------------------------------------------------------</ns2:sequence><ns2:name>JX156620.1_Leishmania_chagasi_isolate_MS3Dog_clone_14_note_minicircle_class_53,_partial_sequence;_kinetoplast</ns2:name></ns2:Sequence><ns2:Sequence dsseqid="sq554" id="sq553"><ns2:sequence>-------------------------------------------------------------------------------------------------------------------------------------------------------------------------------------------------------------------------------GG-TTGGTGTAAAATAGGGCCGGGTGGTGGACGGGAATGGGCTA----------CCC-TGGGCTGGATTGGCCTGGA-CCCCTGG-------------------GTCTGG--AGGCTTGATTTCGA--TCTG-G-TTGGGA-TTGTCT--TT----ATTT--T-GCTGGCTTT-GGGCTTGAGT-TTAGTG----------A--CTAAAC-----G--GGG------CTAGG-GC-TT--TGATT-CTGGCGTTTGGGGTGG-TGCT-TTAGGGTAT-G-CGTGGGT-ATCTG------TTTT-GTG-----C--TTATTATTTATA-ATTATGACT------GGGT-----------GTACA-GTCAC-TTTAGTTCG--CTCCGCA--TGGAGGCCGATGGGAATTGGATGA-C------------CGTATTCGGTG-G-CGGGG--TAATG-TTAGTTAG---C-CC-----TTC----TTTAGCCACTAT--A----GAATAAAG---GGAATATCTA---ATT--CCGGCATA--GCT-ATAGGAT-GTG-G-----TAGGGTAAG-CGTG--ACATAT-AGTCAA--GTTATATT-GTGAGTTT--ACGAATCAATTG------GACTTAGC-GCC-TAC----T--CAT----AC-A--------TTATATA--CTCT----TGAATGT--GAA-GTTTTT-GA--TTTG-----TTTG---GTTA-TGTT-ATGATC---------------------G-AGGCTG-CC--A--CG-----------ATTTG------ATGGCCTGTGTAAA--TATATCTTACCT--T---AAGG---TGGCT-TCTTTGA-A---ATGCAA-TTTGAATTA-ATTTGG---GGATG-G-GTT-G--C---TG---GA-GGT---G-TTGGG-ACGTGTTGG-ATGGTTGGG-AATTGATGGAA-AAT-----------CCCGAAA---AATGGTCGAAAAATGCCAAAA--A-------TTCCAAACT------------------TTTCTG-----------------GTCCTCCGGGTA-GGG-GCGTTC---------------------------------------------------------------------------------------------------------------------------------------------------------------------------------------------------------------------------------------------------------------------------------------------------</ns2:sequence><ns2:name>JX156621.1_Leishmania_chagasi_isolate_MS3Dog_clone_11_note_minicircle_class_53,_partial_sequence;_kinetoplast</ns2:name></ns2:Sequence><ns2:Sequence dsseqid="sq556" id="sq555"><ns2:sequence>-------------------------------------------------------------------------------------------------------------------------------------------------------------------------------------------------------------------------------GG-TTGGTGTAAAATAGGGCCGGGTGGTGGTCGGGAATGGGCTA----------CCC-TGGGCTGGATTGGCCTGGA-CCCCTGG-------------------GTCTGG--AGGCTTGATTTCGA--TCTG-G-TTGGGA-TTGTCT--TT----ATTT--T-GCTGGCTTT-GGGCTTGAGT-TTAGTG----------A--CTAAAC-----G--GGG------CTAGG-GC-TT--TGATT-CTGGTGTTTGGGGTGG-TGCT-TTAGGGTAT-G-CGTGGGC-ATCTG------TTTT-GTG-----C--TTATTATTTATA-ATTATGACT------GGGT-----------GTACA-GTCAC-TTTAGTTCG--CTCCGCA--TGGAGGCCGATGGGAATTGGATGA-C------------CGTATTCGGTG-G-CGGGG--TAATG-TTAGTTAG---C-CT-----TTC----TTTAGCCACTAT--A----GAATAAAG---GGAATATCTA---ATT--CCGGCATA--GCT-ATAGGAT-GTG-G-----TAGGGTAAG-CGTG--ACATAT-AGTCAA--GTTATATT-GTGAGTTT--ACGAATCAATTG------GACTTAGC-GCC-TAC----T--CAT----AC-A--------TTATATA--CTCT----TGAATGT--GAA-GTTTTT-GA--TCTG-----TTTG---GTTA-TGTT-ATGATC---------------------G-AGGCTG-AC--A--CA-----------ATTTG------ATGGCCTGTGTAAA--TATATCTTACCT--T---AAGG---TGGCT-TCTTTGA-A---ATGCAA-TTTGAATTA-ATTTGG---GGATG-G-GTT-G--C---TG---GA-GGT---G-TTGGG-ACGTGTTGG-ATGGTTGGG-AATTGGTGGAA-AAT-----------CCCGAAA---AATGGTCGAAAAATGCCAAAA--A-------TCCCAAACT------------------TTTCTG-----------------GTCCTCCGGGTA-GGG-GCGTTC---------------------------------------------------------------------------------------------------------------------------------------------------------------------------------------------------------------------------------------------------------------------------------------------------</ns2:sequence><ns2:name>JX156622.1_Leishmania_chagasi_isolate_MS2Dog_clone_24_note_minicircle_class_53,_partial_sequence;_kinetoplast</ns2:name></ns2:Sequence><ns2:Sequence dsseqid="sq558" id="sq557"><ns2:sequence>-------------------------------------------------------------------------------------------------------------------------------------------------------------------------------------------------------------------------------GG-TTGGTGTAAAATAGGGCCGGGTGGTGGTCGGGAATGGGCTA----------CCC-TGGGCTGGATTGGCCTGGA-CCCCTGG-------------------GTCTGG--AGGCTTGATTTCGA--TCTG-G-TTGGGA-TTGTCT--TT----ATTT--T-GCTGGCTTT-GGGCTTGAGT-TTAGTG----------A--CTAAAC-----G--GGG------CTAGG-GC-TT--TGATT-CTGGTGTTTGGGGTGG-TGCT-TTAGGGTAT-G-CGTGGGC-ATCTG------TTTT-GTG-----C--TTATTATTTATA-ATTATGACT------GGGT-----------GTACA-GTCAC-TTTAGTTCG--CTCCGCA--TGGAGGCCAATGGGAATTGGATGA-C------------CGTATTCGGTG-G-CGGGG--TAATG-TTAGTTAG---C-CT-----TTC----TTTAGCCACTAT--A----GAATAAAG---GGAATATCTA---ATT--CCGGCATA--GCT-ATAGGAT-GTG-G-----TAGGGTAAG-CGTG--ACATAT-AGTCAA--GTTATATT-GTGAGTTT--ACGAATCAATCG------GACTTAGC-GCC-TAC----T--CAT----AC-A--------TTATATA--CTCT----TGAATGT--GAA-GTTTTT-GA--TCTG-----TTTG---GTTA-TGTT-ATGATC---------------------G-AGGCTG-AC--A--CA-----------ATTTG------ATGGCCTGTGTAAA--TATATCTTACCT--T---AAGG---TGGCT-TCTTTGA-A---ATGCAA-TTTGAATTA-ATTTGG---GGATG-G-GTT-G--C---TG---GA-GGT---G-TTGGG-ACGTGTTGG-ATGGTTGGG-AATTGGTGGAA-AAT-----------CCCGAAA---AATGGTCGAAAAATGCCAAAA--A-------TCTCAAACT------------------TTTCTG-----------------GTCCTCCGGGTA-GGG-GCGTTC---------------------------------------------------------------------------------------------------------------------------------------------------------------------------------------------------------------------------------------------------------------------------------------------------</ns2:sequence><ns2:name>JX156623.1_Leishmania_chagasi_isolate_Dog1_clone_48_note_minicircle_class_53,_partial_sequence;_kinetoplast</ns2:name></ns2:Sequence><ns2:Sequence dsseqid="sq560" id="sq559"><ns2:sequence>-------------------------------------------------------------------------------------------------------------------------------------------------------------------------------------------------------------------------------GG-TTGGTGTAAAATAGGGCCGGGTGGTGGTCGGGAATGGGCTA----------CCC-TGGGCTGGATTGGCCTGGA-CCCCTGG-------------------GTCTGG--AGGCTTGATTTCGA--TCTG-G-TTGGGA-TTGTCT--TT----ATTT--T-GCTGGCTTT-GGGCTTGAGT-TTAGTG----------A--CTAAAC-----G--GGG------CTAGG-GC-TT--TGATT-CTGGTGTTTGGGGTGG-TGCT-TTAGGGTAT-G-CGTGGGC-ATCTG------TTTT-GTG-----C--TTATTATTTATA-ATTATGACT------GGGT-----------GTACA-GTCAC-TTTAGTTCG--CTCCGCA--TGGAGGCCGATGGGAATTGGATGA-C------------CGTATTCGGTG-G-CGGGG--TAATG-TTAGTTAG---C-CT-----TTC----TTTAGCCACTAT--A----GAATAAAG---GGAATATCTA---ATT--CCGGCATA--GCT-ATAGGAT-GTG-G-----TAGGGTAAG-CGTG--ACATAT-AGTCAA--GTTATATT-GTGAGTTT--ACGAATCAATTG------GACTTAGC-GCC-TAC----T--CAT----AC-A--------TTATATA--CTCT----TGAATGT--GAA-GTTTTT-GA--TCTG-----TTTG---GTTA-TGTT-ATGATC---------------------G-AGGCTG-AC--A--CA-----------ATTTG------ATGGCCTGTGTAAA--TATATCTTACCT--T---AAGG---TGGCT-TCTTTGA-A---ATGCAA-TTTGAATTA-ATTTGG---GGATG-G-GTT-G--C---TG---GA-GGT---G-TTGGG-GCGTGTTGG-ATGGTTGGG-AATTGGTGGGA-AAT-----------CCCGAAA---AATGGTCGAAAAATGCCAAAA--A-------TCCCAAACT------------------TTTCTG-----------------GTCCTCCGGG----------------------------------------------------------------------------------------------------------------------------------------------------------------------------------------------------------------------------------------------------------------------------------------------------------------</ns2:sequence><ns2:name>JX156624.1_Leishmania_chagasi_isolate_Dog2_clone_9_note_minicircle_class_53,_partial_sequence;_kinetoplast</ns2:name></ns2:Sequence><ns2:Sequence dsseqid="sq562" id="sq561"><ns2:sequence>-------------------------------------------------------------------------------------------------------------------------------------------------------------------------------------------------------------------------------GG-TTGGTGTAAAATAGGGCCGGGTGGTGGTCGGGAATGGGCTA----------CCC-TGGGCTGGATTGGCCTGGA-CCCCTGG-------------------GTCTGG--AGGCTTGATTTCGA--TCTG-G-TTGGGA-TTGTCT--TT----ATTT--T-GCTGGCTTT-GGGCTTGAGT-TTAGTG----------A--CTAAAC-----G--GGG------CTAGG-GC-TT--TGATT-CTGGTGTTTGGGGTGG-TGCT-TTAGGGTAT-G-CGTGGGC-ATCTG------TTTT-GTG-----C--TTATTATTTATA-ATTATGACT------GGGT-----------GTACA-GTCAC-TTTAGTTCG--CTCCGCA--TGGAGGCCAATGGGAATTGGATGA-C------------CGTATTCGGTG-G-CGGGG--TAATG-TTAGTTAG---C-CT-----TTC----TTTAGCCACTAT--A----GAATAAAG---GGAATATCTA---ATT--CCGGCATA--GCT-ATAGGAT-GTG-G-----TAGGATAAG-CGTG--ACATAT-AGTCAA--GTTATATT-GTGAGTTT--ACGAATCAATTG------GACTTAGC-GCC-TAC----T--CAT----AC-A--------TTATATA--CTCT----TGAATGT--GAA-GTTTTT-GA--TCTG-----TTTG---GTTA-TGTT-ATGATC---------------------G-AGGCTG-AC--A--CA-----------ATTTG------ATGGCCTGTGTAAA--TATATCTTACCT--T---AAGG---TGGCT-TCTTTGA-A---ATGCAA-TTTGAATTA-ATTTGG---GGATG-G-GTT-G--C---TG---GA-GGT---G-TTGGG-ACGTGTTGG-ATGGTTGGG-AATTGGTGGAA-AAT-----------CCCGAAA---AATGGTCGAAAAATGCCAAAA--A-------TCCCAAACT------------------TTTCTG-----------------GTCCTCCGGGTA-GGG-GCGTTC---------------------------------------------------------------------------------------------------------------------------------------------------------------------------------------------------------------------------------------------------------------------------------------------------</ns2:sequence><ns2:name>JX156625.1_Leishmania_chagasi_isolate_Dog1_clone_49_note_minicircle_class_53,_partial_sequence;_kinetoplast</ns2:name></ns2:Sequence><ns2:Sequence dsseqid="sq564" id="sq563"><ns2:sequence>-------------------------------------------------------------------------------------------------------------------------------------------------------------------------------------------------------------------------------GG-TTGGTGTAAAATAGGGCCGGGTGGTGGACGGGAATGGGCTA----------CCC-TGGGCTGGATTGGCCTGGA-CCCCTGG-------------------GTCTGG--AGGCTTGATTTCGA--TCTG-G-TTGGGA-TTGTCT--TT----ATTT--T-GCTGGCTTT-GGGCTTGAGT-TTAGTG----------A--CTAAAC-----G--GGG------CTAGG-GC-TT--TGATT-CTGGCGTTTGGGGTGG-TGCT-TTAGGGTAT-G-CGTGGGT-ATCTG------TTTT-GTG-----C--TTATTATTTATA-ATTATGACT------GGGT-----------GTACA-GTCAC-TTTAGTTCG--CTCCGCA--TGGAGGCCGATGGGAATTGGATGA-C------------CGTATTCGGTG-G-CGGGG--TAATG-TTAGTTAG---C-CC-----TTC----TTTAGCCACTAT--A----GAATAAAG---GGAATATCTA---ATT--CCGGCATA--GCT-ATAGGAT-GTG-G-----TAGGGTAAG-CGTG--ACATAT-AGTCAA--GTTATATT-GTGAGTTT--ACGAATCAATTG------GACTTAGC-GCC-TAC----T--CAT----AC-A--------TTATATA--CTCT----TGAATGT--GAA-GTTTTT-GA--TTTG-----TTTG---GTTA-TGTT-ATGATC---------------------G-AGGCTG-CC--A--CG-----------ATTTG------ATGGCCTGTGTAAA--TATATCTTACCT--T---AAGG---TGGCT-TCTTTGA-A---ATGCAA-TTTGAATTA-ATTTGG---GGATG-G-GTT-G--C---TG---GA-GGT---G-TTGGG-ACGTGTTGG-ATGGTTGGG-AATTGATGGAA-AAT-----------CCCGAAA---AATGGTCGAAAAATGCCAAAA--A-------TTCCAAACT------------------TTTCTG-----------------GTCCTCCGGGTA-GGG-GCGTTC---------------------------------------------------------------------------------------------------------------------------------------------------------------------------------------------------------------------------------------------------------------------------------------------------</ns2:sequence><ns2:name>JX156626.1_Leishmania_chagasi_isolate_MS3Dog_clone_3_note_minicircle_class_53,_partial_sequence;_kinetoplast</ns2:name></ns2:Sequence><ns2:Sequence dsseqid="sq566" id="sq565"><ns2:sequence>-------------------------------------------------------------------------------------------------------------------------------------------------------------------------------------------------------------------------------GG-TTGGTGTAAAATAGGGCCGGGTGGTGGTCGGGAATGGGCTA----------CCC-TGGGCTGGATTGGCCTGGA-CCCCTGG-------------------GTCTGG--AGGCTTGATTTCGA--TCTG-G-TTGGGA-TTGTCT--TT----ATTT--T-GCTGGCTTT-GGGCTTGAGT-TTAGTG----------A--CTAAAC-----G--GGG------CTAGG-GC-TT--TGATT-CTGGTGTTTGGGGTGG-TGCT-TTAGGGTAT-G-CGTGGGC-ATCTG------TTTT-GTG-----C--TTATTATTTATA-ATTATGACT------GGGT-----------GTACA-GTCAC-TTTAGTTCG--CTCCGCA--TGGAGGCCGATGGGAATTGGATGA-C------------CGTATTCGGTG-G-CGGGG--TAATG-TTAGTTAG---C-CT-----TTC----TTTAGCCACTAT--A----GAATAAAG---GGAATATCTA---ATT--CCGGCATA--GCT-ATAGGAT-GTG-G-----TAGGGTAAG-CGTG--ACATAT-AGTCAA--GTTATATT-GTGAGTTT--ACGAATCAATTG------GACTTAGC-GCC-TAC----T--CAT----AC-A--------TTATATA--CTCT----TGAATGT--GAA-GTTTTT-GA--TCTG-----TTTG---GTTA-TGTT-ATGATC---------------------G-AGGCTG-AC--A--CA-----------ATTTG------ATGGCCTGTGTAAA--TATATCTTACCT--T---AAGG---TGGCT-TCTTTGA-A---ATGCAA-TTTGAATTA-ATTTGG---GGATG-G-GTT-G--C---TG---GA-GGT---G-TTGGG-ACGTGTTGG-ATGGTTGGG-AATTGGTGGAA-AAT-----------CCCGAAA---AATGGTCGAAAAATGCCAAAA--A-------TCCCAAACT------------------TTTCTG-----------------GTCCTCCGGGTA-GGG-GCGTTC---------------------------------------------------------------------------------------------------------------------------------------------------------------------------------------------------------------------------------------------------------------------------------------------------</ns2:sequence><ns2:name>JX156627.1_Leishmania_chagasi_isolate_MS2Dog_clone_28_note_minicircle_class_53,_partial_sequence;_kinetoplast</ns2:name></ns2:Sequence><ns2:Sequence dsseqid="sq568" id="sq567"><ns2:sequence>-------------------------------------------------------------------------------------------------------------------------------------------------------------------------------------------------------------------------------------------------------------------------------------------------------------------------------------------------------------------------------------------------------------------------------------------------------------------------------------------------------------------------------------------------------------------------------------------------------------------------------------------------------------------------T-GTTAGCCGATG-G-TGGTC-TTGGGT-TGACCTTAGG-TGGTG-ATTCTC----TTTAATA--TTG--A----TATT--------AAAGGTA-A--G-----TGCTTGGA--CA--TATG-ATATAG-CCA---TAG--CGC------------TTTAGAATAG-TTCGACTCCGA-AGACC--CAGTCTGAGG--------TAGTGTTAAGTA-TACAT--T--AAG----CTAGTAT--ATAATTTAGCA--TAT----AATAACT--GAC-ATTG-C-TC-GTACACT---ATAA-G-TATT-ATG--TTTAATAT--------ATT--------GCTGTAG--TA------TGT----ATT-TGTGTGCT--GTGTGTAGTAGTAATA--TCTATACCG----------A-------T---ATATTTA-T----AGGTTGGCGCATACT-GCAG--T-GAATTGAA-A---T-TA----A---TG-AAT---T-GGGGT-CGGGC-T---GTGG-GGGA-GG--TGTCGTA-AATTCTGGAAAATGATGGAAA---ATGGCCAAAAATGGGGGGAAA--T-------T-CCAAACT------------------TTTCTG-----------------GTCCTCCGGGTA-GGG-GCGTTCTGCAAAATC--G--GAAAAAATGGGT--------GAC--------------------------------------------------------------------------------------------------------------------------------------------------------------------------------------------------------------------------------------------------------------</ns2:sequence><ns2:name>KF695386.1_Leishmania_chagasi_isolate_7_kinetoplast_minicircle,_partial_sequence</ns2:name></ns2:Sequence><ns2:Sequence dsseqid="sq570" id="sq569"><ns2:sequence>-------------------------------------------------------------------------------------------------------------------------------------------------------------------------------------------------------------------------------------------------------------------------------------------------------------------------------------------------------------------------------------------------------------------------------------------------------------------------------------------------------------------------------------------------------------------------------------------------------------------------------------------------------------------------------------T-G-TGGTC-TTGGGT-TGACCTTAGG-TGGTG-ATTCTC----TTTAATA--TTG--A----TATT--------AAAGGTA-A--C-----TGCTTGGA--CA--TATG-ATATAG-CCA---TAA--CGC------------TTTAAAATAG-TTCGACTCCGA-AGACC--CAGTCTGAGG--------TAGTGTTAAGTA-TACAT--T--AAG----CTAGTAT--ATAATTTAGCA--TAT----AATAACT--GAC-ATTG-C-TC-GTACACT---ATAA-G-TATT-ATG--TTTAATAT--------ATT--------GCTGTAG--TA------TGT----ATT-TGTGTGCT--GTGTGTAGTAGTAATA--TCTATACCG----------A-------T---ATATTTA-T----AGGTTGGCGCATACG-GCAG--T-GAATTGAA-AA--T-TA----A---TG-AAT---T-GGGGT-CGCGC-T---GTGG-GGGA-GG--TGTCGTA-AATTCTGGAAAATGATTGAAA---ATGGCCAAAAATGGGGGGAAA--T-------T-CCAAACT------------------TTTCTG-----------------GTCCTCCGGGTA-GGG-GCGTTCTGCAAAATC--G--GAACAATGGGTG--------A----------------------------------------------------------------------------------------------------------------------------------------------------------------------------------------------------------------------------------------------------------------</ns2:sequence><ns2:name>KF972453.1_Leishmania_chagasi_clone_Lctick1_minicircle,_partial_sequence;_kinetoplast</ns2:name></ns2:Sequence><ns2:Sequence dsseqid="sq572" id="sq571"><ns2:sequence>------------------------------------------------------------------------------------------------------------------------------------------------------------------------------------------------------------------------------------------------------------------------------------------------------------------------------------------------------------------------------------------------------------------------------------------------------------------------------------------------------------------------------------------------------------------------------------------------------------------------------------------------------------------------------------TG-G-TGGTC-TTGGGT-TGACCTTAGG-TGGTG-ATTCTC----TTTAATA--TTG--A----TATT--------AAAGGTA-A--G-----TGCTTGGA--CA--TATG-ATATAG-CCA---TAG--CGC------------TTTAGAATAG-TTCGACTCCGA-AGACC--CAGTCTGAGG--------TAGTGTTAAGTA-TACAT--T--AAG----CTAGTAT--ATAATTTAGCA--TAT----AATAACT--GAC-ATTG-C-TC-GTACACT---ATAA-G-TATT-ATG--TTTAATAT--------ATT--------GCTGTAG--TA------TGT----ATT-TGTGTGCT--GTGTGTAGTAGTAATA--TCTATACCG----------A-------T---ATATTTA-T----AGGTTGGCGCATACT-GCAG--T-GAATTGAA-AA--T-TA----A---TG-AAT---T-GGGGT-CGGGC-T---GTGG-GGGA-GG--TGTCGTA-AATTCTGGAAAATGATTGAAA---ATGGCCAAAAATGGGGGGAAA--T-------T-CCAAACT------------------TTTCTG-----------------GTCCTCCGGGTA-GGG-GCGTTCTGCAAAATC--G--GA-----------------------------------------------------------------------------------------------------------------------------------------------------------------------------------------------------------------------------------------------------------------------------------</ns2:sequence><ns2:name>KF972454.1_Leishmania_chagasi_clone_Lctick2_minicircle,_partial_sequence;_kinetoplast</ns2:name></ns2:Sequence><ns2:Sequence dsseqid="sq574" id="sq573"><ns2:sequence>------------------------------------------------------------------------------------------------------------------------------------------------------------------------------------------------------------------------------------------------------------------------------------------------------------------------------------------------------------------------------------------------------------------------------------------------------------------------------------------------------------------------------------------------------------------------------------------------------------------------------------------------------------------------------------------CAGA--AAAGT-TTGGAATTTC-C-CC-----CCA----TTTTTGG--CCA-------TTTTCCAT----CATTTTCCA--GAAT--TTACGACMCCTCCCCCACAGCCCGA-CC----CCAATTCAT-TAA---TTTCAATTCACT---GCAGTATGCGCCAACC---TATAAATATATC-GGTATAGATATTAC--T-ACTAC--A--CAC----A--GCA---CACAAATACATACTACA---GCAATATATTAA-ACATAATAC-TTATAGT--GTACGAGCAATGTCAGTTATTATATGCTAAATTATATACTAGATTAATGTATA-CTTAA--CACTACCTCAG-ACTGGGTCTTCGGAGTCGAACTATTC--TAAAGCGCTATG-GC---TATATCATATGT-CCAAGCA-C-TTACCTTT-AATATCAAT-ATTAAAGAGAATCACC-AC--C-TA---AG---GTCAAC-CCAAGACCA-CCATCGGC-----------------------------------------------------------------------------------------------------------------------------------------------------------------------------------------------------------------------------------------------------------------------------------------------------------------------------------------------------------------------------------------------------------------------------------------------------------</ns2:sequence><ns2:name>MN746384.1_Leishmania_chagasi_isolate_01/2019_minicircle_kinetoplast_sequence</ns2:name></ns2:Sequence><ns2:Sequence dsseqid="sq576" id="sq575"><ns2:sequence>----------------------------------------------------------------GCCGAAAAATGACCGAAAATGGGCCAAAAACCCAAACTTTTCTGGTCCTCC-GGGTAGGGGCGTTCTGCGAAAACCGAAAAATGGGTGCAGAAATCCCGTTCAAAAAATAGC-------CAAAAATGCCAAAAATCGGCTCCGAGACG-GGAAACTGGGGG-TTGGTGCTAAAATAGGGTCGGGTGGAGGGGAAATTCGGGCCTCGGACGTGTGTG--GATAAGGCCTGGGTGGGG-ACTTTGG-------------------AGT-GG---GTTGTACTTGTAT--GGGG-TTTTGGAC-CTGGCT-TGG----GGT---T-T-GG-GGGT-TGGTGTT----GGGAAA-GGGGTTG-GCG-CTATTT--------GGAGT-G--A--------------------CGTT--GGCTC------TT-TTGATAATT-GATATTTGT-TT---------------------------TAAACTG-GA-TTGGTTCGGC-----TGGA---------TATACGT--TTGG-TTGGGTTGAA-TTTG-------GATTG-GATTTGGATTTT------ATTACG---GG-GTTGGAGG-C--T-TGATTTGGGGTT-GAGGAGTTGT-GG-GA-T-AGTT----TGGATGT--AGTATG-----AATGTAG---CTTCTTA-A-------------TATA-------ATAT----AG-TG-----GCTGTGCA-TTA---GTGTGTCA---------CGGTGAGCCTCAGAC--TTAG-----GCG-GGAGTAA------------CTAT--A--TTA----TCGGTAG-TA--ATATACATAGTA--------------------TACGGTA-TAGAT-A---TATGTT-AATTG-TAGATATTGTAG-------ATCT--------ATGTTACA-GTGTA--TAGTC---TAT-GA--------ACTTACTAGATA-TAA--TTTGTATTTGAT-GC---TATAG-TGCTAC-TGATAGAGT---GTACCT-ATCACTAGT-ATAGACGTAGCTGAAG-CTC-C-TT---AA---ATGGGT---G-GGAAT-GGGTGTGAG-GGC-------TGGAAGAGACA-GTG--------------------------------------------------------------------------------------------------------------------------------------------------------------------------------------------------------------------------------------------------------------------------------------------------------------------------------------------------------------------------------------------------------------------------------</ns2:sequence><ns2:name>X84844.1_L.donovani_mitochondrial_minicircle_DNA</ns2:name></ns2:Sequence><ns2:Sequence dsseqid="sq578" id="sq577"><ns2:sequence>-----------------------------------------------------------------------------------------------------------------------------------------------------------------------------------------------------------------------------GGGG-TTGGTGTAAAATAGGGGCGGCTGCT-CTGGATTTTTGTTTA----------------------GAGGTGGCCTT-----------------------------AATT---GGCATGTGTGGGC-TTCTA-G-GCCTGC-TTTCGG--CT----GGGT---TGCGGCTCTG-GTGTTTTATGTGGTATT-G--AAT--ATC-GTTTCT-----T--TATTT-T--A--AA-TT-TT--ACTGT-T-----------AAGC-ATTG-TTTAGTTTT-G-TA----G-GTTA---------ATTAA---G--G--TT----GTTGTA----TTGGATTGATTTTGTT-------------GTT-T-------------------------TCTTT-------TTTGATTCTGAA-TGTGGTGGTGGG-TA-------AT-G-GTGCA-TTTGGA-TTTGGTAGAT-TTGCC-T-TT--------AATT----AT--G----ATTTAAC--------TTG-TA--A-TT--GGTTAGGG--TAA-GAGTCTTTGT-TTT----TT---GAT---GTT-AGTATTATGC-------GTT-ATGATA---T-T--ATG----TTAT--G--A-----AT-TT-GT-TATTT--T--GTA----AA-TTAT-GATGTTCAGTGT-GTAG----ATACTAT--TA----TTAT-AT-TTT-----------AA-CTAT-TTTA-----ATTT--------TT---------ATATCG----------------------AGTTAA------TGTTCGTGAGTTTA--TTGGT---TACT-------ATA---------ATTATGG-G---TGTGGA-TGTATAT--------------TA----TG-----------------T-T---T-GGTGTATTTTGGAGT-TGTAG-GGT-AGAGGTTAGAG-GTT-----------GGTTGGA---GAGGCCTGAAAAATGGGTCCC--G-------GCCCAAACT------------------TTTCTG-----------------CCCCGTGGGGGA-GGG-GCGTTCTGCGAATTC--G--GGAAAAATGAAT-------ACAGAAACCCCGTTCA--------------------------------------------------------------------------------------------------------------------------------------------------------------------------------------------------------------------------------------------------</ns2:sequence><ns2:name>X81881.1_L.donovani_kinetoplast_minicircle_NM11_DNA</ns2:name></ns2:Sequence><ns2:Sequence dsseqid="sq580" id="sq579"><ns2:sequence>-----------------------------------------------------------------------------------------------------------------------------------------------------------------------------------------------------------------------------GGGG-TTGGTGTAAAATAGGGGCGGTTGCT-CTGGAGGTTTGATAT--------------------TAAAGCTGTCCCG-----------------------------GTGG---GTTTTGGATGGGT-TTTGG-A-TGTCTT-GGTTGT--GT----TGTT---TTGGTTGGTT-TTGTTTTGGGTGCTTTT-G--AGG--CT------------------ACT-T--C--AA-TT-GT--CTTGG-A-----------TACT-TTTA-GTTTTGTTT-C-TT---TG-GCGT---------TTTGT---T--A--TAG--CGTTCTA--------TTAGCTTGTTTA-------------CTT-ATT--------TT---------G---TATATTTGGGTCTGATGATTCATG-TGTCATTGGTGA-TG-----GAGT-T-CGTTA-TTATGT-TGGATTAGCT-TAGAT-T-TT--------ACTG----AT--A----GAATAAG--------TTATGA--G-TT--AATTTGGC--TGT-AATGCCACTG-TGT----ACTGCCTG---GGT-GATAGTTAGG-------TGA-GGGCTT---T-G--CGT----TCGTG-T--G---G-TTGGT-AC-ATATA--T--TTG----CT-TCTT-TCATTTGTGATT-TATG----AATA-AT--GC--G-TATT-AT-AGA-----------CT-ATGC-GTGT-----GAAT--------GT---------GGTGGC----------------------ATTTGA------TATTGTACTTTTAT--TTAAT---ATTT-------ATG---------ATGTGGG-T---TGTTGT-GAGGTG---------------TA----AG-----------------A-T---T-ACCAACCTCTCT-AA-TGGGGGTAC-CTTTTACGGTT-AGG-----------ATAGAGT---TGGTGTGGGAAATGGCTGAAA--A-------TCCCAAACT------------------TTTTTG-----------------CCCCGTGGGGGG-GGG-GCGTTCTGCGAAAAT--G--GCAAAAATGAAT-------ACAGAAACCCCGTTCA--------------------------------------------------------------------------------------------------------------------------------------------------------------------------------------------------------------------------------------------------</ns2:sequence><ns2:name>X99389.1_L.donovani_kinetoplast_DNA_minicircle,_NM16</ns2:name></ns2:Sequence><ns2:Sequence dsseqid="sq582" id="sq581"><ns2:sequence>-----------------------------------------------------------------------------------------------------------------------------------------------------------------------------------------------------------------------------GGGG-TTGGTGTAAAATAGGCGGTCGGTGG-GAAACGTGTGGGTTT----------------------G-------ATC-----------------------------TTTT---GATTTATGTGGGT-CTCGG-G-CGCTGT-TTTTAT--AT----GTAA-----------AT-TCGTTTTCTGTTTTATT-T--TAT--TTC-TTTTTT-----A--TATTT-T--G--GA-TT--T--ACTTT-T-----------TAGT-TTAC-TTGGCTGTT-G-AT----C-GATA---------TGTGG---G--T--AA----GTTATATGGTTTGGCGTTACTGTGCG-------------CTT-TTGTT-ATTAGTT---------G---TCTGTGTGGGTTAATTAAATTGGA-TGTGGTCGTGGC-GCTTATGTGAT-G-TTCCT-TTTGGA-TATGATAT-----------------------TT----CT--A----ATATAAA--------AGG-TA--A-TT--GATTAGGT--AAT-AAC----------------G---GTG---GTG-GGTAATAGGC-------GTT-GTTGTA---A-T--GTG----CCGAT-A--A-----CG-TT-AA-GTTTT--T--GTA----AA-TAAT-TGATGTTACTTA-TACG----CAATTAA--TA----TTAT-GT-TTA-----------AC-GTTT-GTA------TGGG--------TA---------CGTGAT----------------------TTTGTA------CGGTGCTTGGTTAG--TGTGT---TACT-------ATA---------TTGATGG-T---TTTAGA-TTTCTTTTT-GA-TTTTAATGAT----TG-----------------T-T---G-GTAGTGGGTAGTAAC-GTGGA-TGT-AGTTTGTGTAG-GCT-----------GATCGGA---TAGGGTTAAAAATGGGGTCCC--G-------GCCCAAACT------------------TTTCTG-----------------CCCCGTGGGGGA-GGG-GCGTTCTGCGAAAAT--G--GGAAAAATGAAT-------ACAGAAACCCCGTTCA--------------------------------------------------------------------------------------------------------------------------------------------------------------------------------------------------------------------------------------------------</ns2:sequence><ns2:name>X98348.1_Leishmania_donovani_dDNA_minicircle,_clone_NM12</ns2:name></ns2:Sequence><ns2:Sequence dsseqid="sq584" id="sq583"><ns2:sequence>-----------------------------------------------------------------------------------------------------------------------------------------------------------------------------------------------------------------------------GGGG-TTGGTGTAAAATAGGGGCGGCTGCT-CTGGGTCGTTGATTT--------------------TAAATGGGTTT-------------------------------GAGG---CT-TGCTCTGGCC-------------------------T----GTTT---AAAGTTGGTT-TGTTTTTATTTGGTTAA-T--AAT--TTG-GTGA-T-----A--TCT----------------T--TTTAT-A-----------AATA-TGTT-TTTGCTTTG-G-AT---TG-GTCAT--------GTTGT---T--T--TTACTGTTTGGAT----TGTTCGGGGTGGATG-------------CTT-GTTTT-GGGCATTAT-------GG--AGGGATTAGACCTGGGCTTGGATA-TGCGGTTTAGGG-TT--TGGAGTT-T-AGGCT-TTATTA-TGCGTTTTGT--GTTA-T-AT--------ATTT----GT------------AT--------TTA-------TT--ATGTAATA--TGT-AATGCCTTTGATCT----TAGGGTTA---GAT-GATAGTTTGG-------ATG-CCTGT------T--CGG----CCGTA-T--T-----AGTGT-GG-GTGTT--T--GAC----GT-GTGA-TGCTTGTGGTAC-GCCG----TTGACAT--AT--TATATT-CT-TGA-----------TT-GTTA-TTTA-----CTTG--------TT---------GGTTTA----------------------TGTTAT------GATCTCAGTGTTTT--ATGGT---GTGA-------ATG---------T--------------TGT-TTTGTATTT-GTCTATAGTTTTA----GA-----------------G-T---T-TTAGT-CCGGAGGGT-TACGTTGTG-TTGTTTGAAAT-GTG-----------GTTTGAA---ATTGTCTGAAAAATGGGTCCC--G-------GCCCAAACT------------------TTTCTG-----------------CCCCGTGGGGGA-AGG-GCGTCCTGCGGAAAC--C--GGAAAAATGAAT-------ACAGAAACCCCGTTCA--------------------------------------------------------------------------------------------------------------------------------------------------------------------------------------------------------------------------------------------------</ns2:sequence><ns2:name>X98347.1_Leishmania_donovani_dDNA_minicircle,_clone_NM17</ns2:name></ns2:Sequence><ns2:Sequence dsseqid="sq586" id="sq585"><ns2:sequence>------------------------------------------------------------------------------------------------------------------------------------------------------------------------------------------------------------------------------------CG-----------------TG----------------------------------------------------------------------------------------------------------------------------------A------------GCGA-TGCTACCTC-C-----------GG--GCG-TTT-----------CTTCC-G--GA-AG-AA-GT--GTAAG-AAG--A--CG---C----CGG-G------AA-CACACGCCA-TGAC-------TTGTTGT-----------ACACTCACCGCCAC-CGCCGCC----GCAA-------------A------A-------CGCC--AC-------------C-CAC--------------------T---GG-TGCTGATGCAC-A-C---ACACACACACAC-AATCGC-TCA-------------------------------------------------CCCG--GA--GGGGGAGGGGGAGAAAGAGGCCACCTTCAGG---TA-----GT-AAA---CTC---GGGGACTA-CTGT-CTCCTC--CC-------TGTGTGTGG-AG-GCGCGCACCGT-GG-AGTCC-CG--GGT----CGCCGGG-GCGCGAGAGACACACCC----ACCTCCT--CCG-GTTTCG-TC--GGGA-G--GATATA---GGG-ACG-----GTTTA--------C----------GGCTTAGT-GAA------CT----CC--ACCACT------GGCCCAGTCCACGG--ATGCTGCATC-C------CCCC--TC--CG-CTCACGC-T----ACGTA-GGGACGACT-ACAC-CCGCCGGCACG-GGACC-TGCCGCA--CCGCAGC---C-CC-GC-TGGACGCTG-ACACTCGT--CCAGACACGGG-TAG-----------GTGCACT---ACCCGT-CTCGAAGTTG-------CCGAGAGCTGGCTAAGAGAGTGCGGACCGGGAGTTTGACGGATTACCACGGCCATCTCGGACTCACAGT-GGG-GCTCTCGCTA-CGTAG-TT-CCCACCGTTGGTC-----GTACCACCCCCTCGGCGACACTCC-G-CTGGACGCGTTAAACCCT-A-----CCT-C-CC------ACCTCAAACTCCGTCCCCAGC--------AC--GAGAGTCT-----------ACCGACTCGGTCGTGTACCAACATTGTGCACACGGATCCCAACGGAGCGCGGTACGCTTCACCT-------------------------------------GGGACACTCT------------------TCTAG-------</ns2:sequence><ns2:name>Y11397.1_L.donovani_kinetoplast_minicircle_DNA,_750_bp</ns2:name></ns2:Sequence><ns2:Sequence dsseqid="sq588" id="sq587"><ns2:sequence>-----------------------------------------------------------------------------------------------------------------------------------------------------------------------------------------------------------------------------------------GATCCGTGACG---CC----------------------------------------------------------------------------------------------------------------------------------T------------CAAG-CGCTGCGTT-C-----------TC--CTG-CTC-----------TCAAC-G--TC-AT-GA-AG--GTCTT-CAT--A--GC---A-----CA-G-------A-GCGGT--------------------GGC-----------CTGGCATCCGGCTCTGCCGCCC----GCCCC-T-------CTGA------AG-GGGCTGCAG--AA----------------GATG---CC---GC---GGCGGC---CG-CGTCCACTGCA-T-CGACTCCAACCTCTGC-ACTGCC-GGACT-G-GGTTGGTGGGGATGCCGCGA--C----GATGGCGT---CGGCTCTACT--CA--ACTGCCTGCAGGACACGCAGGAAAAGACCCA---TCGCTTGGC-CCT---TGACGTTCTCCTTA-CGGT-GTGCCC--AC-------TGACATCGG-TG-GAC--------------T---------G----TGACTCC-G-CGAA-----TTTCAC----ACACACT--CCC-CTGG-------CAGC-G--TTCTTC---G-A-CGG-----CAACA--------C----------GAACAAGC-ACA------CG----AGTGCCTCTG------TGGGCGTTTCACCG--CCGCCG--TG-C------TGCG--CA--GT-GGCGCT-----------A-TTATTCCTT-TTGAGGTGAAGTCCCT-CCTCG-TG--GCG--GCGGCTG---T-GCAGC-TGCTTGGCA-CGCGGTATGGAACGCCGAGTG-TAG-----------CGCGGCG---CATTTTTCAGTGGCTCACCGTCAACCCTGGCGTCGGCGGCAGCGTCAACGAGAGGCCGGGCATGGACG----ACGACG---A-CTCGTCCGAC-GCC-GATGGTGGCGAGCAC--CA-CCGCGAC-GCCCT-----CA-ACAGC---CG----TGCCTCT-T-CCTCGTGCGTGGCATACG-T-----GCA-GGACAT---CACCTCTTGCGTTGTGTCACGGG------GGTTCGACATGGTTGTCGAGCACTGGTGGACTCGCTGGGTCGGAAAGGTGGGTGATGACACGCCTGCGGAGCAGGCGCCGCCGTACGTGTCAG--------------CCGCGC--TCTCTGCTCTGGAACACAGT------------------GCTGCCCAGGC-</ns2:sequence><ns2:name>Y11398.1_L.donovani_kinetoplast_minicircle_DNA,_819_bp</ns2:name></ns2:Sequence><ns2:Sequence dsseqid="sq590" id="sq589"><ns2:sequence>-------------------------------------------------------------------------------------------------------------------GATCTGCGTGCGTGCGTGCGTG----CGTTGCAGTGGCGGAGGAGAT-GGGTAACACTCTCGCGATTACGGAGGCGCTGTAATGCGCCGAACAAGGA-GGCAGGTACTAT-TGCATGGCGAGCAGCGTGC-ATG----------------------------------------------------------------------------------------------------------------------------------A------------ATGC-CGGCCCTGTCC-----------TT--GCG-TTG-----------CTTGC-A--CG-AC-CC-CT--CTCCA-GCTGAG--CC---A----CCT-CATGTTTCT-CGGCGCCTC-ACCC-------TCGTCTC-----------CTCTCTCTTGCCGTCATGTCGC----TCCGC-C------CCCA----TCACC-CCCGCCTTC--CA-------------T-CTCTCACCCGC--GC---TTCAA-----------AGGAATT-C-CTTGGATACAG--TAC--GCTGC-TCTGC-C-GCCA----CACCTGCCACAC--A----CACACACA--GACAGAGAGAG--AG--ACATACACACA-CGCACAGAGAAGAGCGCAA---AGGAAAGGA-AGG---------GAAAGGGG-TG----TAGTA--AGC------GA---GGTA-AC-TACACGGCTGGGCTGCCTAT-CC--TCC-----T-CG------CAT-CGCACTA------------CT--CTC-CCGCCT-CT-GCCCC-C--GCCGTCA-CCGG-CAC--------CC--------T----------CCCCTC------------------CCC-CCTACA------TACCCCTTTGATTC--TTTCCTTCGC-T------GCTG--CTTCGCCTCCTTGC-T----TGGCC-ACT--CAAG-CACATACACA--AGAG-CCCTC-AACACAC-----ACGC---G-TGCGC-GGAAGTTA--GTTCAATAT-ACCACGTTCTCCCAT-----------CTGCCCT---CTCT--CCCTCTCTGGTGCGC--G-------CGCGCGTGT----------GCG---CGT-CTGCCGCCCACGGCTCTTCATCGCACCC--------ACGCTATCCTGCC---------------TTGTCTT-----------------------------------------------------------------------------------------------------------------------------------CCTCTTGCCCTCCACCACCACCAC-CACCACCAACCTCTCTCTCTTGCCATCTGTTGTTGGCC----------GCGTCACG--TGAGTGGTGGCGAGGCAACGCGCGGTGAGGCCCCAACACGTGCGCACAG-</ns2:sequence><ns2:name>Y11399.1_L.donovani_kinetoplast_minicircle_DNA,_838_bp</ns2:name></ns2:Sequence><ns2:Sequence dsseqid="sq592" id="sq591"><ns2:sequence>------------------------------------------------------------------------------------------------------------------------------------GAATT----CGAGAAAATGCACAGGCACAA-CGACCTAAACCCA-----------------------------------------------------------------------------------------------------------------------------------------------------------------------------------------------------------------------------------------------------------------------------------------------------------------------------------------------------------------------------------------------------------------------------------GCGCCCA--TC-------------A-CAGCAGACTAC--TC---GAGCAG---CA-----CACCACC-T--------------------GTCG-CTCAA-G-GATA----GACTTTCCGGCG--C----TGCCGAGC---CCCGAATGGG--GC--ACGTACGAGC--TACACAGGCTGCACAGCAA---TCGAAAAGC-CAC---------TATTGCCG-AACG-CGCGGC--GGA-------GCTGTCGA-AG-CTGTTCGGCAAGTGCCCTCA-GT--ACGATG-AACGCGC-TCCTGA-GCCGATCTC----------GG--CCT-CCAGAA-GT-AGACC-A--TCTTCGG-AGT--------------------------------------------------------------GCCGCA------TGCGTAGCGTGTTG--CTGAGGCAGA-A------GCCC--AA-------------------------GG--CAAC-CTTTTACCTACTGGAG-ACAGT-TGCGCGT-----AGCC---GCGGCAC-CAAGAACGT-CTCC-GGCG-CACACTAATTC-ATT-----------GATCCAG---CGGC-GGCACGTGACAGCCGT----------AGGTCAGCG----------GAGG------GAGACGTCTCCACGTAGTGTTCGTGTTCCC----GTAGCCTACGATCCAATAGGCCGTC-GAGAATGGCAGGAGGCGGCCCATGCACTCCTC-G--AAAG-T-TCAGAGCTGGAAAAGGGG-----------GGGCCATACTGCTCCGTGTCCGTGCAGTCACGG-----CATTCGTTGTCTA-TTGAGTGCGGTTGTACTGGCAGCAGTCGCGTCTGTGTAGAA----AAAAAAAAAACAGAACGAAGAGCCCTCTTTTCACGAGGC-------ACGACAGA--TGCGAG-----TCTGCATGGCACTGCCGCGGCACACAAGATGAAAAGGCG</ns2:sequence><ns2:name>Y11400.1_L.donovani_kinetoplast_minicircle_DNA,_719_bp</ns2:name></ns2:Sequence><ns2:Sequence dsseqid="sq594" id="sq593"><ns2:sequence>----------------------------------------------------------GAATTCGCCGAAAAATGACCGAAAATGGGCCAAAAACCCAAACTTTTCTGGTCCTCC-GGGTAGGGGCGTTCTGCGAAAACCGAAAAATGGGTGCAGAAATCCCGTTCAAAAAATAGC-------CAAAAATGCCAAAAATCGGCTCCGAGGCG-GGAAACTGGGGG-TTGGTG-TAAAATAGGGTCGGGTGGAGGGGAAATTCGGGGCTCGGACGTGTGTG--GATATGGCCTGGGTGGGG-ACTTTGG-------------------AGT-GG---GTTGTACTTGTAT--GGGG-TTTTGGAC-CTGGCT-TGG----GGT---T-T-GG-GGGT-TGGTGT-----GGGAAA-GGGGTTG-GCG-CTATTT--------GGAGT-G--A--------------------CGTT--GGCTC------TT-TTGATAATT-GATATTTGT-TT---------------------------TAAACTG-GA-TTGGTTCGGC-----TGGA---------TATACGT--TGGT-TGGGTTGG-A-TTTG-------GATTG-GATTTGGATTT-------TGTACG---GG-GTTGGAGG-C--T-TGATTTGGGGTT-GAGGAGTTTG-TG-GG-G-ATAG----TTTTGGA--TGTTAGTATGGAATGTAG---CTTCCTT-TA--A-TA--TAAATATT-------AGTT----GG-GG-----CTGTTGCA-TTA---GTTTGTTC--CACG-GGAGTAGCCTCAGGACT--TTAG-----GCG-GGAGATA------------CTAT--A--TTA----TCGGTAG-TATAATATCATAAGTA--------------------TACGGTA-TAGAT-A---TATGTT-AATTGTAGTATATTGTAG-------ATCT--------ATGTTACA-GTGTA--TAGTC---TAT-GA--------ACTTACTAGATA-TAA--TTTGTATTTGAT-GC---TATAG-TGCTAC-TGATAGAGT---GTACCT-ATCACTAGT-ATAGACGTAGCTGAAG-CTC-C-TT---AA---ATGGGT---G-GGAAT-GGGTGTGAG-GGC-------TGGAAGAGACA-CTG--------------------------------------------------------------------------------------------------------------------------------------------------------------------------------------------------------------------------------------------------------------------------------------------------------------------------------------------------------------------------------------------------------------------------------</ns2:sequence><ns2:name>Y11401.1_L.donovani_kinetoplast_minicircle_DNA,_792_bp</ns2:name></ns2:Sequence><ns2:Sequence dsseqid="sq596" id="sq595"><ns2:sequence>----------------------------------------------------------GAATTCTCCGAAAAAGGGTCAAAAATGGGGAAAAATCCAAACCATGAGTAGCCCTCC-GGGTAGGGGCGTTCTGCAAAATCGGGAAAATTGATACAGAAACCCCGTTCAAAAATCCCC-------GAAAAATGCCATTTTTGGGCTCGGAGGCG-TCAAACTGGGGG-TTGGTGTAAAATAGGGCCGGGCGGGCCTGGAATTGGGCCTGAATTTCCTCCCCT--GGGCTGGCCGGGCTGCAG-ACCCTGG-------------------GCCTAG---GCCGTACTTTTTA--CGTG-TTCTGGA--CTGGCG-TGG----CTT---A-G-AA-GTGG-CTCTCTAGGCTTCTGGT-AGGGCTG-TGG-AGGCTG--------TGGGA-G--GCT----T-GA--TTCGA-GGCTGT--GGGCTGG---TTG-TTGATGTGG-GT------T-GGGC-------CTGTTT-----------------TC-CA-CCTTTGTGG-------GCT---------GGTGCTT--CGCT-GGCACTGGTG-GTTG-------CTAGA-CTGCTTGACTGCTTG--GGAAGAG---G------CTGA-G--C-CGCTCTGTATGT-AGTTGTTGGG-ATTGG-G-CTC------CTATGG--TG--------GATAACGA---TGGGTTT-AG--A-TA--TAGGAATA--------AAG---CAA-TA----------TCT-GGC---TTTGGATG--CCTT-ATTAGACCCTTAGGGCT--AGGGTTGACAAT-TAACCCCT-TTTACACC--CGAC--T--TGT----TCGGTAA-CAGTATATTATAAGTTT------ACGTTAGTAA-TATATAGAT-AACAT-T---TATATA-ATTGATACATTTAATATT-------TGAT--------TCTATGCA-CTGTT--TGTTT---ATT-AATTTGATG-AACTCTTTGATG-TAG--CCTGATACTAAT-GT---ATAA--ATATA-------------------------CAACT-T-CTAGAACTCCTAAG-GGA-G-TA---TT---TAAGTG---C-CAAA---------------------------AGTGAC-T-------------------ATTTGGGG-CTGGAGTGGGCTGCAC--T-------ACGTAGGAT------------------CTGGCG-----------------GG------------------------------------------------------------------------------------------------------------------------------------------------------------------------------------------------------------------------------------------------------------------------------------------------------------------------</ns2:sequence><ns2:name>Y11402.1_L.donovani_kinetoplast_minicircle_DNA,_829_bp</ns2:name></ns2:Sequence><ns2:Sequence dsseqid="sq598" id="sq597"><ns2:sequence>-----------------------------------------------------------------------------------------------------------------------------------------------------------------------------------------------------------------------------GGGG-TTGGTGTAAAATAGGGCCGGGTGGTGGTCGGAAATAGGC----------TTCCC-TGGGCTGGGACCTTG---G----------------------------GTCTG--GGCCGTACTTTGAC--GTGGGG-CTGGCT-TTTGGT-GAC----TTGG-TT-TGGAGTTTT-CGGGTTTGTGGTGTGGG-C-TTGTG-GGC-TTTGTTG-GCTTCGAGGTGCTTGTT--GGGC-TTG-GGGTT-GACTTTATTGCTTGG---GCT-TTGGCGGTT-G-A-TAGTG-GGT--GGTGA-CTTTATTGTTT-TG-GATATGGG-TTGAATTGGGCTGGG-----TTGATTG-----TTTTGGTT-TGGAG-TTGG-------ACGCTTT--T-GGAATGGGTTTGGTACGCGTTG-G--ACTTG--AC-GCCCTGGGAGG-C-TT-GG-TGA-AC-CTCTTTATTA-TAAGA-A-TAAG----TTGTATA--TCA--A----GCTTAATT---TGCTAATGCG--G------AGCATG-----------ACAGGGAACGG---GAGTGACCG-ATA---GACTGGGGTTATAATATATAGCCACAGATAGT--TTTTAGTAGCC-------GTCCGGGCCGAA-AGGTT-CT--AAC----CTGTAGC-GAGGAATGGAGT--GAC----GTAGGAC--GA---------TT----AG-----CTGC-----TA-TTT--TGTCTC----------TCT--------CCTTTTTC-CTC-T--ATGG-----TT-TGTGTT------T--ATACGTGGATT--GCTGTAACGG---------ATA--CTGGAT---CTGCC-A-----GAGT-ACTAATGA----TCCC-TACGC-TGT-ATC-G-GC---TG---CG-CCG---T-TGCGT-TCTGAATTT-TGTGGTGGG-ATTGCGTCGGA-AAT-----------GCCCAAA---AAGTCCCAAAAATGGCCCGAA--A-------ATCCAAACT------------------TTTCTG-----------------GTCCTCCGGGTA-GGG-GCGTTCTGCGAAAAT--C--AAAAAATGGGTG--------CAGAAATCCCGTTCAAAAAATG-C-CCAAAAATGCCAAAAATC-GG--GTCCG-GGGCGGGAAACTGG---------------------------------------------------------------------------------------------------------------------------------------------------------------------------------------------</ns2:sequence><ns2:name>AJ010078.1_Leishmania_donovani_kinetoplast_minicircle_DNA,_isolate_MHOM/SD/85/FORSTER,_clone_16</ns2:name></ns2:Sequence><ns2:Sequence dsseqid="sq600" id="sq599"><ns2:sequence>------------------------------------------------------------------------------------------------------------------------------------------------------------------------------------------------------------------------------GGG-GTTGGTGTAAAATAGGGCGGGTG----------GTGGTCGGAAATTGGCTCTCC-TGGGTTGGATTGGCCTGAA-ACCTGGG--------------------TCTGG--AGGCTTTATTTTGG--GCGT-T-CTGGCT-TGGGTG-GTC----TGGG-CA-GTGGCTTGG-GGGC-TTGTCGCGGGTG-G-ATTTT--GC-GCCTTG-----G--ACTTT-C--GGC---GG-CA--GCTTT-TGTTGGGATTTTGTTG-TGA--ATAATGTTG-G-G------------------CACATGCTTTT-GATTTTTTGATTTTGG-GTTTTGGGAT------TGAGTT-----GGAT-TCA-TTGAC-GTGG-TTGG--GTCGGAG--G-GGGTT-TGTGGCTTTGACGGCT-GG------------GTGATGGTTG-A-TAGTG--TTAGA-TTGGGTGTTAACTTAG-C-TCTC----TTTGATA--TTT--A----TATTAAAG---GGAGTTGTT---T------TATAGTC--TGC-GCCGGC--GGC-CAT---AGGGTACCT-------TGGTAGCCTTAGGATATAT----TGTGGCCGT--TCTATATAAT------AGAT------ATCT-TATGT--T--G------GT-ATAC-TAAGATAGGCT---ACA----ATCATAC--ACT-AGGTTA-GC-ATCTA-T---GTTAGT-G------------GTCAT--------C----------ATAATTTG-CGTTT--TATTGT-GTAG-T-----------ATAT-GGTAGACGG--TAGAT--AAG-----------T--TTACAC-GT-ACTA-G----TTATA-CCTAAAGGT-CTATGCCCTAC----G-GGA-G-CG---CA---AT-TCT---G-ATTAA-ATTGTGTGG-CGGCCGGAA-AATGCCAAAAA-AAT-----------TCGAAAA---ATGGTCGGAAAAATGGGGAAT--T-------TCCCAAACT------------------TTTCTG-----------------GTCCTCCGGGTA-GGG-GCGTTCTGCGAAAAC--C--GAAAAATGGGTG--------CAGAAATCCCGTTCAAAAAATG-T-CCAAAAATGCCAAAAATC-AG--CTCCG-GGGCGGGAAACTGG---------------------------------------------------------------------------------------------------------------------------------------------------------------------------------------------</ns2:sequence><ns2:name>AJ010081.1_Leishmania_donovani_kinetoplast_minicircle_DNA,_isolate_MHOM/SD/85/FORSTER,_clone_12</ns2:name></ns2:Sequence><ns2:Sequence dsseqid="sq602" id="sq601"><ns2:sequence>-----------------------------------------------------------------------------------------------------------------------------------------------------------------------------------------------------------------------------GGGG-TTGGTGTAAAATAGGGCCGGATG----------GTGGTCGGAAATGGGCTTCCC-TGGGCTGGAGTGACCTGAA-ACCCTGG-------------------GTCCTG--GGCGTACTTTTTGA--GGTT-G-TGGGCT-GGGTTG-GAG----GGAT-TT-GCGCTGGAT-TGGGGCTTGTTACGGTC-T-TTTCG-GGG-GGTTTT--------TGCTA-G--TTTTGGGC-AC--TCCGT-GGTTGGGGTCTGAGT-------T-TGATCTG-G-GTTGGCG-AGGTTT--------GGTGGTCG-GG--GGATTGCTTTGGATTCGTTGGGG-----TTGGATC-----GTGCCTCG-CGCCC-TTCG-CTGG--GTG----------GCTTAGTGTTAGCCGTGTGT-TG------------GGGATGGAGT-T-GGGCC--CTTTA-TGGGTTTGGTTTTGAT-T-ATAA----CTTAATA--TTA--T----TATTAATT---AGTGGTTGTT--G------TCTAGAT--GCT-ATA--G--GGA-GTG---TGAGCCGTT-CTTC--GGTGAGCATAACTATATTT----ATTGATAGT--GCTAGATGGCTA-T--GATA------ATAG-GTAAT--C--T------AA-GTGA-GTGTCAATCTA---GTG----TTCGTAG--ATA-TTGATG-CA-TTCTC-T---CTG-----------------TGGCC--------C----------ATTTGTTG-TATAT--AGAT-----GG-TGTGTG------ATGT-AGCATGATG--TCTGT--TAG--------------ACAAGT-AT-ATAG-T----TCCTA-CCTGAAGGT-GATCAACGCCTA-C-G-CGT-T-AT---GC---GT-GTG---A-ATTAA-TTGGCGTTT-GGGGTGCGG-GAGGCGCCGAA-AAT-----------GGCCGAA---AAAGCTCAAAAATGACCCAAA--A-------TCCCAAACT------------------TTTCTG-----------------GTCCTTCGGGTA-GGG-GCGTTCTGCGAAAAC--C--GAAAAATGGGTG--------CAGAAATCCCGTTCAAAAAATG-C-CCAAAAATGCCAAAAATC-GG--CTCCG-AGGCGGGAAACTG----------------------------------------------------------------------------------------------------------------------------------------------------------------------------------------------</ns2:sequence><ns2:name>AJ010084.1_Leishmania_donovani_kinetoplast_minicircle_DNA,_isolate_MHOM/BD/93/MASUM-10</ns2:name></ns2:Sequence><ns2:Sequence dsseqid="sq604" id="sq603"><ns2:sequence>-----------------------------------------------------------------------------------------------------------------------------------------------------------------------------------------------------------------------------GGGG-TTGGTGTAAAATAGGGCCGGATG----------GTGGTCGGAAATGGGCTTCCC-TGGGCTGGAGTGACCTGAA-ACCCTGG-------------------GTCCTG--GGCGTACTTTTTGA--GGTT-G-TGGGCT-GGGTTG-GAG----GGAT-TT-GCGCTGGAT-TGGGGCTTGTTACGGTC-T-TTCCG-GGG-GGTTTT--------TGCTA-G--TTTTGGGC-AC--TCCGT-GGTTGGGGTCTGAGT-------T-TGATCTG-G-GTTGGCG-AGGTTT--------GGTGGTCG-GG--GGATTGCTTTGGATTCGTTGGGG-----TTGGATC-----GTGCCTCG-CGCCC-TTCG-CTGG--GTG----------GCTTAGTGTTAGCCGTGTGT-TG------------GGGATGGAGT-T-GGGCC--CTTTA-TGGGTTTGGTTTTGAT-T-ATAA----CTTAATA--TTA--T----TATTAATT---AGTGGTTGTT--G------TCTAGAT--GCT-ATA--G--GGA-GTG---TGAGCCGTT-CTTC--GGTGAGCATAACTATATTT----ATTGATAGT--GCTAGATGGCTA-T--GATA------ATAG-GTAAT--C--T------AA-GTGA-GTGTCAATCTA---GTG----TTCGTAG--ATA-TTGATG-CA-TTCTC-T---CTG-----------------TGGCC--------C----------ATTTGTTG-TATAT--AGAT-----GG-TGTGTG------ATGT-AGCATGATG--TCTGT--TAG--------------ACAAGT-AT-ATAG-T----TCCTA-CCTGAAGGT-GATCAACGCCTA-C-G-CGT-T-AT---GC---GT-GTG---A-ATTAA-TTGGCGTTT-GGGGTGGGG-GAGGCGCCGAA-AAT-----------GGCCGAA---AAAGCTCAAAAATGACCCAAA--A-------TCCCAAACT------------------TTTCTG-----------------GTCCTTCGGGTA-GGG-GCGTTCTGCGAAAAC--C--GAAAAATGGGTG--------CAGAAATCCCGTTCAAAAAATG-C-CCAAAAATGCCAAAAATC-GG--CTCCG-AGGCGGGAAACTG----------------------------------------------------------------------------------------------------------------------------------------------------------------------------------------------</ns2:sequence><ns2:name>AJ010085.1_Leishmania_donovani_kinetoplast_minicircle_DNA,_isolate_MHOM/BD/93/TANGAIL</ns2:name></ns2:Sequence><ns2:Sequence dsseqid="sq606" id="sq605"><ns2:sequence>-----------------------------------------------------------------------------------------------------------------------------------------------------------------------------------------------------------------------------GGGG-TTGGTGTAAAATAGGGCCGGATG----------GTGGTCGGAA-ATGGCTTCCC-TGGGCTGGAGTGACCTGAA-ACCCTGG-------------------GTCCTG--GGCGTACTTTTTGA--GGTT-G-TGGGCT-GGGTTG-GAG----GGAT-TT-GCGCTGGAT-TGGGGCTTGTTACGGTC-T-TTCCG--GG-GGTTTT--------TGCTA-G--TTTTGGGC-AC--TCCGT-GGTTGGGGTCTGAGT-------T-TGATCTG-G-GTTGGCG-AGGTTT--------GGTGGTCG-GG--GGATTGCTTTGGATTCGTTGGGG-----TTGGATC-----GTGCCTCG-CGCCC-TTCG-CTGG--GTG----------GCTTAGTGTTAGCCGTGTGT-TG------------GGGATGGAGT-T-GGGCC--CTTTA-TGGGTTTGGTTTTGAT-T-ATGA----CTTAATA--TTA--T----TATTAATT---AGTGGTTGTT--G------TCTAGAT--GCT-ATA--G--GGA-GTG---TGAGCCGTT-CTTC--GGTGAGCATAACTATATTT----ATTGATAGT--GCTAGATGGCTA-T--GATA------ATAG-GTAAT--C--T------AA-GTGA-GTGTCAATCTA---GTG----TTCGTAG--ATA-TTGATG-CA-TTCTC-T---CTG-----------------TGGCC--------C----------ATTTGTTG-TATAT--AGAT-----GG-TGTGTG------ATGT-AGCATGATG--TCTGT--TAG--------------ACAAGT-AT-ATAG-T----TCCTA-CCTGAAGGT-GATCAACGCCTA-C-G-CGT-T-AT---GC---GT-GTG---A-ATTAA-TTGGCGTTT-GGGGTGGGG-GAGGCGCCGAA-AAT-----------GGCCGAA---AAAGCTCAAAAATGGCCCAAA--A-------TCCCAAACT------------------TTTCTG-----------------GTCCTTCGGGTA-GGG-GCGTTCTCCGAAAAC--C--GAAAAATGGGTG--------CAGAAATCCCGTTCAAAAAATG-C-CCAAAAATGCCAAAAATC-GG--CTCCG-AGGCGGGAAACTG----------------------------------------------------------------------------------------------------------------------------------------------------------------------------------------------</ns2:sequence><ns2:name>AJ010086.1_Leishmania_donovani_kinetoplast_minicircle_DNA,_isolate_MHOM/IN/80/DD8</ns2:name></ns2:Sequence><ns2:Sequence dsseqid="sq608" id="sq607"><ns2:sequence>-----------------------------------------------------------------------------------------------------------------------------------------------------------------------------------------------------------------------------GGGG-TTGGTGTAATATAGGGCCGGATG----------GTGGTCGGAAATGGGCTTCCC-TGGGCTGGGGTGACCTGAA-ACCCTGG-------------------GTCCTG--GGCGTACTTTTTGA--GGTT-G-TGGGCT-GGGTTG-GAG----GGAT-TT-GCGCTGGAT-TGGGGCTTGTTACGGTC-T-TTCCG--GG-GGTTTT--------TGCTA-G--TTTTGGAC-AC--TCCGT-GGTTGGGGTCTGAGT-------T-TGATCTG-G-GTTGGCG-AGGTTT--------GGTGGTCG-GG--GGATTGCTTTGGATTCGTTGGGG-----TTGGATC-----GTGCCTCG-CGCCC-TTCG-CTGG--GTG----------GCTTAGTGTTAGCCGTGTGT-TG------------GGGATGGAGT-T-GGGCC--CTTTA-TGGGTTTGGTTTTGAT-T-ATAA----CTTAATA--TTA--T----TATTAATT---AGTGGTTGTT--G------TCTAGAT--GCT-ATA--G--GGA-GTG---TGAGCCGTT-CTTC--GGTGAGCATAACTATATTT----ATTGATAGT--GCTAGATGGCTA-T--GATA------ATAG-GTAAT--C--T------AA-GTGA-GTGTCAATCTA---GTG----TTCGTAG--ATA-TTGATG-CA-TTCTC-T---CTG-----------------TGGCC--------C----------ATTTGTTG-TATAT--AGAT-----GG-TGTGTG------ATGT-AGCATGATG--TCTGT--TAG--------------ACAAGT-AT-ATAG-T----TCCTA-CCTGAAGGT-GATCAACGCCTA-C-G-CGT-T-AT---GC---GT-GTG---A-ATTAA-TTGGCGTTT-GGGGTGGGG-GAGGCGCCGAA-AAT-----------GGCCGAA---AAAGCTCAAAAATGACCCAAA--A-------TCCCAAACT------------------TTTCTG-----------------GTCCTTCGGGTA-GGG-GCGTTCTGCGAAAAC--C--GAAAAATGGGTG--------CAGAAATCCCGTTCAAAAAATG-C-CCAAAAATGCCAAAAATC-GG--CTCCG-GGGCGGGAAACTG----------------------------------------------------------------------------------------------------------------------------------------------------------------------------------------------</ns2:sequence><ns2:name>AJ010087.1_Leishmania_donovani_kinetoplast_minicircle_DNA,_Indian_visceral_leishmaniasis_patient_isolate</ns2:name></ns2:Sequence><ns2:Sequence dsseqid="sq610" id="sq609"><ns2:sequence>---------------------------------------------------------------------------------------------------------------------------------------------------------------------------------------------------------------------------CGGGAT-TTTTGCCCAAAATATGAAC-GGG----------------------------------------------------------------------------------------------------------------------------------G------------TTTC-TGCACTCAT-T-----------TT--TCC-CAA-----------AATCG-C--AGAAC-GC-CC--CTCCC-CCA--C--GG---G----GCA-GAAAAGTTT-GGATTTCTG-GCCC-------ATTTTTT-----------GCCACACTCCTTAAAAATCCAC----CTAAT-G------CCCACAA-ACCTC-TTACATCAA--TA-------------A-CAACAACCCAC--CA---AACAAA---CT-CT-TCAACCAA-A--------------TAT---ATCA-AACAA-G-TACC----CTCATCACCACA--A----AATCACCC---CAAACCTATA--AT--GTATATATCA--ACCGTAATGTAAAAGGTAA---TAATAAAAA-TCA-------TATAAACAAT-AC----TACCC--ATACAAAACAAACTTATC-AG-ATCTCGTAAACGTA--ATCA-CA--TCT----AACAACA-CCCTAA-CCTAAGAG---------AAAT--AGC--CACAA-CT-TATAA-T--AAATACA-AGTT-ATGTAAGGCAAAG--------G------------AGTATC-CACAC--CACG----CAT-CAGAAC------GCCCACAATTCTAA--AACAACAAAA-C------CCCG--AA--TATCCCATAT-A----AACCA-AACA-CACT-AAAC-------------CCACC----ACAC-----AC-------------AAACTTGTA-ACGCCACTA-ACACCAATCC--AAT---------------------AACC--AAAACCAAAATAAAC-----------TCGT---------------A--------CCCAAACAA---CATCACCAACCAATAACCAAAACCAAAATAAACTCCAAAAAACAGCCGAAACCACCATAAAGCCACCTGACCCATATCAAAAT---A----------------------------------AGAACGAGCACCCCACACCGCCTATTTTACA------CCAAC--------------CCCCAGTTTCCACCGCCGGAGCC---------------------------------------------------------------------------------------------------------------------------</ns2:sequence><ns2:name>AF092933.1_Leishmania_donovani_kinetoplast_minicircle_DNA,_partial_sequence</ns2:name></ns2:Sequence><ns2:Sequence dsseqid="sq612" id="sq611"><ns2:sequence>-------------------------------------------------------------------------------------------------------------------------------------------------------------------------------------------------------------------------------------------------GAAC-GGG----------------------------------------------------------------------------------------------------------------------------------A------------TTTC-TGCACCCAT-T-----------TT--TCG-ATT-----------TTCGC-A--GA-AC-GC-CC--CTACC-CGG--A--GG---A----CCA-GAAAAGTTT-GGATTTTTC-CCCC-------ATTTTTG-----------AGGATTTTTAGGGATTTTTGAG----AGAAT-T------CCCC-AC-ATTTA-ACGCCCAAA--AT-------------T-TATTTTTGCAC--TC---CCGCAG---GA-GCAGTAAGCTT-T-AGC--TAG-----GAA------G-TACAT-A-ATCA----GACATGTCATAT--T----GTCTGG-----CTAGTATAC----A--TAAACCAA------CAAAAAATCAATC--AA---TGTAAAAGT-GGT---G---TAGATA---G-AG----TT--------------AGACTTATG-CC-CATCGCTACGTT-----TAA-CC--TCA----CGAGA---GCACCG-TCTAAGAT---A-TACCCTAT--AAC-TGGTCT-AT-ATGAA-T--GATAAAC-TCAT-CCATTATCCCAGT--------T----------CTATTAGC-ACCAT--CCGG----CGC-AATATA------ACTAATATATAATA--TTAGTTAAGC-A------ACCC--CAACAACAGCGTCA-T----CGCC----AC-CCCT-TAAG-------------CC------CACAC-----AACA-----C-CAT-TCAACGCCA-GCCACTCTT-AACCCAAG---------------------------------------------------------------------------------------------------------------------------------------------------------------------------------------------------------------------------------------------------------------------------------------------------------------------------------------------------------------------------------------------------------------------------------------</ns2:sequence><ns2:name>AF082582.1_Leishmania_donovani_strain_MSA_clone_MSA-12_kinetoplast_minicircle_DNA,_partial_sequence</ns2:name></ns2:Sequence><ns2:Sequence dsseqid="sq614" id="sq613"><ns2:sequence>------------------------------------------------------------------------------------------------------------------------------------------------------------------------------------------------------------------------------------------------TGAAC-GGG----------------------------------------------------------------------------------------------------------------------------------A------------TTTC-TGCACCCAT-T-----------TT--TCG-ATT-----------TTCGC-A--GA-AC-GC-CC--CTACC-CGG--A--GG---A----CCA-GAAAAGTTT-GGATTTTTT-GCCC-------ATTTTTG-----------CCCATTTTTCTAGTTTTCCAAT----CAATT-C------AGGC------------AACCTTC--AA-------------C-CCCAATTATCC--TT---GCGCAG---CC-GTTTCTTTAAC-C-GCCAGAGGCCAG-TAA---GTAG-AGTAA-G-TGTA----CTGTATAAGTAT--A----GTTACGAT---CTATTAACTA--GA--ATATACAAC---CAAACAATGAAAATA--AA---TATATAGCA-AAA---------TAATAGAG-TA----TCATA--GCA-----CACATATTAG-AC-TACATTATGACCTGTTATAC-CT--ATT----ATAGA-----------AAGTATT-----------C--------TACAA-AT-ATTAC-T--AGATAGT-TATG-GCC-------------------------------TGCATC----------CG----GCC-AAAGAC------CATCATAACTAATA--TTAATATTAG-T------TATA--TTAGGT-CTATTCC-G----TCCAA-TGAT-CAAT-AAAT-------------CACCA-AAGCCC----------------------------------------------------------------------------------------------------------------------------------------------------------------------------------------------------------------------------------------------------------------------------------------------------------------------------------------------------------------------------------------------------------------------------------------------------------------------------------------</ns2:sequence><ns2:name>AF082583.1_Leishmania_donovani_strain_MSA_clone_MSA-14_kinetoplast_minicircle_DNA,_partial_sequence</ns2:name></ns2:Sequence><ns2:Sequence dsseqid="sq616" id="sq615"><ns2:sequence>------------------------------------------------------------------------------------------------------------------------------------------------------------------------------------------------------------------------------GTT-TTTTGGGCATTTTTTGAAC-GGG----------------------------------------------------------------------------------------------------------------------------------G------------TTTC-TGCACCCAT-T-----------TT--TCC-ATT-----------TTCGC-A--GA-AC-GC-CC--CTACC-CGG--A--GG---A----CCA-GAAAAGTTT-GGAATTTCC-CCCC-------ATTTTTG-----------AGGATTTTTAGGGATTTTTCAG----GATTT-T------CCCC-AC-ATTCC-CCAACCATC--CC-------------G-CCAACCCCAAT--TC---TTAACA---CA-GCAACGCCACC-T-T------------TAG---GTAT-GGTAA-G-TACA----GACACAACGTTG--T----CATCATCT---ACATCATACA--GA--CTACAACTTG--GTAATCGTGGACTTG--AA---TGTAAAACT-AGA---T---TGTAATAGAC-TA----AT---------------TGTGTATA-CG-CAGAATATGATA------TT-CT--ACT----ACCAC-------AA-CAAACTTA---C-AGCCTATA--GAA-GGACCC-GG-CTCAC-T--AGTTGAT-CCCA-CCCCTATACGATA--------T----------CCTTACGG----------AT----AGC-AAAATA------GCTAAATATATATA--TATTAAA--G-C------AAAG--GA-----AAGGTTG-T----TGAAC-CCCC-AACA-CCATG-CTAA-------TAAC----CAGGC-----AACC-----C-TAT-CCAAGGGCC-AGCCCAAGG-G----------------------------------------------------------------------------------------------------------------------------------------------------------------------------------------------------------------------------------------------------------------------------------------------------------------------------------------------------------------------------------------------------------------------------------------------</ns2:sequence><ns2:name>AF082584.1_Leishmania_donovani_strain_UM48_clone_UM48-1_kinetoplast_minicircle_DNA,_partial_sequence</ns2:name></ns2:Sequence><ns2:Sequence dsseqid="sq618" id="sq617"><ns2:sequence>---------------------------------------------------------------------------------------------------------------------------------------------------------------------------------------------------------------------------------------------------GA-ACG----------------------------------------------------------------------------------------------------------------------------------G------------GATT-CTGCCCCAT-T-----------TT--TCG-ATT-----------TTCGC-A--GA-AC-GC-CC--CTACC-CGG--A--GG---A----CCA-GAAAAGTTT-GGATTTTTC-CCCC-------ATTTTTG-----------AGGATTTTTAGGGATTTTTGAG----AGAAT-T------CCCA-CA-T-TTA-ACGCCCAAA--AT-------------T-TATTTTTGACT--CC---CGCAGG---AG-CAGTAAGCTTT-T-AGC--TAG-----GAA------G-TACAT-A-ATCA----GACATGTCATAT--T----GTTCCTGG---CTAGTATAC----A--TAAACCAAC---AAAAAAGAATCAATC--AA---TGTAAAAGT-GGT---G---TAGATA---G-AG--------------------TAGACTATG-CC-CATCGCTACGTT-----TAA-CC--TCA----CGAGA---GCACCG-TCTAA-GT---A-TACCCTAT--AAC-TGGTCT-AT-ATGAA-T--GATAAAC-TCAT-CCATTATCCCAGT--------T----------CTATTAAG-CAACC--CATT----CCC-GGCGCA------AATATAAACTAATA-----------------------------------------------------------------------------------------------------------------------------------------------------------------------------------------------------------------------------------------------------------------------------------------------------------------------------------------------------------------------------------------------------------------------------------------------------------------------------------------------------------------------------------------------------------------------------------</ns2:sequence><ns2:name>AF082585.1_Leishmania_donovani_strain_MSA_clone_MSA-1_kinetoplast_minicircle_DNA,_partial_sequence</ns2:name></ns2:Sequence><ns2:Sequence dsseqid="sq620" id="sq619"><ns2:sequence>--------------------------------------------------------------------------------------------------------------------------------------------------------------------------------------------------------------------------------------------GAACGGGAT-TTC----------------------------------------------------------------------------------------------------------------------------------T------------GCGG-AGCCAAGAT-T-----------TT--TCG-GTT-----------GTCGC-A--GA-AC-GC-CC--CTACC-CGG--A--GG---A----CCA-GAAAAGTTT-GGAACTTTG-GGCT-------ATTTTTC-----------GAGATTTTCGACGTTTTTCAGA----GCATT-T------TCCAACC-TATCA-ACCCATCCC--AC-------------A-CAAAAATCCTT--AA---TTGCAA---TT-CGTAAGAGATT-C-TTT--AGAG----AAG-----GT-AGTAC-G-TCGA----TGCCATCGATAA--A----CATCA--C---CTAGTACACA--CA--TTAGTAGA----CAATCATTGCCACAAAAAA---TAGAATCAA-ATA-------TCAGACATAC-AA----TAGCA--CG-------TATACTCTC-AG-CCCCTTTACCGCCCGACCAT-CT--TTTACG-ATAGTCT-TCGGCT-TCGGCTATAAACTATCCTAAT--ACC-CCTAAG-GT-ATCTA-T--CGTTCAC-T---------------------------------------ATA------------GT----TTC-ACTTTA------GATAT------------C-------------------------------------------------------------------------------------------------------------------------------------------------------------------------------------------------------------------------------------------------------------------------------------------------------------------------------------------------------------------------------------------------------------------------------------------------------------------------------------------------------------------------------------------------------------------------------</ns2:sequence><ns2:name>AF082587.1_Leishmania_donovani_strain_GD329_clone_GD329-2_kinetoplast_minicircle_DNA,_partial_sequence</ns2:name></ns2:Sequence><ns2:Sequence dsseqid="sq622" id="sq621"><ns2:sequence>-------------------------------------------------------------------------------------------------------------------------------------------------------------------------------------------------------------------------------------------------GAAC-GGG----------------------------------------------------------------------------------------------------------------------------------G------------TTTC-TGCACCCGG-T-----------TG--TCG-ATT-----------TTCGG-A--GA-AC-GC-CC--CTACC-CGG--A--GG---A----CCA-GAAAAGTTT-GGGATTTTG-GACT-------ATTTTTC-----------GTCATTTTTCATGATTTTTCGA----GGCCT-C------ACAG-CA-TTTCA-GCATCCTTC--AA-------------C-CCTAATTATTG--TT---TCACTA---AC-GCGTAGCGACA-G-TCTCCTGACA------------T-ATTTA-G-TACA----CTAGTCCATACT--A----GTACA--A---CGATACACTA--CA--CCTTAT-AG---CATACAATAGATCGA--AA---TACAAATGT-AAG---------TAATATTC-AA----TGTAC--AGT-----GTAATAGTCT-AA-CAGATCTAGCTTACGTATAC-CT--ACT----ACAGAGA-TCTACG-AACAAACT-----------A--------TACCC-AT-GGAAC-T--ATATAGT-CCCA-TTC-------------------------------AAAGCC----------CT----AAT-AGCATC------TATCATAACTAATA--TTAATATAGT-T------ATAA--GACATA-C-------------------------------------------------------------------------------------------------------------------------------------------------------------------------------------------------------------------------------------------------------------------------------------------------------------------------------------------------------------------------------------------------------------------------------------------------------------------------------------------------------------------------------------------------</ns2:sequence><ns2:name>AF082588.1_Leishmania_donovani_strain_GD329_clone_GD329-3_kinetoplast_minicircle_DNA,_partial_sequence</ns2:name></ns2:Sequence><ns2:Sequence dsseqid="sq624" id="sq623"><ns2:sequence>------------------------------------------------------------------------------------------------------------------------------------------------------------------------------------------------------------------------------------------------GAACG-GGA----------------------------------------------------------------------------------------------------------------------------------T------------TTCT-GCGGCGCGT-T-----------TT--TCG-GTT-----------TGCGC-A--GA-AC-GC-CC--CTACC-CGG--A--GG---A----CCA-GAAAAGTTT-GGATTGTTA-GCCA-------TTTTTCG-----------CCCATTTTTCGGGATTTCCCGT----CAATT-C------CCAA-CC-AAGCC-AACACGTCC--CA-------------A-CACCTCCAGCA--AC---CCCAAC---CC-CA-AATTAATT-C-CAAATTGCATTT-CAA---AGAA-ACCAC-C-TTAA----GGTAAGATATAT--T----TACACAAG---CTATCAAATT--GT--GTCAGCCTCG--ATCACAACATAACCAAACA---AATCAAAAA-ACT---T---CACATTCAAG-AG----TATA------------TAATGTATG-AG-TAGGTGC----------TAA-GT--TCA----ATTGATT-CGTAAA-CTCACAAT-----------AT--AAC-TTGACT-AT-ATGTC-A--CGCTTAC-C---------CTACTACA--------T----------CCTATAGC-TAT------GC----CGG-AATTTA------GATAT---CCTTTA--TTC------------------------------------------------------------------------------------------------------------------------------------------------------------------------------------------------------------------------------------------------------------------------------------------------------------------------------------------------------------------------------------------------------------------------------------------------------------------------------------------------------------------------------------------------------------------------------</ns2:sequence><ns2:name>AF082589.1_Leishmania_donovani_strain_GD329_clone_GD329-4_kinetoplast_minicircle_DNA,_partial_sequence</ns2:name></ns2:Sequence><ns2:Sequence dsseqid="sq626" id="sq625"><ns2:sequence>-------------------------------------------------------------------------------------------------------------------------------------------------------------------------------------------------------------------------------------------------GAAC-GGG----------------------------------------------------------------------------------------------------------------------------------G------------TTAC-TGCACCCAT-T-----------TT--TCC-ATT-----------TTCGC-A--CGAAC-GC-CC--CTACC-CGG-AG--GC---A----CCA-GAAAAGTTT-GGATTTTTC-GCCC-------CATTTTT-----------TCGATTTTTTAGGAGTTTTTCA----GCCCA-T------CCAAGGC-CACCA-CCCACCATT--TA-------------A-GGGCTTTTGCA--GC---TACCAG---CA-AC---ACGCTG-T------AGGCATT-CAA---GTAT-ACTAC-C-AAAA----GGTATCACAGTA--A----C------------ATAAAACA--GG--CGATATAACAACCAAATAAGACAAGTT--TA---TGTGCACGT-AAA-------TATATGCTAC-TA----TTATG--ACTA--GACTAGAAGAGC-TT-ACCAGTTAGACTTATATTAC-TG--CCT----ATGGCAT-CCATCG-TCT---CT-----------G---AGC-CCTTCT-AT-ATATA-T--TAGTTCC-ACTA-TCGTTACACTTAC--------T----------AGCTTA------------CG----CAT-CATACA------AC-------TAATA--TTAAAT---------------------------------------------------------------------------------------------------------------------------------------------------------------------------------------------------------------------------------------------------------------------------------------------------------------------------------------------------------------------------------------------------------------------------------------------------------------------------------------------------------------------------------------------------------------------------</ns2:sequence><ns2:name>AF082590.1_Leishmania_donovani_strain_GD44_clone_GD44-1_kinetoplast_minicircle_DNA,_partial_sequence</ns2:name></ns2:Sequence><ns2:Sequence dsseqid="sq628" id="sq627"><ns2:sequence>---------------------------------------------------------------------------------------------------------------------------------------------------------------------------------------------------------------------------CGGGAT-TTTTGCCCAAAATATGAAC-GGG----------------------------------------------------------------------------------------------------------------------------------G------------TTTC-TGCACTCAT-T-----------TT--TCC-CAA-----------AATCG-C--AGAAC-GC-CC--CTCCC-CCA--C--GG---G----GCA-GAAAAGTTT-GGATTTCTG-GCCC-------ATTTTTT-----------GCCACACTCCTTAAAAATCCAC----CTAAT-G------CCCACAA-ACCTC-TTACATCAA--TA-------------A-CAACAACCCAC--CA---AACAAA---CT-CT-TCAACCAA-A--------------TAT---ATCA-AACAA-G-TACC----CTCATCACCACA--A----AATCACCC---CAAACCTATA--AT--GTATATATCA--ACCGTAATGTAAAAGGTAA---TAATAAAAA-TCA-------TATAAACAAT-AC----TACCC--ATACAAAACAAACTTATC-AG-ATCTCGTAAACGTA--ATCA-CA--TCT----AACAACA-CCCTAA-CCTAAGAG---------AAAT--AGC--CACAA-CT-TATAA-T--AAATACA-AGTT-ATGTAAGGCAAAG--------G------------AGTATC-CACAC--CACG----CAT-CAGAAC------GCCCACAATTCTAA--AACAACAAAA-C------CCCG--AA--TATCCCATAT-A----AACCA-AACA-CACT-AAAC-------------CCACC----ACAC-----AC-------------AAACTTGTA-ACGCCACTA-ACACCAATCC--AAT---------------------AACC--AAAACCAAAATAAAC-----------TCGT---------------A--------CCCAAACAA---CATCACCAACCAATAACCAAAACCAAAATAAACTCCAAAAAACAGCCGAAACCACCATAAAGCCACCTGACCCATATCAAAAT---A----------------------------------AGAACGAGCACCCCACACCGCCTATTTTACA------CCAAC--------------CCCCAGTTTCCACCGCCGGAGCC---------------------------------------------------------------------------------------------------------------------------</ns2:sequence><ns2:name>AF129739.1_Leishmania_donovani_kinetoplast_DNA_minicircle,_partial_sequence</ns2:name></ns2:Sequence><ns2:Sequence dsseqid="sq630" id="sq629"><ns2:sequence>-----------------------------------------------------------------------------------------------------------------------------------------------------------------------------------------------------------------------------GGGG-TTGGTGTAAAATAGGGCCGGGTGGTGGCTGGAAATGGGCTCCCCTGG-----------GCTGGATTGGGCTCCCCTGGGCTGGATTGGGCTGAGACCCTGGGGT-TGG-AGGCTTGGTTTTGG--GTGG-G-CTAGC---------------------------A-TTTT-TGGTGTTTTAA--T-GG----TTC--GGG-TGCCTT--------TGATG----TGGCT-GG-TG--GTTAT-GCGGCTTTAGTGGGT---TGT-AGCCTGGCG-GAGGCTCGT-GCCT-------TGGTGGG-----------GGTGCCC-TGGTGG-GGGTGCT----TCGG---------GTTACTC-TACGG-GTGTCTTTG--GTGATGA--T-GGGGG-T----GGGTTGGCTTT-GGTGTTG---GG-GTTGATCGATG-G-TGGTC-TTGGGT-TGCCCTTAGG-TGGTG-ATTCTC----TTTAATA--TTA--A----TATT--------AAAGGTA-A--G-----TGCTTGGG--CG--TATG-ATATAG-CCA---TAG--CGC------------TTTAGAATAG-TTCGGCTCCGA-AGAAC--CAGTCTGAGG--------TAGTGTTAAGTA-TACAT--T--AAT----CTAGTAT--ATAAATTAGCA--TAT----AATAACT--GAC-ATTA-C-TC-GTACACT---ATA-AG-TATT-ATG--TTTAATAT--------ATT--------GCTGTAG--TA------TGT----ATT-TGTACGCT--GTATGTAGTAGTAATA--TCTATACCG----------A-------T---ATATTTA-T----AGGTTGGCGCATACT-G-CAG-T-GAATTGAA-AA--T-TA----A---TA-AAT---T-GGGGT-CGGTG-T---TGTG-GGAA-GG--TGTCGTA-AATTCCGAAAAATGATAGAAA---ATGGCCAAAAATGGGGGAGAA--T-------C-CCAAACT------------------TTTCTG-----------------GTCCTCCGGGTA-GGG-GCGTTCTGCAAAATC--G--GAAAAATGGGTG--------CAGAAATCCCGTTCAAAAATCG-G-CCAAAAATGCCAAAAATC-GG--CTCCG-GGGCGGAAAACTG----------------------------------------------------------------------------------------------------------------------------------------------------------------------------------------------</ns2:sequence><ns2:name>AF103742.1_Leishmania_donovani_kinetoplast_minicircle_DNA,_complete_sequence</ns2:name></ns2:Sequence><ns2:Sequence dsseqid="sq632" id="sq631"><ns2:sequence>-----------------------------------------------------------------------------------------------------------------------------------------------------------------------------------------------------------------------------GGGG-TTGGTGTAAAATAGGGCCGGGTGGTGGCTGAAAATGGGCTCCCCTGG-----------GCTGGATTGGGCTCCCCTGGGCTGGATTGGGCTGGAACCCTGGGGT-TGG-AGGCTTGGTTTTGG--GTGG-G-CTAGC---------------------------A-TTTT-TGGTGTTTTAA--T-GG----TTC--GGG-TGCCTT--------TGATG----TGGCT-GG-TG--GTTAT-GCGGCTTTAGTGGGT---TGT-AGCCTGGCG-GAGGCTCGT-GCCT-------TGGTGGG-----------GGTGCCC-TGGTGG-GGGTGCT----TCGG---------GTTACTC-TACGG-GAGTCTTTG--ATGATGA--T-GGGGG-T----GGGTTGGCTTT-GGTGTTG---GG-GTTGATCGATG-G-TGGTC-TTGGGT-TGCCCTTAGG-TGGTG-ATTCTC----TTTAATA--TTA--A----TATT--------AAAGGTA-A--G-----TGCTTGGG--CG--TATG-ATATAG-CCA---TAG--CGC------------TTTAGAATAG-TTCGGCTCCGA-AGAAC--CAGTCTGAGG--------TGGCGTTAAGTA-TACAT--T--AAT----CTAGTAT--ATAAATTAGCA--TAT----AATAACT--GAC-ATTA-C-TC-GTACACT---ATA-AG-TATT-ATG--TTTAATAT--------ATT--------GCTGTAG--TA------TGT----ATT-TGTACGCT--GTATGTAGTAGTAATA--TCTATACCG----------A-------T---ATATTTA-T----AGGTTGGCGCATACT-G-CAG-T-GAATTGAA-AA--T-TA----A---TA-AAT---T-GGGGT-CGGTG-T---TGTG-GGGA-GG--TGTCGTA-AATTCCGAAAAATGATAGAAA---ATGGCCAAAAATGGGGGAAAA--T-------C-CCAAACT------------------TTTCTG-----------------GTCCTCCGGGTA-GGG-GCGTTCTGCAAAATC--G--GAAAAATGGGTG--------CAGAAATCCCGTTCAAAAATCG-G-CCAAAAATGCCAAAAATC-GG--CTCCG-GGGCGGGAAACTG----------------------------------------------------------------------------------------------------------------------------------------------------------------------------------------------</ns2:sequence><ns2:name>AF103736.1_Leishmania_donovani_strain_MHOM/SD/85/A22_kinetoplast_minicircle_DNA,_complete_sequence</ns2:name></ns2:Sequence><ns2:Sequence dsseqid="sq634" id="sq633"><ns2:sequence>-----------------------------------------------------------------------------------------------------------------------------------------------------------------------------------------------------------------------------GGGG-TTGGTGTAAAATAGGGCCGGGTGGTGGCTGAAAATGGGCTCCCCTGG-----------GCTGGATTGGGCTCCCCTGGGCTGGATTGGGCTGGAACCCTGGGGT-TGG-AGGCTTGGTTTTGG--GTGG-G-CTAGC---------------------------A-TTTT-TGGTGTTTTAA--T-GG----TTC--GGG-TGCCTT--------TGATG----TGGCT-GG-TG--GTTAT-GCGGCTTTAGTGGGT---TGT-AGCCTGGCG-GAGGCTCGT-GCCT-------TGGTGGG-----------GGTGCCC-TGGTGG-GGGTGCT----TCGG---------GTTACTC-TACGG-GAGTCTTTG--ATGATGA--T-GGGGG-T----GGGTTGGCTTT-GGTGTTG---GG-GTTGATCGATG-G-TGGTC-TTGGGT-TGCCCTTAGG-TGGTG-ATTCTC----TTTAATA--TTA--A----TATT--------AAAGGTA-A--G-----TGCTTGGG--CG--TATG-ATATAG-CCA---TAG--CGC------------TTTAGAATAG-TTCGGCTCCGA-AGAAC--CAGTCTGAGG--------TGGCGTTAAGTA-TACAT--T--AAT----CTAGTAT--ATAAATTAGCA--TAT----AATAACT--GAC-ATTA-C-TC-GTACACT---ATA-AG-TATT-ATG--TTTAATAT--------ATT--------GCTGTAG--TA------TGT----ATT-TGTACGCT--GTATGTAGTAGTAATA--TCTATACCG----------A-------T---ATATTTA-T----AGGTTGGCGCATACT-G-CAG-T-GAATTGAA-AA--T-TA----A---TA-AAT---T-GGGGT-CGGTG-T---TGTG-GGGA-GG--TGTCGTA-AATTCCGAAAAATGATAGAAA---ATGGCCAAAAATGGGGGAAAA--T-------C-CCAAACT------------------TTTCTG-----------------GTCCTCCGGGTA-GGG-GCGTTCTGCAAAATC--C--GAAAAATGGGTG--------CAGAAATCCCGTTCAAAAATCG-G-CCAAAAATGCCAAAAATC-GG--CTCCG-GGGCGGGAAACTG----------------------------------------------------------------------------------------------------------------------------------------------------------------------------------------------</ns2:sequence><ns2:name>AF103737.1_Leishmania_donovani_strain_MHOM/SD/97/RLD1_kinetoplast_minicircle_DNA,_complete_sequence</ns2:name></ns2:Sequence><ns2:Sequence dsseqid="sq636" id="sq635"><ns2:sequence>-----------------------------------------------------------------------------------------------------------------------------------------------------------------------------------------------------------------------------GGGG-TTGGTGTAAAATAGGGCCGGGTGGTGGCCGGAAATGGCT-CCCCTGG-----------GCTGGATTGGGTTTTCCTGAGCTGGATTGGGCTGAGACCCTGGGGTTGGG-AGGCTTGGTTTTGG--GTGG-G-CTAGC---------------------------G-TTTT-TGGTGTTTTAA--T-GG----TTC--GGG-TGCCTT--------TGATG----TGGGT-GT-TG--GTTGT-GTGGCTTTAGTGGGT---TGG-AGCCTGGTG-GAGGCTTGT-GCCT-------TGGTGGG-----------ATTAGTC-TGGTGGG-GTGCTT----CGGG---------GTTACTC-TACGG-GTGTCTTTG--ATGATGC--T-GGGGT-G----G-GTTGACTTT-AATGTTG---GG-GTTAGCCGATG-G-TGGTC-TTGGGT-TGACCTTAGG-TGGTG-ATTCTC----TTTAATA--TTG--A----TATT--------AAAGGTA-A--G-----TGCTTGGA--CA--TATG-ATATAG-CCA---TAG--CGC------------TTTAGAATAG-TTCGACTCCGA-AGACC--CAGTCTGAGG--------TAGTGTTAAGTA-TACAT--T--AAT----CTAGTAT--ATAATTTAGCA--TAT----AATAACT--GAC-ATTA-C-TC-GTACACT---ATAA-G-TATT-ATG--TTTAATAT--------ATT--------GCTGTAG--TA------TGT----ATT-TGTGTGCT--TTGTGTAGTAGTAATA--TCTATACCG----------A-------T---ATATTTA-T----AGGTTGGCGCATACT-G-CAG-T-GAATTGAA-AA--T-TA----A---TG-AAT---T-GGGGT-CGGGC-T----GTG-GGAA-GG--TGTTGTA-AATTCTGGAAAATGATGGAAA---ATGGCCAAAAATGGGGGGAAA--T-------T-CCAAACT------------------TTTCTG-----------------GTCCTCCGGGTA-GGG-GCGTTCTGCAAAATC--G--GAAAAATGGGTG--------CAGAAATCCCGTTCAAAAATCG-G-CCAAAAATGCCAAAAATC-GG--CTCCG-GGGCGGGAAACTG----------------------------------------------------------------------------------------------------------------------------------------------------------------------------------------------</ns2:sequence><ns2:name>AJ010077.2_Leishmania_donovani_kinetoplast_minicircle_DNA,_isolate_MHOM/SD/85/FORSTER,_clone_14</ns2:name></ns2:Sequence><ns2:Sequence dsseqid="sq638" id="sq637"><ns2:sequence>-----------------------------------------------------------------------------------------------------------------------------------------------------------------------------------------------------------------------------GGGG-TTGGTGTAAAATAGGGCCGGGTGGTGGTCGGAATTCCGGTC----------TTC-TGGGCTGGATTGGCTTGAA-ACCCTGG-------------------GTCCTG--GGCGTACTTTTGGG--GCTG-G-CTGGCT-TTTTGG-GTG----GATT-T--GGCTTTGTA--GGATGGTTGTTGGCTG-G-GTTGG-CC--CTTGAT--------TGTT-------GG--GC-TG--TAGGT-TTGGGTTTTGG-ACT--GGTG-TGGGTTTTG-G-GCTATGC-TTGG---------TTATT---G--G--TTTTGGGGTTA-TTGGTTTTGATTGGGTCTTGC-G-----TTTGGATT-TGGGGGTTGGCTTGT------TTC--T-TACCTGGATGGG-ATTGGTGGA---GCCCT------GGGG-TGGCTT-T-AGGAT-GGCTGT-TTGCCCCTCA-T-TG-----GTG----CCTATAA--CTA--A----TATTTAAT---ATTAGTTGTA--T-GA---TGCGTAA--GCT-AGTAA-GTGTAACGA---TAGTGGAAC--T----AATATATATAGA----AGGGCT--CAGAGACG--ATGGATGCCATA-G---GCAGT---AATAT-AAGTC--T--AAC----TG-GTAA-GCTCTTCTAGT--CTAG----TCATAAT--AG----T--A-GC-ATATA-----TTTAC---GTG-CACA-TAAACTTG--------T----------CTTATTTG--G-----TTGT-----TA-TATTGC------CTGTTTTATGTTAC--TGTGATACCTTT--T---GGTA--GTATAC-TTGAATG-C------CTA-CAGCGTGT----TGCTGGTAGCTGC--A---A-AA---GC---CC-TTA---A-ATGGTGGGTGGTGGC-CTTG----G-ATGGGCTGAAA-AAC-----------TCCTAAA---AAATCGAAAAAATGGGGGAAA--A-------ATCCAAACT------------------TTTCTG-----------------GTCCTCCGGGTA-GGG-GCGTTCTGCGAAAAT--G--GAAAAATGGGTG--------CAGAAACCCCGTTCATTTTTGG-T-CCGAAAACGCCATTTTTG-GC--CTCCG-GGGCGGGAAACTG----------------------------------------------------------------------------------------------------------------------------------------------------------------------------------------------</ns2:sequence><ns2:name>AJ010075.2_Leishmania_donovani_kinetoplast_minicircle_DNA,_isolate_MHOM/IQ/88/RTC6,_clone_17</ns2:name></ns2:Sequence><ns2:Sequence dsseqid="sq640" id="sq639"><ns2:sequence>-----------------------------------------------------------------------------------------------------------------------------------------------------------------------------------------------------------------------------GGGG-TTGGTGTAAAATAGGGCCGGGTGGTGGCTGGGGATGGGCTT----------CCC-TGGGCTGGATTGGCCTGAA-ACCCTGG-------------------GTCCTG--GGCGTGCTTTTGGG--ACTG-G-CTGGCT-TTTTGG-GTG----GATT-T--AGCTTTATG--AATGGTGTTTGGCCGG-G-GTGGG-TGA-CTTGAT--------TGCT-------GG--GC-TG--CAGGT-TTGG-TTTTTA-AGT--TGGG-TTGAGCTTG-G-GCTACGC-TTTT---------TTATT---G--G--TTTGG-GGTTA-TTTCTTTTGATTGGTTTATGT-T-----ATTTGGTC-TGTGGGGTTGGCTTG------CGT--T-TGCCTGGATGGG-ATTGAGTGC---CCTGA------GGTGGGCTTGG-G-GTGCC-TACTAC-TTGGCCTTTT-A-TT-----GTG----CTTATAA--CTA--A----TATTTAAT---ATTAGTTGTG--T-AA---TGCGTAA--GCT-AATGA-GTGTAACGA---TAGTGGAAC--T----AATATATATAGA----AGGGCT--CAGAGACG--ATGGATGCCATA-G---GCAGT---AATAT-AAGTC--T--GAC----TG-GGAA-GCTCTTCTAAT--CTAG----TCGTAAT--AG----T--A-AC-ATATA-----TTCAC---GTG-CACA-TAAACTTG--------T----------ATTATTTG--G-----TTGT-----TA-TATTGG------CTATCTTGCGTTAC--TATGATACCTTT--C---GGTA--GTATAC-TCGATCG-C------CTA-CAGCGTGT----TGCTAGCGACTGC--A---A-AA---GG---GC-TTA---A-ATGGTGGGTGGTGGC------CATG-TATGGGCTGAA-AAA-----------CTCTCAA---AAAGCCGAAAAATAGGCCAAA--T-------TCCCAAACT------------------TTTCTG-----------------GTCCTTTAGGTA-GGG-GCGTTCTGCGAAATC--G--GAAAAATGGGTG--------CAGAAATCCCGTTCATTTTTGG-C-CCGAAAATGCCATTTTTG-GC--CTCCG-GGGCGGGAAACTG----------------------------------------------------------------------------------------------------------------------------------------------------------------------------------------------</ns2:sequence><ns2:name>AJ010083.2_Leishmania_donovani_kinetoplast_minicircle_DNA,_isolate_IMAR/KE/62/LRC-L57</ns2:name></ns2:Sequence><ns2:Sequence dsseqid="sq642" id="sq641"><ns2:sequence>------------------------------------------------------------------------------------------------------------------------------------------------------------------------------------------------------------------------------GGG-GTTGGTGTAAATAGGGYCGGGTG----------GTTYGGGGAATTT-GGGTATT-TTGGCTGGATHGGCCTGAA-ACCCTGG-------------------GTCTGG--AGGCTTGTTTTGAC--GCTG-G-CTGGCT-TTTGGG-CTG----GGTT-TG-GGGGTG-TT-GGGGGTTGGTTTGGCAG-T-ATATT-TGG-GGCTGG-----A--TACTT-T--TTGG--GC-GG--GATTT-AGTCTTGGCCTGCGGG-GC---TTGAGTTTG-A-TTTACGC-CTTTTT-----GGTATGGATTA-GG--AGT-TGGGGTGG-CTCTCTCTTT-----CTGGTTG---------------GGAT-TTTA-TTGA--TAGGGGT--GGTGCTGGTGTTGAATGTAGGTGT-GG----G-------CTGGGTGGGT-A-TCCTC--ATAGA-GGGGGTTTTGCCTTTA-C---------TTTAATA--TTA--A----TATTAAGT---TTTGCGTTA---G--TT--TGCTGAC--TCT-TTAGCC--CGA-TGA---TGGGAACAT-AG----TGGACGTCTAKA--TATTA----GGGGTGACC--TATAATGGTT---A--TCCGGTATGAGTAA-CAGTT--T--AGC----GT-GCAA-T-ATATAGTCT--ACAT----TGTATAC--ATA-ATCTAG-AG-TTCTA-T---TTCGKG-GTAT-ATT--TTAATGTA--------K----------CATATGTG-TTTAT--AGAT-----AG-A-----------CTT--TG-----AC--T--GA--CGT--------------GAAAGT-A--AATA-T----ACCTG-C----TGTT-ATAAGGTTGCTGGGCT-T-G-G-AA----T---TT-GTG---C-AAAGT-GCCCTGAAA-TTGGATTTA-AATCC-CGAAA-AAT-----------CCCGAAA---AATCCCGAAAAATGGGGGAAA--T-------TCCCAAACT------------------TTTCTG-----------------GTCCTCCGGGTA-GGG-GCGTTCTGCGAAAAT--G--GAAAAATGGGTG--------CAGAAATCCCGTTCAAAAATCG-G-CGGAAAATGCCAAAAATC-GG--CTCCG-GGGCGGGAAA-------------------------------------------------------------------------------------------------------------------------------------------------------------------------------------------------</ns2:sequence><ns2:name>AJ270145.1_Leishmania_donovani_kinetoplast_minicircle_DNA,_strain_LEM_703</ns2:name></ns2:Sequence><ns2:Sequence dsseqid="sq644" id="sq643"><ns2:sequence>-----------------------------------------------------------------------------------------------------------------------------------------------------------------------------------------------------------------------------GGGG-TTGGTGTAAAATAGGGCCGGGTGGTGGCTGGAA-ATGGGCT----------CCC-TGGGCTGGATTGGCCTGAA-ACCCTGG-------------------GTCCTG--GGCATGCTTTTGGG--ACTG-G-CTGGCT-TTTTGG-GTG----GATT-T--AGCTTTGTG--GATGGTGTTTGGCCGG-G---TGG-TGA-CTTGAT--------TGCT-------GG--GC-TG--CAGGT-TTGG-TTTTTA-AGT--TGGG-TTGAGCTTG-G-GCTGCGC-TTTT---------TTATT---G--G--TTTGGGGGTTA-TTTCTTTTGATTGGTTTGTGT-T-----ATTTGGTC-TGTGGGGTTGGCTTG------CGC--T-TACCTGGATGGG-ATTGAGTGC---CCTGA------GGTGGGCTTGG-G-GTGCC-TACTTG-G--CCTTTCA-T-TG-----GTG----CTTATAA--CTA--A----TATTTAAT---ATTAGTTGTG--T-AA---TGCGTAA--GCT-AATGA-GTGTAACGA---TAGTGGAAC--T----AGTATATATAGA----AGGGCT--CAGAGACG--ATGGATGCCATA-G---GCAGT---AATAT-AAGTC--T--GAC----TG-GGAA-GCTCTTCT-------AG----TTGTAAT--AG----T--A-GC-ATATA-----TTCAC---GTG-CACA-TAAACTTG--------T----------ATTATTTG--G-----TTGT-----TA-TATTGA------CTATCTTGCGTTAC--TATGATACCTTT--C---GGTA--GTATAC-TTGACTG-C------CTA-CAGCGTGT----TGCTAGCGACTGC--A---A-AA---GG---GC-TTA---A-ATGGTGGGTTGGTTG-GCCTTTGTA-TGGGCTTGAAA-AAA-----------CTCTCAA---AAAACCGAAAAATAGGCCAAA--A-------TCCCAAACT------------------TTTCTG-----------------GTGCTTCAGGTA-GGG-GCGTTCTGCGAAAAT--C--GAAAAATGGGTG--------CAGAAATCCCGTTCATTTTTGG-C-CTGAAAATGGCATTTTTG-GC--CTCCG-GGGCGGGAAACTG----------------------------------------------------------------------------------------------------------------------------------------------------------------------------------------------</ns2:sequence><ns2:name>AF239702.1_Leishmania_donovani_isolate_MHOM/KE/75/MUTINGA-H9_kinetoplast_minicircle_sequence</ns2:name></ns2:Sequence><ns2:Sequence dsseqid="sq646" id="sq645"><ns2:sequence>-----------------------------------------------------------------------------------------------------------------------------------------------------------------------------------------------------------------------------GGGG-TTGGTGTAAAATAGGGCCGGGTGGCAGCTGGAA-ATGGGCT----------CCC-TGGGCTGGATTACCCTGAA-ACCCTGG-------------------GTCCCG--GGCGTACTTTTGGG--ACTG-G-CTGGCT-TTTTGG-GTG----GATT-T--AGCTTTATG--GATGGTGTTTGGCCGG-G-G-TGG-TGA-CTTGAT--------TGCT-------GG--GC-TG--CAGGT-TTGG-TTTTTA-AGT--TGGG-ATGAGCTTG-G-GCTGCGC-TTTT---------TTATT---G--G--TTTGAGGGTTA-TTTCTTTTGATTGGTTTGTG--T-----ATTTGGTC-TGTGGGGTTGGCTTG------CGC--T-TACCTGGATGGG-ATTGAGTGC---CCTGA------GGTGGGCTTGG-G-GTGCC-TACTTG-G--CCTTTCA-T-TG-----GTG----CTTATAA--CTA--A----TATTTAAT---ATTAGTTGTG--T-AA---TGCGTAA--GCT-AATGA-GTGTAACGA---TAGTGGAAC--T----GATATATATAGA----AGGGCT--CAGAGACG--ATGGATGCCATA-G---GCAGT---AATAT-AAGTC--T--GAC----TG-GGAA-GCTCTTCTAAT--CTAG----TTGTGAT--AG----T--A-GC-ATATA-----TTCAC---GTG-CACA-TAAACTTG--------T----------ATTATTTG--G-----TTGT-----TA-TATTGA------CTATCTTGCGTTAC--TATGATACCTTT--C---GGTA--GTATAC-TTGACTG-C------CTA-CAGCGTGT----TGCTAGCGACTGC--A---A-AA---GG---GC-TTA---A-ATGGTGGATGGTGGT------CTTG-TATGGGCTGAA-AAA-----------CTCTCAA---AAAACCGAAAAATAGGCCAAA--A-------TCCCAAACT------------------TTTCTG-----------------GTGCTTTAGGTA-GGG-GCGTTCTGCGAAATT--C--GAAAAATGGGTG--------CAGAAATCCCGTTCATTTTTGG-C-CCGAAAATGCTTTTTTTG-GC--CTCCG-GGGCGGGAAACTG----------------------------------------------------------------------------------------------------------------------------------------------------------------------------------------------</ns2:sequence><ns2:name>AF239703.1_Leishmania_donovani_isolate_MHOM/KE/73/MRC74_kinetoplast_minicircle_sequence</ns2:name></ns2:Sequence><ns2:Sequence dsseqid="sq648" id="sq647"><ns2:sequence>-----------------------------------------------------------------------------------------------------------------------------------------------------------------------------------------------------------------------------GGGG-TTGGTGTAAAATAGGGCCGGGTGGTGGCTGGGAATGGGCTT----------CCC-TGGGCTGGATTGGCCTGAA-ACCCTGG-------------------GTCCTG--GGCGTGCTTTTGGG--ACTG-G-CTGGCT-TTTTGG-GTG----GATT-T--AGCTTTATG--GATGGTGTTTGGCCGG-G-GCGCG-TGA-CTTGAT--------TGCT-------GG--GC-TG--CAGGT-TTGG-TTTTTA-AGT--TGGG-TTGAGCTTG-G-GCTACGC-TTTT---------TTATT---G--G--TTTGGGGGTTA-TTTCTTTTGATTGGTTTGTGT-T-----ATTTGGTC-TGTGGGGTTGGCTTG------CGT--T-TGCCTGGATGGG-ATTGAGTGC---CCTGA------GGTGGGCTTGG-G-GTGCC-TGCTTG-G--CCTTTTA-T-TG-----GTG----CTTATAA--CTA--A----TATTTAAT---ATTAGTTGTG--T-AA---TGCGTAA--GCT-AATGA-GTGTAACGA---TAGTGGAAC--T----AATATATATAGA----AGGGCT--CAGAGACG--ATGGATGCCATA-G---GCAGT---AATAT-AAGTC--T--GAC----TG-GGAA-GCTCTTCTAAT--CTAG----TCGTAAT--AG----T--A-AC-ATATA-----TTCAC---GTG-CACA-TAAACTTG--------T----------ATTATTTG--G-----TTGT-----TA-TATTGG------CTATCTTGCGTTAC--TATGATACCTTT--C---GGTA--GTATAC-TCGTCCG-C------CTA-CAGCGTGT----TGCTAGCGACTGC--A---A-AA---GG---GC-TTA---A-ATGGTGGGTGGTGGC------CTTG-TATGGGCTGAA-AAA-----------CTCTCAA---AAAGCCGAAAAATAGGCCAAA--A-------TTCCAAACT------------------TTTCTG-----------------GTCCTTCAGGTA-GGG-GCGTTCTGCGAAAAT--C--GAAAAATGGGTG--------CAGAAATCCCGTTCATTTTTGG-C-CCGAAAATGCCATTTTTG-GC--CTCCG-GGGCGGGAAACTG----------------------------------------------------------------------------------------------------------------------------------------------------------------------------------------------</ns2:sequence><ns2:name>AF239704.1_Leishmania_donovani_isolate_MHOM/KE/79/GG996_kinetoplast_minicircle_sequence</ns2:name></ns2:Sequence><ns2:Sequence dsseqid="sq650" id="sq649"><ns2:sequence>-----------------------------------------------------------------------------------------------------------------------------------------------------------------------------------------------------------------------------GGGG-TTGGTGTAAAATAGGGCCGGGTG----------GTGGCCGGAAATGGGCTTCCC-TGGGCTGAATTGGGCTGGA-CCCTGGG--------------------TCTGG--AGGCTTGATTTCGC--TCTG-G-CTGAGG-TTGGTT-CCG----CTAC-TT-TTGGGGATT-TGGTTTGGGTTTGGGTT-T-GTAAA-GGC-TTGGAG-----G--CGGTG-T--TTGAGCGT-GG--GAACT-GGAGGTGTTGTCGACC-CT---T---TGCTG-G-CCGTGCA-TGAT-------TTTTGTGCTTA-TT--TATATATTTTAACTCCGACCGTT-----ATGGTTG-----GTTA---C-TTGAG-TTTG-CTCC--GCAGGAG--ACTTCGTGTATCGGCTGAGAGACT-CATCGGGG--AC-GGGTGTAACGA-G-TGGAG--ATGGA-TAGTCGTGATAGCTGA-T-ATAA----CTAGAAG--TTA--A----TATTAAGC---GTCTCTAGG---A--GC--GTTGGGC--TGG-GTAAGC--CAC-GAG---CAGATATAG-AT----AACTGG-GTATTAAGAGGA----GTTCTGTTG--AATGACGATATA-A--TACACTAGTTATAC-TGTTT--A--TGT----GA-GAGC-G--------------------AGAGTTG--ACG-ATAGAG-AC-TGCTA-T---TATACA-CTAT-ATT--TTACAATG--------T----------TTGATTTC-GCTAT--TATTATGTTTG-TATGTG------ACA--CTTATAAGC--TCTCT--GATAG--A----ACT--TACCGT-GT-ACTG-T----TGCTG-G-TCCTGCT-GGCTGCGGGGA--G-C-GCT-G-CG---AT---TG-GGG---T-GGGAA-GTGGCTGAA-TGGGTTGAA-AAATCTCAAAA-AAT-----------CCTGAAA---AACGGTCGAAAAATGGGGAAT--T-------TCCCAAACT------------------TTTCTG-----------------GTCCTCCGGGTA-GGG-GCGTTCTGCGAAAAT--G--GAAAAATGGGTG--------CAGAAATCCCGTTCAAAAAATA-G-CCAAAAATGCCAAAAATG-GC--CTCCG-GGGCGGGAAACTG----------------------------------------------------------------------------------------------------------------------------------------------------------------------------------------------</ns2:sequence><ns2:name>AJ010074.2_Leishmania_donovani_kinetoplast_minicircle_DNA,_isolate_MHOM/IQ/88/RTC6,_clone_11</ns2:name></ns2:Sequence><ns2:Sequence dsseqid="sq652" id="sq651"><ns2:sequence>-----------------------------------------------------------------------------------------------------------------------------------------------------------------------------------------------------------------------------GGGG-TTGGTGTAAAATAGGGCCGGGTG----------GTGGCCGGAAATGGGCTCCCC-TGGGCTGGATTGGCTCGAA-ACCGTGG-------------------GTCTGG--AGGCTGGTTTTTTG--GGGT-T-GGGTTT-AGAGGC-CGG----T--T-TT-TGGGCTGTT-GGGGCTTGTTAGCTGGT-G-GTTTT--GG-GCTGAG-----T--T---T-G--TGGG--CT-TG--GTTGT-TGTTTGGGGGTGGTTG-GA---TTTAATTTG-C-GTTGGGG-ATTTGCGTGGGTATGTTGCTTG-GA--TGCTGAGTTGGG-ACTTTACTGT-----TAGGTTA---------------AGGC-TTTA-TAGC--GTGGG------GGATTGGATTGGATTGGGGTGA-GTT-GGT-------CTTGGCATAC-G-TGCTG--GATGA-GGCTTCTCTCCCCTTG-C---------TTTAATA--TTG--A----TATTAGTT---ATGGTGTAG---A--CA--CCTATGA--TGT-TGGTGG--CCA-TAG----CCATAAGT-AT----TCATAGTTTATATAGG---------CGTTAGG--CGTAA-GGGATA-C--CGAAGTATACGTAG-GTATT--A--GAT----AT-AGCC-TATTATACGTC--CTAG----ATCATGT--TAC-ATATTA-TT-TTCTA-T---TTATTG-TTGA-TTT--GTTTCT----------A----------TGTTTGAT-GTTAT--GAGT-----AG-T-----------GTA--TGTATCAAG--T--AG--CCT--------------GATAAT-A--CAGA-G----TACTA-A----CTAA-AGCTAAAGA----CTG-TTG-C-CT---TG---GT-AGG---C-GTAAA-TTGGGGAAT-TGTGGGGAA-ATTGGCTAGAA-ATC-----------CCAAAAA---ATCCTTAAAAATAGGCCCAAA--A-------TCCCAAACT------------------TTTCTG-----------------GTCCTCCGGGTA-GGG-GCGTTCTGCGAAAAC--C--GAAAAATGAGTG--------CAGAAATCCCGTTCAAAAAATG-C-CCAAAAATGCCAAAAATG-GC--CTCCG-GGGCGGGAAACTG----------------------------------------------------------------------------------------------------------------------------------------------------------------------------------------------</ns2:sequence><ns2:name>AJ010076.2_Leishmania_donovani_kinetoplast_minicircle_DNA,_isolate_MHOM/IQ/88/RTC6,_clone_18</ns2:name></ns2:Sequence><ns2:Sequence dsseqid="sq654" id="sq653"><ns2:sequence>-----------------------------------------------------------------------------------------------------------------------------------------------------------------------------------------------------------------------------GGGG-TTGGTGTAAAATAGGGCCGAGTG----------GTGGCCGGAAATGGGCCTCCC-TGGGCTGGGTTGGCTTGGG-ACC-TGG-------------------GTCCTG--GGCGTACTTTTGGG--GGTT-C-GGATGG-TTTGGA-G-G----GTTG-TT-AGGCTGAAT-TTGGGGTTGACATACTG-C-TTCGG-GAA-GGGTTT-----C--TGGTT-T--TAGAGTGC-TT--TGTGG-GATGGATTTTGGGGG-------A-TTAACCT-G-CCTGGTG-AGGGTT---------TGGCGTG-GG--GAGTTGCTTTGGATTCGGACGAG-----TTGGATT-----ATATTCAC-TGGCC-TTCG-TTGG--TAA----------CCTGGATGTGAGCTCCG-CG-GA------------TGGCTTAGGG-T-GAGTG--CTTTT-TGGGATTGATTTTGAT-T-ATAA----CTTAATA--TTA--T----TATTAGTT---AGGGT-TGTT--G------TCTAGAC--GCT-ATAGGG--GTA-ATG---TGAGCCGTT-CTTC-GGTGAAACATAACTATATTT----ATTGACAAC--ACTAGATGGCTA-T--AATA------ATAG-GGAAT--C--T------AA-GTGG-GTGTCAATTTA---GTG----TTCGTAG--ACT-TTGATG-CA-TTCTC-T---CTA-----------------TGGTC--------C----------ATTTGTTG-TATGT--AGAT-----GG-TGTGTG------AT---GGTATGATG--TCTGC--CAG--------------ACAAGT-AT-ATAG-T----TCCTA-CCTGAAGGT-GATCAACGCCTA-G-G-CGT-T-AT---GT---GT-GTG---A-ATTAA-TTGACGTTT-GGGGTGGG--GAATTGCCGAA-AAT-----------CTCAAAA---AATCCCAAAAAATGGCCCAAA--A-------ATCCAAACT------------------TTTCTG-----------------GTCCTTCGGGTA-GGG-GCGTTCTGCGAAAAT--C--GAAAAATGGATG--------CAGAAATCCCGTTCAAAAAATG-G-CCAAAAATGCCAAAAATG-GC--CTCCG-GGGCGGGAAACTG----------------------------------------------------------------------------------------------------------------------------------------------------------------------------------------------</ns2:sequence><ns2:name>AJ010079.2_Leishmania_donovani_kinetoplast_minicircle_DNA,_isolate_MHOM/SD/85/FORSTER,_clone_5</ns2:name></ns2:Sequence><ns2:Sequence dsseqid="sq656" id="sq655"><ns2:sequence>-----------------------------------------------------------------------------------------------------------------------------------------------------------------------------------------------------------------------------GGGG-TTGGTGTAAAATAGGGCCGGGTG----------GTGGTCGGAAATTGGCTCTCC-TGGGCTGGGATGGCTCGAA-ACCCTGG-------------------GTCTGG--AGGCTTGTTTTTGT--GCTG-G-CTAGAT-TTTGGC-TTT----AGTT-TT-GGGGGTGTT-GGGGCTTGGTTTGGTGG-A-TTGGC-TGG-GGTTG------G--TGCTT-T--GGAT-----GT--GGCTT-GGCCTGGGTTCACGGG-GT---TTGAGGCTT-G-GCTCGCG-GTGTTT---------GGCCTTT-GG--GGTGGAGGTTGG-TCGCCTCCTT-----CCGGTTG---------------GGAT-TTTG-TTTG--GTG-GGT--GGTGCCGGCTTTGGAT--GGGTAT-GAG---T-------TTGGATGGGT-G-TCTTC--ATAG--ATGGGTTTTGACCTTA-C---------TTTAATA--TTA--A----TATTAAGT---TGTGGT-TG---A--TT--CACTGAC--TCT-TTAGCT--CGA-TGA---TGGGAC-AT-AG----TGGACGTCTATATATATAA----TAGGTAACC--TGTAA-TGGT---A--GCCGACATGAGTAG-CAGTT--T--AAC----GT-AGAG-T-ATAGTGTT-----------ATTATAT--GTG-ATCTAG-AA-TTCTA-T---TTTGTG-TATA-T----TTTAATGT--------T----------TTGTATAT-GCTAT--AGAT-----AG-A-----------CTT--TA-----AC--T--GT--TGT--------------AAAAGT-A--AATA-T----ACCTA-C----TGTT-ATGAGCGTTGCTGGCC-TTG-G-GA---TC---GG-TGC---C-GACAT-GGTTTGAAA-TTGGTCTGA-AATCT-CGAAA-AAT-----------CATGAAA---AATCTTGGAAAATGGGGGGAA--A-------TTCCAAACT------------------TTTCTG-----------------GTCCTCCGGGTA-GGG-GCGTTCTGCGAAATC--G--GAAAAATGGGTG--------CAGAAATCCCGTTCAAAAATCG-G-CCAAAAATGCCAAAAATC-AG--CTCCG-GGGCGGGAAACTG----------------------------------------------------------------------------------------------------------------------------------------------------------------------------------------------</ns2:sequence><ns2:name>AJ010080.2_Leishmania_donovani_kinetoplast_minicircle_DNA,_isolate_MHOM/SD/85/FORSTER,_clone_7</ns2:name></ns2:Sequence><ns2:Sequence dsseqid="sq658" id="sq657"><ns2:sequence>-----------------------------------------------------------------------------------------------------------------------------------------------------------------------------------------------------------------------------GGGG-TTGGTGTAAAATAGGGCCGGGTG----------GTGATCGGAAATGGGCTTCCA-TGGGCTGGATTGGCTCGAG-ACCGTGG-------------------GTCCTG--GGCGTATTTTGGGG--TGGC-T-GGAGTT-TTGGAT-TGG----A--T-TC-GGCCTTGGC-TG-GCTGCTTTTGCGCG-T-GTGCT-GGC-TTTTT------G--GACTG-G--GTTG--G--CT--GGGTT-GGAGGCGTTCTGGGTG-TT---AAGTGGATG-C-GCTTGGA-GG--------CGGTGGGGTTTG-GG--TAGATGGGCTCGGTGG----------------CTT---------------AAAC-TGGG-CTAC--CTAGGTT--TTAGAGTTTATGGGTTTAGGGTGT-TA------------AGAGGTGATG-G-AGGGT--AATAA-GGGGTCTGGACACCTG-C-CT-C----TTTAATA--TTG--A----TTATTAGT---TATAGGGGTA--A--GGTGTTGGTAA--CCC-TAGGGT--TTC-GGG---TCCTCCGCT-AT----AATTAGTTTATATTTATAG----TTTATAGGT--AATAG---TTTA-T--AAATA-----TCCT-ACATT--A--CAT----AA-ATAC-TAGTCTATAT-----------ACGCTTA--TTT-GTCTAT-G--------A---TTC-----------------GTGTT--------C----------TATATTTG-ACTGT--GATT-----AG-ACTGTG------CTG--TGTAGAATG--T--AA--TACTC--T----CGT--ATGTGT-A--CCTG-T----GGCTT-TATGCAGTT-GCCACTTAATTG-GGG-G-T-G-AA----A---TT-TAT---A-AAATT-TAAGCCGTG-TAACGTGTA-GGTGGTGTCAA-AAT-----------TCCCAAA---AATGGTCAAAAATAGTCCAAA--A-------TCCCAAACT------------------TTTCTG-----------------GTCCTCTGGGTA-GGG-GCGTC-TGCGAAAAC--C--GAAAAATGGGTG--------CAGAAATCCCGTTCAAAAAATGGC-CCAAAAATGTCAAAAATG-GC--CTCCG-GGGCGGGAAACTG----------------------------------------------------------------------------------------------------------------------------------------------------------------------------------------------</ns2:sequence><ns2:name>AJ010082.2_Leishmania_donovani_kinetoplast_minicircle_DNA,_isolate_MHOM/SD/85/FORSTER,_clone_26</ns2:name></ns2:Sequence><ns2:Sequence dsseqid="sq660" id="sq659"><ns2:sequence>-----------------------------------------------------------------------------------------------------------------------------------------------------------------------------------------------------------------------------GGGG-TTGGTGTAAAATAGGGCCGGGTGGTGGCTGGAGATGGGCTCCCTGGGCTAGGAC-GG------C--TCGGAACC-CTGGTCTGGATTGGACTGGGGCCTGGGTTT-GG-AGGCTTGATT-TCG--GTCG-G-CTGGC---------------------------T-TTTT-GGTTGTTTTGA--T-GG----TTT--CGG-GTGCCT--------TTAAT----TTGAC-AG-TT--GGCTG-TACGTTTTAGTGGGT---TGT--TGGGGT-G-GG--TGTGG-GACT-------TGGTTGG-----------GTTTGTT-TGGTGGGCT---GG----CCGG---------GTCGCTT-TGGGG-GTGGCTTTT--GTGGCGA--T-GGGTT-CGGAGTTTACTTTGGT-GGCGATG---GT-TTGGCC-GATG-A-TGGTC-TTGGGT-TGC--CTTAG-GTGTG-ACTCTC----TTTAATA--TTA--A----TATT----------AAAGGCA--A-----GTGCTTGG--CA--TGTG-TTATAG-CCA---TAG--CGC------------TTCAGAATAG-TTCGACTCCGA-AGAAT--GAGTCTGAGG--------TAGTAGTTAGTA-TACAT--T--AAT----CTAGTAT--ATAATATAGTC--TAT----AATAACT--GAC-ATTA-C-TC-GTACACT---ATAAGT-ATTA-TGT--TTAATATA--------TGT--------GCTATAA--TT------TGT----ATC-TATGAGCT--TTGTGTAGTAGTAATA--TCTATACCG----------ATA-----T-----ATTTA-T----AGGTTGCGCGT-ACT-GCAGT---GAATT-GA-AA--T-TA----A---TA-AAT---T-GGTCA-AGACT-TT---------AG-AATCCCGTCTA-AATTTTGGGAATTGACTGA-A---AATGGGCGAAAATGGGCAAAA--A-------TCCCAAACT------------------TTTCTG-----------------GTCCTTCAGGTA-GGG-GCGTTCTGCGAAAAT--C--GAAAAATGGGTG--------CAGAAATCCCGTTCAAAAAATG-G-CCGAAAATGCCAAAAATC-GG--GTCCG-GGGCGGGAAACTG----------------------------------------------------------------------------------------------------------------------------------------------------------------------------------------------</ns2:sequence><ns2:name>AF184892.1_Leishmania_donovani_isolate_MHOM/KE/75/MUTINGA-H9_kinetoplast_minicircle_DNA,_complete_sequence</ns2:name></ns2:Sequence><ns2:Sequence dsseqid="sq662" id="sq661"><ns2:sequence>-----------------------------------------------------------------------------------------------------------------------------------------------------------------------------------------------------------------------------GGGG-TTGGTGTAAAATAGGGCCGGGTGGTGGCTGGAAATGGGCTCCCCTGG-----------GCTGGATTGGGCTCCCCTGGGCTGGATTGGGCTGGAACCCTGGCGT-TGG-AGGCTTGGTTTTGG--GTGG-G-CTAGC---------------------------A-TTTT-TGGTGTTTTAA--T-GG----TTC--GGG-TGCCTT--------TGATG----TGGCT-GG-TG--GTTAT-GCGGCTTTAGTGGGT---TGT-AGCCTGGCG-GAGGCTCGT-GCCT-------TGGTGGG-----------GGTGCCC-TGGTGG-GGGTGCT----TCGG---------GTTACTC-TACGG-GTGTCTTTG--GTGATGA--T-GGGGG-T----GGGTTGGCTTT-GGTGTTG---GG-GTTGATCGATG-G-TGGTC-TTGGGT-TGCCCTTAGG-TGGTG-ATTCTC----TTTAATA--TTA--A----TATT--------AAAGGTA-A--G-----TGTTTGGG--CG--TATG-ATATAG-CCA---TAG--CGC------------TTTAGAATAG-TTCGGCTCCGA-AGAAC--CAGTCTGAGG--------TAGTGTTAAGTA-TACAT--T--AAT----CTAGTAT--ATAAATTAGCA--TAT----AATAACT--GAC-ATTA-C-TC-GTACACT---ATA-AG-TATT-ATG--TTTAATAT--------ATT--------GCTGTAG--TA------TGT----ATT-TGTACGCT--GTATGTAGTAGTAATA--TCTATACCG----------A-------T---ATATTTA-T----AGGTTGGCGCATACT-G-CAG-T-GAATTGAA-AA--T-TA----A---TA-AAT---T-GGGGT-CGGTG-T---TGTG-GGAA-GG--TGTCGTA-AATTCCGAAAAATGATAGAAA---ATGGCCAAAAATGGGGGAAAA--T-------C-CCAAACT------------------TTTCTG-----------------GTCCTCCGGGTA-GGG-GCGTTCTGCAAAATC--G--GAAAAATGGGTG--------CAGAAATCCCGTTCAAAAATCG-G-CCGAAAATGCCAAAAATC-GG--CTCCG-GGGCGGGAAACTG----------------------------------------------------------------------------------------------------------------------------------------------------------------------------------------------</ns2:sequence><ns2:name>AF169134.1_Leishmania_donovani_strain_MHOM/SD/95/MSA2_kinetoplast_minicircle_DNA,_complete_sequence</ns2:name></ns2:Sequence><ns2:Sequence dsseqid="sq664" id="sq663"><ns2:sequence>-----------------------------------------------------------------------------------------------------------------------------------------------------------------------------------------------------------------------------GGGG-TTGGTGTAAAATAGGGCCGGGTGGTGGCTGGAAATGGGCTCCCCTGG-----------GCTGGATTGGGCTCCCCTGGGCTGGATTGGGCTGGAACCCTGGGGT-TGG-AGGCTTGGTTTTGG--GTGG-G-CTAGC---------------------------A-TTTT-TGATGTTTTAA--T-GG----TTC--GGG-TGCCTT--------TGATG----TGGCT-GG-TG--GTTAT-GCGGCTTTAGTGGGT---TGT-AGCCTGGCG-GAGGCTCGT-GCCT-------TGGTGGG-----------GGTGCCC-TGGTGG-GGGTGCT----TCGG---------GTTACTC-TACGG-GTGTCTTTG--ATGATGA--T-GGG---T----GGGTTGGCTTT-GGTGTTG---GG-GTTGATCGATG-G-TGGTC-TTGGGT-TGCCCTTAGG-TGGTG-ATTCTC----TTTAATA--TTA--A----TATT--------AAAGGTA-A--G-----TGCTTGGG--CG--TATG-ATATAG-CCA---TAG--CGC------------TTTAGAATAG-TTCGGCTCCGA-AGAAC--CAGTCTGAGG--------TAGTGTTAAGTA-TACAT--T--AAT----CTAGTAT--ATAAATTAGCA--TAT----AATAACT--GAC-ATTA-C-TC-GTACACT---ATA-AG-TATT-ATG--TTTAATAT--------ATT--------GCTGTAG--TA------TGT----ATT-TGTACGCT--GTATGTAGTAGTAATA--TCTATACCG----------A-------T---ATATTTA-T----AGGTTGGCGCATACT-G-CAG-T-GAATTGAA-AA--T-TA----A---TA-AAT---T-GGGGT-CGGTG-T---TGTG-GGAA-GG--TGTCGTA-AATTCCGAAAAATGATAGAAA---ATGGCCAAAAATGGGGGAAAA--T-------C-CCAAACT------------------TTTCTG-----------------GTCCTCCGGGTA-GGG-GCGTTCTGCAAAATC--G--GAAAAATGGGTG--------CAGAAATCCCGTTCAAAAATCG-G-CCGAAAATGCCAAAAATC-GG--CTCCG-GGGCGGGAAACTG----------------------------------------------------------------------------------------------------------------------------------------------------------------------------------------------</ns2:sequence><ns2:name>AF169135.1_Leishmania_donovani_strain_MHOM/SD/97/RHD-48_kinetoplast_minicircle_DNA,_complete_sequence</ns2:name></ns2:Sequence><ns2:Sequence dsseqid="sq666" id="sq665"><ns2:sequence>-----------------------------------------------------------------------------------------------------------------------------------------------------------------------------------------------------------------------------GGGG-TTGGTGTAAAATAGGGCCGGGTGGTGGCTGGAAATGGGCTCCCCTGG-----------GCTGGATTGGGCTTCCCTGGGCTGGATTGGGCTGGAACCCTGGGGT-TGG-AGGCTTGGTTTTGG--GTGG-G-CTAGC---------------------------A-TTTT-TGGTGTTTTAA--T-GG----TTC--GGG-TGCCTT--------TGATG----TGGCT-GG-TG--GTTAT-GCGGCTTTAGTGGGT---TGT-AGCCTGGCG-GAGGCTCGT-GCCT-------TGGTGGG-----------GGTGCCC-TGGTGGGGGGTGCT----TCGG---------GTTACTC-TACGG-GTGTCTTTG--ATGATGA--T-GGGGG-T----GGGTTGGCTTT-GGTGTTG---GG-GTTGATCGATG-G-TGGTC-TTGGGT-TGCCCTTAGG-TGGTG-ATTCTC----TTTAATA--TTA--A----TATT--------AAAGGTA-A--G-----TGCTTGGG--CG--TATG-ATATAG-CCA---TAG--CGC------------TTTAGAATAG-TTCGGCTCCGA-AGAAC--CAGTCTGAGG--------TAGTGTTAAGTA-TACAT--T--AAT----CTAGTAT--ATAAATTAGCA--TAT----AATAACT--GAC-ATTA-C-TC-GTACACT---ATA-AG-TATT-ATG--TTTAATAT--------ATT--------GCTGTAG--TA------TGT----ATT-TGTACGCT--GTATGTAGTAGTAATA--TCTATACCG----------A-------T---ATATTTA-T----AGGTTGGCGCATACT-G-CAG-T-GAATTGAA-AA--T-TA----A---TA-AAT---T-GGGGT-CGGTG-T---TGTG-GGAA-GG--TGTCGTA-AATTCCGAAAAATGATAGAAA---ATGGCCAAAAATGGGGGAAAA--T-------T-CCAAACT------------------TTTCTG-----------------GTCCTCCGGGTA-GGG-GCGTTCTGCAAAATC--G--GAAAAATGGGTG--------CAGAAATCCCGTTCAAAAATCG-G-CCGAAAATGCCAAAAATC-GG--CTCCG-GGGCGGGAAACTG----------------------------------------------------------------------------------------------------------------------------------------------------------------------------------------------</ns2:sequence><ns2:name>AF169136.1_Leishmania_donovani_strain_MHOM/SD/95/SIGIN_kinetoplast_minicircle_DNA,_complete_sequence</ns2:name></ns2:Sequence><ns2:Sequence dsseqid="sq668" id="sq667"><ns2:sequence>-----------------------------------------------------------------------------------------------------------------------------------------------------------------------------------------------------------------------------GGGG-TTGGTGTAAAATAGGGCCGGGTGGCGGCTGGAGATG-GGCTCCCTGGG----CT-GG------A--TTGGCTCC-CTGGGCTGGATTGGACTGGGGCCTGGGTTT-GG-AGGCTTAATTTCGG--TCGG-G-CTGGC---------------------------T-TTTT-GGTTGTTTTGA--T-GG----TTT--CGG-TG-CCT--------TTAAT----TTGGC-GG-TT--GGCTG-CTCGTTTTAGTGGGT---TGT--TGGGGT-G-GA--CGTGA-GACT-------TGGTTGG-----------GTTTGTT-TGGTGGGCT---G-----GCCG---------GCTGCTT-TGGGA-ATGGCTTTG--ATGGTGA--T-GGGTT-CGGAGTTTACTTTGGT-GGCGATG---GG-TTTGGCCGGTG-A-TGATC-TTGGGT-TGACCTTAGG-TGGTG-ACTCTC----TTTAATA--TTA--A----TATT----------AAAGGCG--G-----GTGCTTGG--CG--TGTG-TTATAG-CCA---TAG--CGC------------TTCAGAATAG-TTCGACTCCGA-AGAAT--AAGTCTGAGG--------TAGTAGTTAGTA-TACAT--T--AAT----CTAGTAT--ATAATATAGTC--TAT----AATAACT--GAC-ATTA-C-TC-GTACACT---ATAAGT-ATTA-TGT--TTAATATA--------TGT--------GCTATAA--TT------TGT----ATC-TATGAGCT--TTGTGTAGTAGTAATA--TCTATACCG----------ATA-----T-----ATTTA-T----AGGTTACACGT-ACT-GCAGG---A-ATT-GA-AA--T-TA----A---TA-AAT---T-GGTCA-AGACT-TT---------AG-AATCCCGTCTA-AATTTTGAGCATTGGCTGA-A---AATGGGTGAAAATGGGTGAAA--A-------TCCCAAACT------------------TTTCTG-----------------GTCCACCAGGTA-GGG-GCGTTCTGCGAAAAC--C--GAAAAATGGGTG--------CAGAAATCCCGTTCATTTTTGG-C-CCGAAAATGCCATTTTGG-CC--TCCGG-GGCGGGAA-ACTG----------------------------------------------------------------------------------------------------------------------------------------------------------------------------------------------</ns2:sequence><ns2:name>AF167717.1_Leishmania_donovani_isolate_MHOM/KE/73/MRC74_kinetoplast_minicircle,_sequence</ns2:name></ns2:Sequence><ns2:Sequence dsseqid="sq670" id="sq669"><ns2:sequence>-----------------------------------------------------------------------------------------------------------------------------------------------------------------------------------------------------------------------------GGGG-TTGGTGTAAAATAGGGCCGGGTGGTGGCGGGGAATTGGTTCTCCTGGG----CT-GG------A--TTGGTTCT-CCTGGGCTGGACTGGACTGGGTTTGGGTTT-GG-AGGCTTAATTTCGG--TTGG-G-CTGGC---------------------------T-TTTT-GGTTGTTTTGA--T-GG----TTT--CGG-GTGCCT--------TTAAT----TTGGC-GG-TT--GGGCT-GCTCGTTTTAGTGGT---TGT--TGGGGT-G-GG--TGTGA-GACT-------TGGTTGG-----------GTTTGTT-TGGTGGGCT---GG----TCGA---------GCTGCTT-TGGGA-ATGGCTTTG--ATGGTGA--T-GGGTT-CGGAGTTTGCTTTGGT-GGCGATG---GG-TTTGGCCGGTG-A-TGGTC-TTGGGT-TGCCCTTAGG-TGGTG-ACTCTC----TTTAATA--TTA--A----TATT----------AAAGGTG--G-----GTGCTTGG--CG--TGTG-TTATAG-CCA---TAG--CGC------------TTCAGAATAG-TTCGACTCCGA-AGAAT--AAGTCTGAGG--------TAGTAGTTAGTA-TACAT--T--AAT----CTAGTAT--ATAATATAGTC--TAT----AATAACT--GAC-ATTA-C-TC-GTACACT---ATAAGT-ATTA-TGT--TTAATATA--------TGT--------GCTATAA--TT------TGT----ATC-TATGAGCT--TTGTGTAGTAGTAATA--TCTATACCG----------ATA-----T-----ATTTA-T----AGGTTGCGCGT-ACT-GCAGT---GAATT-GA-AA--T-TA----A---TA-AAT---T-GGTTA-AGACT-TT---------AG-AATCCCGTCTG-AATTTTGGGGATTGGCTGA-A---AATTGGTGAAAATG-GTGAAA--A-------TCCCAAACT------------------TTTCTG-----------------GCCCTTCAGGTA-GGG-GCGTTCTGCGAAAAC--C--GAAAAATGGGTG--------CAGAAAACCCGTTCATTTTTGA-C-CCGAAAATGCCATTTTTG-GC--CTCCG-GGGCGGGAAACTG----------------------------------------------------------------------------------------------------------------------------------------------------------------------------------------------</ns2:sequence><ns2:name>AF167718.1_Leishmania_donovani_isolate_IMAR/KE/62/LRC-L57_kinetoplast_minicircle,_sequence</ns2:name></ns2:Sequence><ns2:Sequence dsseqid="sq672" id="sq671"><ns2:sequence>-----------------------------------------------------------------------------------------------------------------------------------------------------------------------------------------------------------------------------GGGG-TTGGTGTAAAATAGGGCCGGGTG-----------GTGGTTGGATTGGGCTCCCC-TGGACTGGATTGGGCTCCCCTGGACTGGGATGGTCTGAAACCCTGGGTCT-GG-AGGCTTGATTTTGG--ATGG-G-CTGGC---------------------------T-TTTT-GGTTGTTTTGA--T-GG----TTC--GAG-TGTCTT--------TA-AT----TTGGT-GG-TC--GGATA-CACGTTTTAGTGGGA---TTG-GTGGGGT-T-GGG-GATTG-GACT-------TGGTGGA-----------GCCGTTT-GGTGGGCTG---CC----CCGG---------CCTGCTT-CGAGG-ATGGCTTTG--GTGGCGA--T-GGATT-TG-GGGTTAACTTTGG-TGTTG-G---GG-TTTGACCTATG-A-TGATC-TTGGGT-TGCCCTTAGG-TGGTG-ACTCTC----TTTAATA--TTA--A----TATTAATA---TTAAAGGTAA--G-----TGCTTGGG--CA--TGTG-TTATAG-CCA---TAG--CGC------------TTTAGAATAG-TTCGACTCCGA-AGATT--AGGTTTGAGG--------TAGTAGCAAGCA-TGCAT--T--AAT----CTAGTAT--ATAATTTAGTC--TAT----AATAACT--GAC-ATTA-C-TC-GTACACT---ATAAGT-ATTA-TGT--TTAATATA--------TGT--------GCTATAA--TT------TGT----ATC-TGCGGGCT--GTGAGTAATAGTAATA--TCTGTACCA----------ATA-----T-----ATTTA-T----AGGTTGACACATACT-GCAGT---GAATTGAA-AA--T-TA----A---TA-AAT---T-AGGGT-TGGGC-TT---------GG-AAAATCGTCTT-AAATCCTAAAATTGGTCGA-A---AATGGCCAAAAAATGCCGAAT--T-------TTCCAAACT------------------TTTCTG-----------------GTCCTCCGGGTA-GGG-GCGTTCTGCGAAAAT--C--GAAAAATGGGTG--------CAGAAATCCCGTTCAAAAATCG-G-CCAAAAATGCCAAAAATC-GG--GTCCG-GGGCGGGAAACTG----------------------------------------------------------------------------------------------------------------------------------------------------------------------------------------------</ns2:sequence><ns2:name>AF167712.1_Leishmania_donovani_isolate_MHOM/IN/80/DD8_kinetoplast_minicircle,_sequence</ns2:name></ns2:Sequence><ns2:Sequence dsseqid="sq674" id="sq673"><ns2:sequence>-----------------------------------------------------------------------------------------------------------------------------------------------------------------------------------------------------------------------------GGGG-TTGGTGTAAAATAGGGCCGGGTG-----------GTGGTTGGATTGGGCTCCCC-TGGACTGGATTGGGCTCCCCTGGACTGGGATGGTCTGAAACCCTGGGT-T-GG-AGGCTTGATTTTGG--ATGG-G-CTGGC---------------------------T-TTTT-GGTTGTTTTGA--T-GG----TTC--GAG-TGTCTT--------TA-AT----TTGGT-GG-TC--GGATA-CACGTTTTAGTGGGA---TTG-GTGGGGT-T-GGG-GATTG-GACT-------TGGTGGA-----------GCCGTTT-GGTGGGCTG---CC----CCGG---------CCTGCTT-CGAGG-ATGGCTTTG--GTGGCGA--T-GGATT-TG-GGGTTAACTTTGG-TGTTG-G---GG-TTTGACCTATG-A-TGATC-TTGGGT-TGCCCTTAGG-TGGTG-ACTCTC----TTTAATA--TTA--A----TATTAATA---TTAAAGGTAA--G-----TGCTTGGG--CA--TGTG-TTATAG-CCA---TAG--CGC------------TTTAGAATAG-TTCGACTCCGA-AGATT--AGGTTTGAGG--------TAGTAGCAAGCA-TGCAT--T--AAT----CTAGTAT--ATAATTTAGTC--TAT----AATAACT--GAC-ATTA-C-TC-GTACACT---ATAAGT-ATTA-TGT--TTAATATA--------TGT--------GCTATAA--TT------TGT----ATC-TGCGGGCT--GTGAGTAATAGTAATA--TCTGTACCA----------ATA-----T-----ATTTG-T----AGGTTGACACATACT-GCAGT---GAATTGAA-AA--T-TA----A---TA-AAT---T-GGAGT-TGGGC-TT---------GG-AAAATCGTCTT-AAATCCTAAAATTGGTCGA-A---AATGGCCAAAAAATGCCGAAT--T-------TTCCAAACT------------------TTTCTG-----------------GTCCTCCGGGTA-GGG-GCGTTCTGCGAAAAT--C--GAAAAATGGGTG--------CAGAAATCCCGTTCAAAAATTG-G-CCAAAAATGTCAAAAATG-GG--GTCCG-GGGCGGGAAACTG----------------------------------------------------------------------------------------------------------------------------------------------------------------------------------------------</ns2:sequence><ns2:name>AF167713.1_Leishmania_donovani_isolate_MHOM/IN/82/NANDI-1_kinetoplast_minicircle,_sequence</ns2:name></ns2:Sequence><ns2:Sequence dsseqid="sq676" id="sq675"><ns2:sequence>-----------------------------------------------------------------------------------------------------------------------------------------------------------------------------------------------------------------------------GGGG-TTGGTGTAAAATAGGGCCGGGTG-----------GTGGTTGGATTGGGCTCCCC-TGGACTGGATTGGGCTCCCCTGGACTGGGGTGGTCTGAAACCCTGGGTCT-GG-AGGCTTGATTTTGG--ATGG-G-CTGGC---------------------------T-TTTT-GGTTGTTTTGA--T-GG----TTC--GAG-TGTCTT--------TA-AT----TTGGT-GG-TC--GGATA-CACGTTTTAGTGGGA---TTG-GTGGGGT-T-GGG-GATTG-GACT-------TGGTGGA-----------GCCGTTT-GGTGGGCTG---CC----CCGG---------CCTGCTT-CGAGG-ATGGCTTTG--GTGGCGA--T-GGATT-TG-GGGTTAACTTTGG-TGTTG-G---GG-TTTGACCTATG-A-TGATC-TTGGGT-TGCCCTTAGG-TGGTG-ACTCTC----TTTAATA--TTA--A----TATTAATA---TTAAAGGTAA--G-----TGCTTGGG--CA--TGTG-TTATAG-CCA---TAG--CGC------------TTTAGAATAG-TTCGACTCCGA-AGATT--AGGTTTGAGG--------TAGTAGCAAGCA-TGCAT--T--AAT----CTAGTAT--ATAATTTAGTC--TAT----AATAACT--GAC-ATTA-C-TC-GTACACT---ATAAGT-ATTA-TGT--TTAATATA--------TGT--------GCTATAA--TT------TGT----ATC-TGCGGGCT--GTGAGTAATAGTAATA--TCTGTACCA----------ATA-----T-----ATTTA-T----AGGTTGACACATACT-GCAGT---GAATTGAA-AA--T-TA----A---TA-AAT---T-GGAGT-TGGGC-TT---------GG-AAAATCGTCTT-AAATCCTAAAATTGGTCGA-A---AATGGCCAAAAAATGCCGAAT--T-------TTCCAAACT------------------TTTCTG-----------------GTCCTCCGGGTA-GGG-GCGTTCTGCGAAAAC--C--GAAAAATGGGTG--------CAGAAATCCCGTTCAAAAATCG-G-CCAAAAATGCCAAAAATC-GG--GTCCG-GGGCGGGAAACTG----------------------------------------------------------------------------------------------------------------------------------------------------------------------------------------------</ns2:sequence><ns2:name>AF167714.1_Leishmania_donovani_isolate_MHOM/BD/93/MASUM-10_kinetoplast_minicircle,_sequence</ns2:name></ns2:Sequence><ns2:Sequence dsseqid="sq678" id="sq677"><ns2:sequence>-----------------------------------------------------------------------------------------------------------------------------------------------------------------------------------------------------------------------------GGGG-TTGGTGTAAAATAGGGCCGGGTG-----------GTGGTTGGATTGGGCTCCCC-TGGACTGGATTGGGCTCCCCTGGACTGGGATGGTCTGAAACCCTGGGTCT-GG-AGGCTTGATTTTGG--ATGG-G-CTGGC---------------------------T-TTTT-GGTTGTTTTGA--T-GG----TTC--GAG-TGTCTT--------TA-AT----TTGGT-GG-TC--GGATA-CACGTTTTAGTGGGA---TTG-GTGGGGT-T-GGG-GATTG-GACT-------TGGTGGA-----------GCCGTTT-GGTGGGCTG---CC----CCGG---------CCTGCTT-CGAGG-ATGGCTTTG--GTGGCGA--T-GGATT-TG-GGGTTAACTTTGG-TGTTG-G---GG-TTTGACCTATG-A-TGATC-TTGGGT-TGCCCTTAGG-TGGTG-ACTCTC----TTTAATA--TTA------------ATA---TTAAAGGTAA--G-----TGCTTGGG--CA--TGTG-TTATAG-CCA---TAG--CGC------------TTTAGAATAG-TTCGACTCCGA-AGATT--AGGTTTGAGG--------TAGTAGCAAGCA-TGCAT--T--AAT----CTAGTAT--ATAATTTAGTC--TAT----AATAACT--GAC-ATTA-C-TC-GTACACT---ATAAGT-ATTA-TGT--TTAATATA--------TGT--------GCTATAA--TT------TGT----ATC-TGCGGGCT--GTGAGTAATAGTAATA--TCTGTACCA----------ATA-----T-----ATTTA-T----AGGTTGACACATACT-GCAGT---GAATTGAA-AA--T-TA----A---TA-AAT---T-GGAGT-TGGGC-TT---------GG-AAAATCGTCTT-AAATCCTAAAATTGGTCGA-A---AATGGCCAAAAAATGCCGAAT--T-------TTCCAAACT------------------TTTCTG-----------------GTCCTCCGGGTA-GGG-GCGTTCTGCGAAAAT--C--GAAAAATGGGTG--------CAGAAATCCCGTTCAAAAATCG-G-CCAAAAATGCCAAAAATC-GG--GTCCG-GGGCGGGAAACTG----------------------------------------------------------------------------------------------------------------------------------------------------------------------------------------------</ns2:sequence><ns2:name>AF167715.1_Leishmania_donovani_isolate_MHOM/BD/93/TANGAIL_kinetoplast_minicircle,_sequence</ns2:name></ns2:Sequence><ns2:Sequence dsseqid="sq680" id="sq679"><ns2:sequence>-----------------------------------------------------------------------------------------------------------------------------------------------------------------------------------------------------------------------------GGGG-TTGGTGTAAAATAGGGCCGGGTGGTCCGGGAAATTCGGGGGAAATTGGCCTCCC-TGGGCTAAATTGGGCTGCCCTGGGCTGGATTGGGCTGAAACCCTGGGTCT-GG-AGGCTTAGTTTTGG--GTTG-G-CTAGG---------------------------T-TTTT-GGTTATTTTGA--T-GG----TTC--GGA-TGCCTT--------TA-AT----TTGGG-GT-TG--GTTAT-GCGTTTGGTGGGATT---AGT-GGCTGGG-A-GTT-TATGG-CTTG-------GTGGGGG-----------TTTGTTT-GGCTGGCTG---GC----TCGG---------CCTGGCT-CGTGG-ATAGCTTTG--ACGATGG--T-GGCTT-TGGG-GTTGACTTTGG-TGTTG-G---GA-TTTTGGTTTTG-A-TGGTC-TTGGGT-TGCCCTTAGG-TGGATGACTCTC----TTTAATA--TTA--A----TATT--------AAAGGCAGG--T-----GGTTTGGG--TG--TGTG-TTATAG-CCT---TAG--CGC------------TTTAGAATAG-TTCGACTCCGA-AGACT--AGGTTTGAGG--------TAGTTATAAGTA-TACAT--T--AAT----CTAGTAT--ATAATTTAGTC--TAT----AATAACT--GAC-ATTA-C-TC-GTACACT---ATAAGT-ATTA-TGT--TTAATATA--------TGT--------GCTATAA--TT------TGT----ATC-TGTAGGCT--GTGTGTAGTAGTAATA--TCTATACCG----------ATA-----T-----ATTTA-T----AGGTTGGCGCATACT-GCAGT---GAATTGGA-AA--T-TA----A---TA-AAT---T-GGAGT-TGGAC-TT---------GG-AAATTGTCTTA-AATCCCGAAAATTGGGCAA-A---AATGGGCAAAAATGGGCAAAA--A-------TTCCAAACT------------------TTTCTG-----------------GTCCTCCGGGTA-GGG-GCGTTCTGCGAAATC--G--GAAAAATGGGTG--------CAGAAATCCCGTTCAAAAAATG-G-CCAAAAATGCCAAAAATG-GG--CTCCG-GGGCGGGAAACTG----------------------------------------------------------------------------------------------------------------------------------------------------------------------------------------------</ns2:sequence><ns2:name>AF168356.1_Leishmania_donovani_isolate_MHOM/IQ/88/RTC6_kinetoplast_minicircle,_sequence</ns2:name></ns2:Sequence><ns2:Sequence dsseqid="sq682" id="sq681"><ns2:sequence>-----------------------------------------------------------------------------------------------------------------------------------------------------------------------------------------------------------------------------GGGG-TTGGTGTAAAATAGGGCCGGGTGGTGGCTGGAAATGGGCTCCCCTGG-----------GCTGGATTGGGCTCCCCTGGGCTGGATTGGGCTGGAACCCTGGGGT-TGG-AGGCTTGGTTTTGG--GTGG-G-CTAGC---------------------------A-TTTT-TGGTGTTTTAA--T-GG----TTC--GGG-TGCCTT--------TGATG----TGGCT-GG-TG--GTTAT-GCGGCTTTAGTGGGT---TGT-AGCCTGGCG-GAGGCTCGT-GCCT-------TGGTGGG-----------GGTGCCC-TGGTGG-GGGTGCT----TCGG---------GTTACTC-TACGG-GTGTCTTTG--ATGATGA--T-GGG-G-T----GGGTTGGCTTT-GGTGTTG---GG-GTTGATCGATG-G-TGGTC-TTGGGT-TGCCCTTAGG-TGGTG-ATTCTC----TTTAATA--TTA--A----TATT--------AAAGGTA-A--G-----TGCTTGGG--CG--TATG-ATATAG-CCA---TAG--CGC------------TTTAGAATAG-TTCGGCTCCGA-AGAAC--CAGTCTGAGG--------TAGTGTTAAGTA-TACAT--T--AAT----CTAGTAT--ATAAATTAGCA--TAT----AATAACT--GAC-ATTA-C-TC-GTACACT---ATA-AG-TATT-ATG--TTTAATAT--------ATT--------GCTGTAG--TA------TGT----ATT-TGTACGCT--GTATGTAGTGGTAATA--TCTATACCG----------A-------T---ATATTTA-T----AGGTTGGCGCATACT-G-CAG-T-GAATTGAA-AA--T-TA----A---TA-AAT---T-GGGGT-CGGTG-T---TGTG-GGAA-GG--TGTCGTA-AATTCCGAAAAATGATAGAAA---ATGGCCAAAAATGGGGGAAAA--T-------C-CCAAACT------------------TTTCTG-----------------GTCCTCCGGGTA-GGG-GCGTTCTGCAAAATC--G--GAAAAATGGGTG--------CAGAAATCCCGTTCAAAAATCG-G-CCAAAAATGCCAAAAATC-GG--CTCCG-GGGCGGGAAACTG----------------------------------------------------------------------------------------------------------------------------------------------------------------------------------------------</ns2:sequence><ns2:name>AF168357.1_Leishmania_donovani_isolate_MHOM/SD/00/Khartoum_kinetoplast_minicircle,_sequence</ns2:name></ns2:Sequence><ns2:Sequence dsseqid="sq684" id="sq683"><ns2:sequence>-----------------------------------------------------------------------------------------------------------------------------------------------------------------------------------------------------------------------------GGGG--TTGGTGTAAAATAGGGCGGGTGGTGGCCGGAAATGGCTCCCCCTGG-----------GCTGGATTGGGCTTCCCTGGGTTGGATTGGGCTGAAACCCTGGGGTT----GGGCTTGGTTTTGG--GTGG-G-CTAAC---------------------------G-TTTT-TGGTGTTTTAA--T-GG----TTC--GGG-TGCCTT--------TGATG----TGGGT-GT-TG--GTTGT-GTGGCTTTAGTGGGT---TGG-AGCCTGGTG-GAGGCTTGT-GCCT-------TGGTGGG-----------ATTAGTC-TGGTGGG-ATGCTT----CGGG---------GTTACTC-TACGG-GTGTCTTTG--GTGATGA--T-GGGGT-G----G-GTTGACTTT-AATGTTG---GG-GTTAGCCGATG-G-TGGTC-TTGGGT--TGCCTTAGG-TGGTG-ATTCTC----TTTAATA--TTG--A----TATT--------AAAGGTA-A--G-----TGCTTGGA--CA--TATG-ATATAG-CCA---TAG--CGC------------TTTAGAATAG-TTCGACTCCGA-AGACC--CAGTCTGAGG--------TGGTGTTAAGTA-TACAT--T--AAT----CTAGTAT--ATAATTTAGCA--TAT----AATAACT--GAC-ATTA-C-TC-GTACACT---ATAA-G-TATT-ATG--TTTAATAT--------ATT--------GCTGTAG--TA------TGT----ATT-TGTGTGCT--GTGTGTAGTAGTAATA--TCTATACCG----------A-------T---ATATTTA-T----AGGTTGGCGCATACT-G-CAG-T-GAATTGAA-AA--T-TA----A---TG-AAT---T-GGGGT-CGGGC-T----GTG-GGGA-GG--TGTCGTA-AATTCCGGAAAATGATGGAAA---ATGGCCAAAAATG-GGGGAAA--T-------T-CCAAACT------------------TTTCTG-----------------GTCCTCCGGGTA-GGG-GCGTTCTGCAGAATC--G--GAAAAATGGGTG--------CAGAAATCCCGTTCAAAAATCG-G-CCAAAAATGCCAAAAATC-GG--CTCCG-GGGCGGGAAACTG----------------------------------------------------------------------------------------------------------------------------------------------------------------------------------------------</ns2:sequence><ns2:name>AF168358.1_Leishmania_donovani_isolate_MHOM/CN/80/STRAIN-A_kinetoplast_minicircle,_sequence</ns2:name></ns2:Sequence><ns2:Sequence dsseqid="sq686" id="sq685"><ns2:sequence>----------------------------------------------------------------------------------------------------------------------------------------------------------------------------------------------------------------------------------------------------------------------------------------------------------------------------------------------------------------------------------------------------------------------------------------------------------TCGC-A--GA-AC-GC-CC--CTACC-CGG--A--GG---A----CCA-GAAAAGTTT-GGGAAATTC-CCCA-------TTTTTCG-----------GCCTTTTTTCGACCATTTCGAC----CATTT-T------CCACCCC-TCCAA-CCACAATTT--AA-------------T-CAGAATTG--C-ACT-----CCCG---TA-GGAGCATAGGC-C-TT---CAGGT---AAA-ATCAAG-TACGT-G-TA-AAC-TCATCTGTCAAC------------CACT---A--CATACCA--CACAATAAAAACGCA-AATTA-TGATGACCACGAA---TATAGATGC--TG------ACCTAGTGTAT-GATT-GTAGCCTATCT---TAGTTTACCAAC-AT-AAGATCTCTATT----ATAT-AG--AAC----GGCC--A-C-------AATATATCC----TAAGGCT--A-C-CAAGGT-AT--CCTA-C--GGCTTGC-GGCG-CAG---AC----T--------A----------CAAAACAA-C--------------TCC-CTTTAA------TATAAATATCAAAG--AGAGCTAAGT-T------ATTA--CC-CCC-AATCTAT-C----ACGCA-TTAACCCGT-CACCC-ATCCATCAAC-ACCCTAC--A----AACACCCT---CGAAAGC-CCATGACG-----GCGAAC-CCGACTCAAT--CCC-----------C-GACAC---CCAA--AACTAATAAATTAAA--ATCCAA-ATCCAAATCC-------ACCTCAC-GAAATCAACCCA--CAGCAATTATAACGCCCCACCCAA-GGC-CCCAAAATCC-GCTC-----AAGACAAGCCTCC--AAGGCCACTTCCCAAACCA-TCCAAGC-C---AGAATCTCAAAATAAA---------G-CCTCCAGACCCAGGGG---------TTTCAGA------CCAATCCAGCCCA-AGGG-AGCCCATTTCCGGCCACCACCCGGCCCTATTTTACAC-CAACCCCCAGT-------------------------------------------------------------------------------------------------</ns2:sequence><ns2:name>AF308684.1_Leishmania_donovani_strain_MHOM/ET/67/LV9_kinetoplast_minicircle_DNA,_complete_sequence</ns2:name></ns2:Sequence><ns2:Sequence dsseqid="sq688" id="sq687"><ns2:sequence>----------------------------------------------------------------------------------------------------------------------------------------------------------------------------------------------------------------------------------------------------------------------------------------------------------------------------------------------------------------------------------------------------------------------------------------------------------TCGC-A--GA-AC-GC-CC--CTACC-CGG--A--GG---A----CCA-GAAAAGTTT-GGATTTTTG-GCCT-------ATTTTTG-----------GCTATTTCTCGGCAAATTTCAT----CATCC-T------CTCCGGC-CCTCA-CACCCATTC--CC-------------A-CCCGTTTAAGA-AGC---TTCAGC---TA-CATCTATACTA-G-TG---ATAGG---TAC-ACTCTA-TCAGT-A-TC---------ATTACAAC------------ATCA---A--ATACA----AACTATATCTAGCAAGTTCAT-AGACTATACACTG---TAACATAGATCTA------CAATAGAATAC-AATT-AACGAC----------TATCTATACT-GT-ATACTTATAATA----TTAT-AC--TAC----CGAT--A-A---------TATAGTA----CCT--CC--C-G-CCTAAA-GT--TCTA-A--GGCATCT-CCCG-TGG--AAC----A--------A----------ACTAACGC-A-T-----CGT----CCC-AACTAA------TATTCATATTAAAG--GAAGCCACAT-T------TCAA--CC-TGA-CATCCAA----------A-ACCATCCCA-TAAAC-T-TCCCAACT-CAAATCAAGCCTC-CAACCGCG---TTAAAAT-CCAAATCCA-ATCCAAATC-CAATCCAAAT--AAC-----------G-TATAC---CCAA--CCGAAC-CAATTCAG--TCAAAA-ACAAATATCA-------ACTATCT-AAAGGACCGGCCACCACTTCAAACAGCG---CCAACCA-GCC-TCCCACAA-----------------CCACCTTC--CAAGCCCAAGTCAGGCCT---AAAAAA-C---ACATACAAGTACAGCC---------C-ACTCCAGAGTCCCCAC---------CCAGGCC------GTATTCACAGGCG-TCCGAACCCCAAAATTCCCCTCCACCCGGCCCTATTTTACAC-CAACCCCCAGT-------------------------------------------------------------------------------------------------</ns2:sequence><ns2:name>AF308686.1_Leishmania_donovani_strain_MHOM/SD/92/18_kinetoplast_minicircle_DNA,_complete_sequence</ns2:name></ns2:Sequence><ns2:Sequence dsseqid="sq690" id="sq689"><ns2:sequence>----------------------------AATTCGCTCCTAAACGTGTTCTGGACGGCTGGAAAAGTCAGAAAAAGGCTGAAAAACGGCCAAAATCCCAAACTTGAGTAGCCCTCC-GGGTAGGGGCGTTCTGCAAAAAGCCAAAAATCGATACAGAAACCCCGTTCAAAAATGGGC-------CAAAAATGCCGAAAATGGCCTCGGAGGCT-GCAAACTGGGGG-TTGGTGTAAAATAGGGCCGGGTGGGCCGGGAATTGGGCTCCTCCGGGGCTGGCT--CCCTTCG--AAAGTGCCT-CCTGGGG-------------------GCT-TG---CCTGACCTGG-------AA-CTGGCCTC-CTGGGC-GGG----GTT---T-T-GG-AGTT-TGCTGGGATTTGATATT-GATTTTC-TCC-TTTCTT--------TGGGT-G--GTTTT-GT-TG--GTAGA-CCGGGG--TGCTT------CT-TGGCTGCTT-GGTGCTAAC-TACC-------GGCTTCT----------GGTAGCTT-TT-ATCTTAACGC-----TGCG---------AGAGCTT--TGGG-TGGCTTTGAC-AGT------------A-GGATACGCT-TG------GTTGCG---GG-CTTCGTAG-G--A-GACATTGGATAT-TACGATTGGT-TGGAG-G-CTCC----TCGATGG--GGTTAC-----TCCCTCA---CTTACTT-TA--A-TA--TTAATATT-------AAAGG--AAA-GG-----GGGTAGCC-TTA---GGGGGTGA--TAGC-CATGTAGGCGCATAGGA--ATAT-----ATC-TCCGGGG------------ACTT--A--GTC----GAGGAAT-TATTTATAGATTATTA----------------------GAGCT-TA----A---ACTATA-ATTGATACTACATTGTTC-------ATAT--------GCAGTT------A-------------G-TA--------TTATGTTTAATA-TAA--GCTAACTTTGAT-GA---CATAG-AGAGTG-ACTTACGTA---GTACAA-CTTAAGACT-AAAGC-----CTTGAG-CTC-C-TG---CC---GAGGTG---C-AGAAA-TGGATTATT-GGT-------TGGAGAGTGCC-CTT----------CCTG-GGGTTTGAATTC-----------------------------------------------------------------------------------------------------------------------------------------------------------------------------------------------------------------------------------------------------------------------------------------------------------------------------------------------------------------------------------------------------</ns2:sequence><ns2:name>AF399822.1_Leishmania_donovani_kinetoplast_minicircle,_complete_sequence</ns2:name></ns2:Sequence><ns2:Sequence dsseqid="sq692" id="sq691"><ns2:sequence>-----------------------------------------------------------------------------------------------------------------------------------------------------------------------------------------------------------------------------GGGG-TTGGTGTAAAATAGGTGGCGGGGTG-CGGGTTTTGGATTTT----------------------AGACGGGCTTG-----------------------------GAGG---CCTTTTTATGGGT-GTTGG-A-TT-----TTTGGG--TC----ATTT---GGGTGATTCT-TTGATTTATTT-TTA------GAT--TT--ATTTTC-----A--TAATT-T--A--TA-TG-TT--GT-------------------T-ATA--TTATTTTGT-A-GA----T-TCTA---------GTTTA---T--A--TAAATGTTTGTTTAATTTAATGTTCTGTTAAC-------------GCT-GGTTT-GCAT-TT---------T---GATTT-TATTTAAATCGTTTCCGA-GGCGCTTTTAGT-TGTTTTGAGAG-T-GGGCT-TTGTGA-TGGGGTGTTA-GATAT-T-AT--------ATAT----GT--A----ACTTATA--------TTG-TG--T-GG--TGTGGGTT--TGG---------GG---------G---TGG---GCT-AATGTGTTGT-------GTT-ATTGGA---T-G--CGT----TCTTA-G--GGTTGTATTTT-AA-CTTTA--C--TTT----CT-TTTT-TACTT-TCGTTA-TTTG----TAGT-TT--GA----TTCC-TT-TGA-----------TA-TTTA-TGGT-----TATG--------TT---------TACAAT----------------------CGTGTA------TGTATGCGTGTTGT--TTGGT---TGCG-------CTT---------ATGTGGG-G---TTTGCA-TTGGACGTA-GTTTGTTGATTCG----GG-----------------T-T---T-CAGGTGTCTGATGGT-TGTGT-TGG-TTTTGTAAATT-TGT-----------TGGGTGG---GATGTCTGGAAAATGGGTCCC--G-------GCCCAAACT------------------TTTCTG-----------------CCCCGTGGGGGA-GGG-GCGTTCTGCGATTTT--G--GGAAAAATGAAT-------ACAGAAACCCCGTTCA--------------------------------------------------------------------------------------------------------------------------------------------------------------------------------------------------------------------------------------------------</ns2:sequence><ns2:name>Y07904.1_L.donovani_kinetoplast_minicircle_NM18</ns2:name></ns2:Sequence><ns2:Sequence dsseqid="sq694" id="sq693"><ns2:sequence>-----------------------------------------------------------------------------------------------------------------------------------------------------------------------------------------------------------------------------------------------------------------------------------------------------------------------------------------------------------------------------------------------------------------------------------------------------------------------------------------------------------------------------------------------------------------------------------------------------------------------------------------------------------------------------CTCTATCAG-T-AGCACTA---TAACATCAAAT-A-CAAAT-T-ATAT----CTAGCAAGTTC-----------ATAGA---C-------TA--TA--C---ACTGTA--ACATAGATCT---ACAATA---TACTACAAT-TAA---CA--TATATCTATA-CCGT-ATACTT--ATG-----ATAT--TATA-CT-ACCGATAATATAGTATCTCC-CG--CCTA------AAGT-CCTGAG-GCTACTCCCG-------------------------T-GGAAC-A--AACTAAT-GCAA-CAG--------CC--------C----------CAACTA------------AT----ATT-TATATT------AAAGGAAGCTACAT--TCCATACTAA-C------AT----CC-----AAAACTA-T----CCCCA-CAAA-CTCCTCAACC-CCAAATCAAG-CCTCC-AACCCCGTATAAAATC------CAAA-TCCAATCCA-AATCCAACC-CAACCAACACA-TAT-----------CCAGCC------------------G-AACCA----------ATCCAGTTT----------AAAA--CAAATATCAATTATCAAAAGAGC----------C------AACGTCACTCCAA-ATA-GCGCCAACCCCTTTCCCACACCAACCCCCAAACCCCAAGCCAGGTC-C-AAAACCCCATAC-------------AAGTACAACCCACTCCAAAGTT-----------------------------------------------------------------------------------------------------------------------------------------------------------------------------------------</ns2:sequence><ns2:name>AB458388.1_Leishmania_donovani_kinetoplast_minicircle_DNA,_isolate:_BD</ns2:name></ns2:Sequence><ns2:Sequence dsseqid="sq696" id="sq695"><ns2:sequence>-------------------------------------------------------------------------------------------------------------------------------------------------------------------------------------------------------------------------------------------------------------------------------------------------------------------------------------------------------------------------------------------------------------------------------------------------------------------------------------------------------------------------------------------------------------------------------------------------------------------------------------------------------------------------------------------------------------------------------------------------------------------------------------TGTA--ACATAGATCT---ACAATA---TACTACAAT-TAA---CA--TATATCTATA-CCGT-ATACTT--ATG-----ATAT--TATA-CT-ACCGATAATATAGTATCTCC-CG--CCTA------AAGT-CCTGAG-GCTACTCCCG-------------------------T-GGAAC-A--AACTAAT-GCAA-CAG--------CC--------C----------CAACTA------------AT----ATT-TATATT------AAAGGAAGCTACAT--TCCATACTAA-C------AT----CC-----AAAACTA-T----CCCCA-CAAA-CTCCTCAACC-CCAAATCAAG-CCTCC-AACCCCGTATAAAATC------CAAA-TCCAATCCA-AATCCAACC-CAACCAACGTA-TAT-----------CCAGCC------------------G-AACCA----------ATCCAGTTT----------AAAA--CAAATATCAATTATCAAAAGAGC----------C------AACGTCACTCCAA-ATA-GCGCCAACCCCTTTCCCACACCAACCCCCAAACCCCAAGCCAGGTC-C-AAAACCCCATAC-------------AAGTACAACCCACTCCAAAGTCCCCACCCAGGCCAT------ATCCACACACGTC-CG-AGCCCCGAATT-TCCCCTCCACCCGACCCTATTT------------------------------------------------------------------------------------------------------------------</ns2:sequence><ns2:name>AB458389.1_Leishmania_donovani_kinetoplast_minicircle_DNA,_isolate:_D10</ns2:name></ns2:Sequence><ns2:Sequence dsseqid="sq698" id="sq697"><ns2:sequence>------------------------------------------------------------------------------------------------------------------------------------------------------------------------------------------------------------------------------------------------------------------------------------------------------------------------------------------------------------------------------------------------------------------------------------------------------------------------------------------------------------------------------------------------------------------------------------------------------------------------------------------------------------------------------------------------------------------------------------------------------------------------------------CTGTA--ACATAGATCT---ACAATA---TACTACAAT-TAA---CA--TATATCTATA-CCGT-ATACTT--ATG-----ATAT--TATA-CT-ACCGATAATATAGTATCTCC-CG--CCTA------AAGT-CCTGAG-GCTACTCCCG-------------------------T-GGAAC-A--AACTAAT-GCAA-CAG--------CC--------C----------CAACTA------------AT----ATT-TATATT------AAAGGAAGCTACAT--TCCATACTAA-C------AT----CC-----AAAACTA-T----CCCCA-CAAA-CTCCTCAACC-CCAAATCAAG-CCTCC-AACCCCGTATAAAATC------CAAA-TCCAATCCA-AATCCAACC-CAACCAACACA-TAT-----------CCAGCC------------------G-AACCA----------ATCCAGTTT----------AAAA--CAAATATCAATTATCAAAAGAGC----------C------AACGTCACTCCAA-ATA-GCGCCAACCCCTTTCCCACACCAACCCCCAAACCCCAAGCCAGGTC-C-AAAACCCCATAC-------------AAGTACAACCCACTCCAAAGTTCCCACCCAGGCCAT------ATCCACACACGTC-CG-AGCCCCGAATT-TCCCCTCCACCCGACCCTATTTTACAC-CAACCCCCAGTTTCCCGCCTCGGAGCCG--------------------------------------------------------------------------------</ns2:sequence><ns2:name>AB458390.1_Leishmania_donovani_kinetoplast_minicircle_DNA,_isolate:_T4</ns2:name></ns2:Sequence><ns2:Sequence dsseqid="sq700" id="sq699"><ns2:sequence>-----------------------------------------------------------------------------------------------------------------------------------------------------------------------------------------------------------------------------GGGG-TTGGTGTAAAATAGGGCCGGGTG----------GTGGTCGGAAATTGGCTCTCC-TGGGTTGGATTGGCCTGAA-ACCTGGG--------------------TCTGG--AGGCTTTATTTTGG--GTGT-T-CTGGCT-TGGGTG-GCC----TGGG-TA-GTGGCTTGG-GGGC-TTGTCGCGGGTG-G-ATTTT--GC-GCCTTG-----G--GCTTT-C--GGC---GG-CG--GCTTT-TGTTGGGATTTTGTTG-TGA--ATAATGTTG-G-G------------------CACATGCTTTT-GAATTTTTGATTTTGG-GTTTTGGGAT------TGAGTT-----GGAT-TCA-TTGAC-GTGG-TTGG--GTCGGAG--G--GGTT-TGTGGCTTTGACGACT-GG------------GTGGTGGTTG-A-TAGTG--TTAGA-TTGGGTGATAACTTAG-C-TCTC----TTTGATA--TTT--A----TATTAAAG---GGAGTT-TT---T------TATAGTC--TGC-GCCGGC--GGC-CAT---AGGGTACCT-------TGGTGGCCTTAGGATATAT----TGTGGCCGT--TCTATATAAT------AGAT------ATCT-TATGT--T--G------GT-ATAC-TAAGATAGGCT---ACA----ATCATAC--ACT-AGGTTA-GC-GTCTA-T---GTTAGT-G------------GTCAT--------C----------ATAATTTG-CGTTT--TATTGT-GTAG-T-----------ATAT-GGTAGACGG--TAGAT--AAG-----------T--TTACAC-GT-ACTA-G----TTATA-CCTAAAGGT-CTATGCCCTAC----G-GGA-G-TG---CA---AT-TCT---G-ATTAA-ATTGTGGTG-GCGTTCGGA-AAAT-GCCAAA-AAT-----------TCGAAAA---ATGGTCGGAAAAATGGGGAAT--T-------TCCCAAACT------------------TTTCTG-----------------GTCCTCCGGGTA-GGG-GCGTTCTGCGAAAAT--C--GGAAAATGGATA--------CAGAAACCCCGTTCA--------------------------------------------------------------------------------------------------------------------------------------------------------------------------------------------------------------------------------------------------</ns2:sequence><ns2:name>KC536652.1_Leishmania_donovani_isolate_MHOM/CN/80/801_minicircle_sequence;_kinetoplast</ns2:name></ns2:Sequence><ns2:Sequence dsseqid="sq702" id="sq701"><ns2:sequence>------------------------------------------------------------------------------------------------------------------------------------------------GGGGGTTGGTGTAAAATAGGGCCGGGTGGACC------GGGAATTGGGC---------------TCCT-CCGGGGCTGACT-CCCCTCGAAAGTCCC---------------TCCTGGGGGCT--------------------TGCCTGGCCTGGA-----------------------------ACTG---G-CTCCTGGGG-C-GGGGT-T-TTGGAG-TTTGCT--GG----GATTTGATATTGATTTT-CTCCTTTC-TTTGGGTG-G--TTT--TGT-TGGTAG-----A--CCGGG-G--TGCTT-CT-TG--GCTGC-TTGGTGCTAACTACCG-GCTT-CTGGTAGCT-T-TTATCTT-AACGCT------GCGAGAGC-T--T--TGGGTGGTTTGA-CAGTAGATACGCTTGGTTG--C-----GG---GCT-TCGTG-GAGGAGACAT-TCCATTT--TACGATTGGTTGGAGGCTCCTCGA-TGGGGTTACTCC-CTCACTTACTT-T-AATAT-TTAATA-TTAAAGGAAA-GGGGG-T-AGCC----TTAGGGGTGAT---------------------AGCCATGT--A-GG--CGC-------------------ATAG--------GCATAT---ATC-TCCGGGGAGC-------TTA-GTCGAGGATATT--ATATAATAGAT------TAATTAGTAG-CT-TTAAA--C--TAT----AA-TTTG-ATAACTAACATT-GT-------TCATAT--GC--AATTAG-TA-TTA-----------TG-TTTA-ATAT-AAGCTAAC--------TT---------TGATGAC--ATAGAGAGAGTG---ACT-TACGTA------GTACAACTTAAGAC--TAAAGCCTTGAGTCCTGCGGAG--GTGCAG-AAATGGA-T---TATTGG-TTGGAGAGT-GGCCCTT--CCTGGG--GT--T-TG---AA---T--------------T--CGCTCCTA-AACGTGTTC-TGGACGGCTGG-AAA-----------AGTCAGA---AAAGGCTGAAAAACCGCCAAA--A-------TCCCAAACT------------------TGAGTA-----------------GCCCTCCGGGTA-GGG-GCGTTCTGCAAAAAG--C--CAAAAATCGATA--------CATAAACCCCGTTAAAAATCGG-G-CCAAAAATGCCGAAAATG-GC--CTGGG-GGCTGCAGACT------------------------------------------------------------------------------------------------------------------------------------------------------------------------------------------------</ns2:sequence><ns2:name>KU899560.1_Leishmania_donovani_strain_AG83_minicircle_kinetoplast,_complete_sequence</ns2:name></ns2:Sequence><ns2:Sequence dsseqid="sq704" id="sq703"><ns2:sequence>----------------------------------------------------------------------------------------------------------------------------------------------------------------------------------------------------------------------------GGGGT-TGGTG-TAAAATAGGGCCGGGTGGAGGGGAATT---TTGGGGTTCGGACGCCTG-TGAATACGGCCTGGGTGGG-GACTCTG-------------------GAGTGG--GCTGTACTTGTATG--TGTT-T-TTTAGG-CCTGAC-TTG----GGCT-TG-GAAGGTG---------GTTGTGGGAGG-CTGGTTG-GCG----------CTGTTTGAA--G--TGGTG-GC-C-G-GTCCT-TTAGATAGTTGATAT---TTG-TTTTTGACT-G---AATTG-GTTCGGTTG---------------------GGT------ATACGTTATTTGGATTGGATTTGG-----ATTGGAT-TTGGA-TTTTA-ACG--CGGTTGG--A-GGCTTGATTTG-AGTTGGGA------AGTT---TA-TGGGATGGTTT-T-GGATG-TTAGGT-TGAAATGT-G-G-CT-----TCC----TTTAATA--TGA--A----TATTA---------GTTGGGA---CGATGCGCTAGTT--TGT-TCCA----CG-------------GGAG-ATGCCTTAGAACTTTAGGCG-GGAGGTAC-TATATTAT--CGGTAGTATAAT-A----TTATAAGTATAC-AGTATAGA--TAG--------------------TCGTTAATT----GTATTCT--A---TTGTAG-AT-CTATG-----TTAC------A-GTGT-ATAGTCTA--------T----------GAACTTGC-TA--G--ATAT-----AG-TTTGTA------TTTGATGTTGTAAT--GATACTGATA--------GAGT--GTACCT-ATCACTA-G------TAT-A-----------GATGTAGCTGAAGC-TTC-T-TA---AA---CG-GGT---G-GGAAT-GGGTGTGAG-GGCCGGAGA-GGATGATGAAA-TTT-----------GCCGAGA---AATAGCCAAAAATAGGCCAAA--A-------ATCCAAACT------------------TTTCTG-----------------GTCCTCCGGGTA-GGG-GCGTTCTGCGAAAAT--C--GAAAAATGGGTG--------CAGAAATCCCGTTCATTTT----------------------------------------------------------------------------------------------------------------------------------------------------------------------------------------------------------------------------------------------</ns2:sequence><ns2:name>KY950645.1_Leishmania_donovani_strain_MHOM/SD/97/LEM3473_minicircle_DNA_genomic_sequence;_kinetoplast</ns2:name></ns2:Sequence><ns2:Sequence dsseqid="sq706" id="sq705"><ns2:sequence>-----------------------------------------------------------------------------------------------------------------------------------------------------------------------------------------------------------------------------GGGG-TTGGTGTAAAATAGGGCCGGGTGGTGGCTGGAATTGGGCTCC----------CC-TGGGCTAGGTCCCACGAAA-TATG-GC-------------------CTCCTG--GCGGGGGTTTGGT-CGGGGT-T-CTGAAT-TTTT------------------GGATTG-G--AGAATGGCTTTTGGGAG-TTAGTTT-TGCATTGGAT-----G--AGGT------TGGG-GT-TC--GGA-T-TTTGG--------AT--TGGA-TTGGATTTT-G-GATTGTG-CTTA--------TTTATTA--T--A--ACTTTAGGTTTGGTGAATGGGTG-----AGCC---------GTTGTCT-TAGT---TTGCTCCG--CAGGAGG--ACTTCTATGTTAGGCGTTGGAGGC-GACGGCG------AGTGACCGGTA----GGTG--G--GA-GGAGTGTG-T-AGTAA---GCCG----ATAGAGC--CTA--A----TATTAAAT---AGAAGTTATA--A-TG--TAGGGGAC--GCTAGATGGGTTGAC-GT----TAGGGAGGT-CC----CGGCACCTTTGGGA-TTAG-----TGAAGATG--GGGGGAGCCCAG-C--TAAACTGATACGGT-AAG----G--TAA----GA-GTC---AACATATCGTCAGTCT----ATAATAT--AC-------G-CT-ATACA-----T--------CA-TCTA-TTTGTCT--------------------ATTTTATG-CT------TGT----TAT-GTTGTG------TTA--GATTGTAGC--TTGAG--TTA----A---TATG--ATACTA-GA-CGTA-A------CGT-ACTGATACC--TAGCTA-AAGCTT---TTC-T-TT---TT---GC-AAC---T-GCAAT-TTGGAATTT-ATGGGCTGA-AAGTGCTCGAA-TTT-----------CTCCAAA---AATCCTCAAAAAATGGCCGAA--A-------ATCCAAACT------------------TTTCTG-----------------GTCCTCCGGGTA-GGG-GCGTTCTGCGAAAAT--C--GAAAAATGGGTG--------CAGAAATCCCGTTCATTTT----------------------------------------------------------------------------------------------------------------------------------------------------------------------------------------------------------------------------------------------</ns2:sequence><ns2:name>KY950646.1_Leishmania_donovani_strain_MHOM/SD/97/LEM3474_minicircle_DNA_genomic_sequence;_kinetoplast</ns2:name></ns2:Sequence><ns2:Sequence dsseqid="sq708" id="sq707"><ns2:sequence>-----------------------------------------------------------------------------------------------------------------------------------------------------------------------------------------------------------------------------GGGG-TTGGTGTAAAATAGGGCCGGGTG----------GTGGCCGGAAATGG-CTTCCC-TGGGCTGGATTGGCCTGAA-ACCCTGG-------------------GTCTGG--AGGCCTTGTTTTGA--CGGG-T-CTGGTT-TTGGGC-TTG----GACT-TT-CACTTGGGT-TGGGTGTGTTTTGGGGG-T-TCAGT-GGT-CTTTT------A--GTGGG-G--TTCT--TT-TT--GGGTT-GCATGGGGGAATGGCG-TG---TGGGTGGTT-G-GATAAAG-GG---------CTTGGGCCTTG-GA-TTATGGAGGTTGGATACGT-----------GGGGTG-----GGTT---T-TGGTT-AATG-CTGG--GCG-G-------CTGCGAGTTGGGT--GTGGTT-GGGCATTG--AT-GTTGGTTGGCT-T-TCGAT-TGATTT-TGGGTGGTGATTCTCT-T-CGTA----ACTAATA--TAT--A----TATTTAGT---TGCGTTAGTT--T---------ATGC--CAT-AGG--C--GAG-GCC---TTAGACTTG-------AGTTACAATAGGAATGTAGTGGATATAGTAAC--GGG-G----GAG-G--CCGTATAGTCTGTC-GAGTG--G--CGT----CG-GTAG-ACAATAGTCTA---GCG----TTAACGG--TAA-TACGAG-AT-TTATA-G---TTTACA-GTTT---------AGCGT--------A----------TAA-TTAC-AATTT--TCGT-----GT-AGTTTG------TAT--GACATGAGC--T--CA--CAA-----------T--TTAGAT-C--TAGT-T----TACTATTCTGCTGAT-GCC---TGCTACTGTA-TGC-T-TC---CT---GC-CGG---G-AGCTT-TTAGACTAG-ATAGCCTGA-GAAGCCGTGAA-AAT-----------GTCAAAA---AATCACCAAAAATAGGCCAAA--A-------ATCCAAACT------------------TTTCTG-----------------GTCCTACGGGTA-GGG-GCGTTCTGCGAAAAT--C--GAAAAATGAGTG--------CAGAAATCCCGTTCATTTT----------------------------------------------------------------------------------------------------------------------------------------------------------------------------------------------------------------------------------------------</ns2:sequence><ns2:name>KY950647.1_Leishmania_donovani_strain_MHOM/ET/2010/GR363sk_minicircle_DNA_genomic_sequence;_kinetoplast</ns2:name></ns2:Sequence><ns2:Sequence dsseqid="sq710" id="sq709"><ns2:sequence>-----------------------------------------------------------------------------------------------------------------------------------------------------------------------------------------------------------------------------GGGG-TTGGTGTAAAATAGGGCCGGGTG----------GTGGCCGGAAATGGGCTCCCC-TGGGCTGGATTTTGGAATT-TATACGG-------------------GTCTGG--AGGCTTTGTTTTGC--GGTT-T-GAGATT-TTGGAG-CTT----TGAA-TT-GGCTTGATT-TTTGGGAT-TGC-ACAC-G-TATTT-TGG-CTCTGG-----T--AGCTG-G--GTTG--GC-CC--TTTGG-GGTTGGGGATTTGGAG------TTGATTTTG-C-CT-TACA-CGTTGT-TTGATGTGGATACTA-CGTGGGTTGGTTTTGG-GGG-TTGT-------ATTGTTA-----TT-----A-TTGTC-TTGG-CTGG--ATT-----------TTGGGCGTGTTGGGCGTTT-ATGGGTTC--AA-GGCGTTCAG-G-G-TGGCT--AACG--TGTGGGGCTGACTCTT-G-CTTG----CTTAATA--TTT--A----TATTAGTT---ATGACTGTTG--T-GC---TATTGTT--CGG-G---AA--CTC-GCA---TAGGAGTCG-GTTG--GACATATGCATCTATATGGACTGCTGACTTGG--CCTAT-AGTTTG-T--CGGTAG--TGTGGT-AAGGT--G--AGT----TA-ATAC-GAGCCTATTAA----TA----CACGCGG--ACG-ATTATA-TT-CACTC-T---TTTGGC-T--A-----------TTT--------T----------TACATTTG-GATTT--GGTT-----TT-AGTTT-------GAT--GGTGTAGTC--TATAT--AGAGA--T----A-G--TAAACT-GT-AATA-C----TGCTTACCTAAAGGT-CTG------------T-GCT-C-CT---GC---GG-GAG---T-GCAAA-TTGGATTTA-TTTCTGAAA-ATTGGGGGATT-TTG-----------GTCCGGA---AAACGCTAAAAATGAGGGATT--T-------TTCCAAACT------------------TTTCTG-----------------GTCCTCCGGGTA-GGG-GCGTTCTGCGAAAAT--C--GAAAAATGGGTG--------CAGAAATCCCGTTCATTTT----------------------------------------------------------------------------------------------------------------------------------------------------------------------------------------------------------------------------------------------</ns2:sequence><ns2:name>KY950648.1_Leishmania_donovani_strain_MHOM/ET/2010/GR363sp_minicircle_DNA_genomic_sequence;_kinetoplast</ns2:name></ns2:Sequence><ns2:Sequence dsseqid="sq712" id="sq711"><ns2:sequence>-----------------------------------------------------------------------------------------------------------------------------------------------------------------------------------------------------------------------------GGGG-TTGGTGTAAAATAGGGCCGGGTGGGTCGGGGAATTCGGGGAAATTGGCTC-TCC-TGGGCTGGAGTGGGTTGAA-ACCCTGG-------------------GTCTGA--CGGCTTGTT-TTGC--TTCG-G-CTAGGA-TTTCTC-TTT----AATT-TT-TGTCTTTTA--AATTGGGGATTTGGTG-GGATTTC-GGA-GTTGATG----T--TGCCG-T--G-TAG-GA-TTG-GATGT-TTGGGGGTGGT-GGC--TGT--TTTGGGATT-T-ATTGTTT-ATTT--------GATAAAC-----T--TTGGTATTTTTAATTT-TGATGGTGTGGTGGCGTT------GGGGACT-TGGTT-TTTGGTTTG--GGGTTTT--A-GAGTTTGGATTCTCATGGAT------GATT-------GGTTTAGTTT-G-CGCCG--CA-GG-TCGGGCTGAT-ATTAA-A-GGTA----ACTAATA--TTA--G----CTTTATAT---AGAGGCCTGT--A--G--ATATATGG--TAT--GACGT------------TCGTAACAG-CTG---GGCGTCTATTAGAT-ATAACGGG-CATGTTGT--AAACAGACATA-------GAGTTATATTAT-AG-----G--TTA----CG-ATGA-GACTTCAAGTTAGA-CC----TACATAC--ACA-CTATTT-AT-GTCAA-----GTT------TC-T-------GTTTG--------TT---------AGTTTTA--AGTAT--TGGT-----GT-TATTTA------CA----GTTTGAGT--TATATAGCATAC--A---GTTC--CACAGT-ATATATG-T----TGC-T-ACTACTGAT-TGGGAG--CTGCTAAA-GCA-T-TC---AG---TT-GAT---G-GGAAT-TGGGCATAA-AGCCGTCGG-AATTTATCAAA-AAT-----------CGTCAAAAATCG---TCAAAAATCGTCCAAA--A-------TTCCAAACT------------------TTTCTG-----------------GTCCTCCGGGTA-GGG-GCGTTCTGCGAAAAT--C--GAAAAATGAGTG--------CAGAAATCCCGTTCATTTT----------------------------------------------------------------------------------------------------------------------------------------------------------------------------------------------------------------------------------------------</ns2:sequence><ns2:name>KY950649.1_Leishmania_donovani_strain_MHOM/SD/97/LEM3458_minicircle_DNA_genomic_sequence;_kinetoplast</ns2:name></ns2:Sequence><ns2:Sequence dsseqid="sq714" id="sq713"><ns2:sequence>-----------------------------------------------------------------------------------------------------------------------------------------------------------------------------------------------------------------------------GGGG-TTGGTGTAAAATAGGGGCGGGTGGTCCGGGAAATTCGGGGGAAATTGCCTCCCC-TGGGCTAGATCGGCCTGAA-ACCCTGG-------------------GTCCTG--GGCGTGCTTTTGGG--GCTG-G-CTGGCT-TTTTAT-GCG----TGTT-TT-GGGCTTGGG-ATCG--TGGTTTGGGCT-G-GTTTT-GGG-GGTT--------------G-T--TGGG--GT-TT--GAGTT-GGTGTATTCGTGGCGC-GT---TACCTGTTG-A-TTT-GAT-TTTTTT-----TAATTGGATTG-GC--TTTTGAGTTTGG-TGTTTTAT--------TGGTGG---------------GCCA-TGAG-CCGG--ATTGGGT--GTGACCT--CTGGGGTTAATGCTT-GTT---G-------GTTATTGGTT-G-GGGTT--TATTA-GAGGTTTTGGCCCTTA-C---------TTTAATA--TTA--A----TATTAAGT---TGTGGCTTA---A--TT--TGCTGAC--TCT-TTAGGC--TAA-TGG---TGGAAACGT-AG----TGGACATCTATATATATAA----ATGGGTAAC--CTTAGAGTGTTA-A--CCGGGTAATGATAA-CAGTT--T--AGC----TT-GTAT-G-ATAAATATA--GAGT----TTGATAT--ACG-ATATAG-AA-TTCTA-C---TTTGTG-CATA-TTT--TAATGT-T--------C----------TATAGTTG-TGGGT--TAGA-----TG-A-----------CTT--TG-----AC--T--GA--CGT--------------TAAAGT-A--AATA-T----ACCTG-T----GAGT-GCCTGAAGGCT----G-TTG-G-AA---------C-TTG---G-ATGGG-TTTGGAAAT-TCGTGGGGA-ACTTC-GAAAA-AAT-----------CCCTAAA---AATGGCCAAAAAATGCCAAAA--A-------ATCCAAACT------------------TTTCTG-----------------GTCCTCCGGGTA-GGG-GCGTTCTGCGAAAAT--C--GAAAAATGGGTG--------CAGAAATCCCGTTCATTTT----------------------------------------------------------------------------------------------------------------------------------------------------------------------------------------------------------------------------------------------</ns2:sequence><ns2:name>KY950650.1_Leishmania_donovani_strain_MHOM/SD/97/LEM3459_minicircle_DNA_genomic_sequence;_kinetoplast</ns2:name></ns2:Sequence><ns2:Sequence dsseqid="sq716" id="sq715"><ns2:sequence>-----------------------------------------------------------------------------------------------------------------------------------------------------------------------------------------------------------------------------GGGG-TTGGTGTAAAATAGGGCCGGGTGGTGGCCGGAAATGGGCTT----------CCC-TGGGCTGGATTGGCCTGGA-CCCCTGG-------------------GTCTGG--AGGCTTGATTTTGC--TCTA-G-CTGGGA-TTGCCT--TT----ATTT--T-GCCGGCTTT-GGGCTTGGGTTTTAGTG----------A--CTAAAC-----G--GGG------CTAGG-GC-TT--TGATT-CTGGTGTTTGGGATGG-TGCT-TTGGGGTAC-G-CGTGGGG-TGTTT------GTTTTGTG-----C--TTATTATTTATA-A-TTATGAC------TGGT-----------GTGCA-GTCAC-TTTAGTTCG--CTCCGCA--TGGAGGCCGATGGGAATTGGATGA-C------------CGTATTCGGTG-G-CGGGG--TAATG-TTGGTTAG---C-CC-----TTC----TTTAGCCACTAT--A----GAATAAAG---GGAATATCTA---ATT--CCGGCATA--GCT-ATAGGAT-GTA-G-----TAGGGTAAG-CGTG--ACATAT-AGTCAA--GTTATATT-GTGAGTTT--ACGAATCAATTG------AACTTAGC-ACC-TAC----T--CAT----AC-A--------TTATATA--CTTT----TGAATGC--GAA-GTTTTT-GA--TTTG-----TTTG---GTTA-TGTT-ATGATC---------------------G-AGGCTG-AC--A--CA-----------ATTTG------ATGGCTTGTGTAAA--TATATCTTACCT--T---AAGG---TGGTT-TCTTTGA-A---ATGCAA-TTTGAATTA-ATTTGG---GGTTGGG-GGT-T-GC---TG---GA-GGT---G-TTGGG-ACGTGTTGG-CTGGTTGGA-AATTGACGGGA-AAT-----------CCCGAAA---AATAGGCAAAAAATGGCGAAA--A-------ATCCAAACT------------------TTTCTG-----------------GTCCTCCGGGTA-GGG-GCGTTCTGCGAAAAT--C--GAAAAATGGGTG--------CAGAAATCCCGTTCATTTT----------------------------------------------------------------------------------------------------------------------------------------------------------------------------------------------------------------------------------------------</ns2:sequence><ns2:name>KY950651.1_Leishmania_donovani_strain_MHOM/SD/97/LEM3475_minicircle_DNA_genomic_sequence;_kinetoplast</ns2:name></ns2:Sequence><ns2:Sequence dsseqid="sq718" id="sq717"><ns2:sequence>----------------------------------------------------------------------------------------------------------------------------------------------------------------------------------------------------------------------------GGGGT-TGGTG-TAAAATAGGGCCGGGTGGAGGGGAATT---TTGGGGTTCGGACGCCTG-TGAATACGGCCTGGGTGGG-GACTCTG-------------------GAGTGG--GCTGTACTTGTATG--TGTT-T-TTTAGG-CCTGAC-TTG----GGCT-TG-GAAGGTG---------GTTGTGGGAGG-CTGGTTG-GCG----------CTGTTTGAA--G--TGGTG-GC-C-G-GTCCT-TTAGATAGTTGATAT---TTG-TTTTTGACT-G---AATTG-GTTCGGTTG---------------------GGT------ATACGTTATTTGGATTGGATTTGG-----ATTGGAT-TTGGA-TTTTA-ACG--CGGTTGG--A-GGCTTGATTTG-AGTTGGGA------AGTT---TA-TGGGATGGTTT-T-GGATG-TTAGGT-TGAAATGT-G-G-CT-----TCC----TTTAATA--TGA--A----TATTA---------GTTGGGA---CGATGCGTTAGTT--TGT-TCCA----CG-------------GGAG-ATGCCTTAGAACTTTAGGCG-GGAGGTAC-TATATTAT--CGGTAGTATAAT-A----TTATAAGTATAC-AGTATAGA--TAG--------------------TCGTTAATT----GTATTCT--A---TTGTAG-AT-CTATG-----TTAC------A-GTGT-ATAGTCTA--------T----------GAACTTGC-TA--G--ATAT-----AG-TTTGTA------TTTGATGTTGTAAT--GATACTGATA--------GAGT--GTACCT-ATCACTA-G------TAT-A-----------GATGTAGCTGAAGC-TTC-T-TA---AA---CG-GGT---G-GGAAT-GGGTGTGAG-GGCCGGAGA-GGATGATGAAA-TTT-----------GCCGAGA---AATAGCCAAAAATAGGCCAAA--A-------ATCCAAACT------------------TTTCTG-----------------GTCCTCCGGGTA-GGG-GCGTTCTGCGAAAAT--C--GAAAAATGGGTG--------CAGAAATCCCGTTCATTTT----------------------------------------------------------------------------------------------------------------------------------------------------------------------------------------------------------------------------------------------</ns2:sequence><ns2:name>KY950652.1_Leishmania_donovani_strain_MHOM/SD/97/LEM3449_minicircle_DNA_genomic_sequence;_kinetoplast</ns2:name></ns2:Sequence><ns2:Sequence dsseqid="sq720" id="sq719"><ns2:sequence>-----------------------------------------------------------------------------------------------------------------------------------------------------------------------------------------------------------------------------GGGG-TTGGTGTAAAATAGGGCCGGGTGGTGGCTGGGAT-TGGG---------CTTCCC-TGGGCTGGACTGGCCTGAA-ACCCTGG-------------------GTCCTG--GGCGTACTTTTGGG--ACTC-C-TGGAGA-TTTGTC-TTT----GTTT-TG-GGAGGGGGA-TTGAGGGTGATTCGCTG-G-TTGCT-TCT---------------GGGCT-T--TTGG--AT-TT--CTT-G-TTGGTTTTA---GGTG-GTGT-TTGGGCCTT-G-GTTTTGC-CTT------------------G-ATGTTTGTTTCGCATTGCGATTTTGTTT--TTGGCCTGG-----GTGGTTCT-TTGGA-TGGG-TGTG--TTGGAGC--G--AACGTGGCGATGATGGTGGGT-TCGAATTG--G------AATGGAT-G-TGGCA--TACAT-TGGGGTTGGCGTTGA------TA----TAGG----------------AATAAAG---TGAATATCAA--G--G---CTTAATG--GAT-GGGTGA--TAC-GTA---TGCTAG-CC-TT-A--GGCG----TTAAGATAGATGTTTATTAATAGT--GGTATAAGTCAT-T--TATAAT--ACTATT-AATCT---------------AATT-AACTATA----TACTCG----AATTTTG--GTC--TAATT-AT-TTTTA-C---ATTGAT-GGTG-T-------TATTG--------T----------ATTTTAGC-GTGTG--AAT------AT-GATTCT------ATT--TATGTTGTA--TATAC--CTACA--G---TCTG--TTTAAC-TG-CCTG-T----AGCTG-A-CG---AT-TGTGCTGAAGCATTTT-GTT-G-GA---AA---TT-GGG---A-GAGGT-TTGGTTGGG-AGTTGCTGA-ACTGGTCGGAA-ATT-----------CCCAAAA---ATAGGGCGAAAAATGGGGAAA--A-------TTCCAAACT------------------TTTCTG-----------------GTCCTCCGGGTA-GGG-GCGTTCTGCGAAAAT--C--GAAAAATGGGTG--------CAGAAATCCCGTTCATTTT----------------------------------------------------------------------------------------------------------------------------------------------------------------------------------------------------------------------------------------------</ns2:sequence><ns2:name>KY950653.1_Leishmania_donovani_strain_MHOM/ET/2009/GR358_minicircle_DNA_genomic_sequence;_kinetoplast</ns2:name></ns2:Sequence><ns2:Sequence dsseqid="sq722" id="sq721"><ns2:sequence>-----------------------------------------------------------------------------------------------------------------------------------------------------------------------------------------------------------------------------GGGG-TTGGTGTAAAATAGGGCCGGGTGGA-GGGGGAATTCGGCCATTT-----------TTGGCTGGCCCTGGCTTTTTATACGGG-------------------GTTGGA--GGCTTTGTGGTGGG----AC-T-CCGGCT-TGGGAG--CT----GCTT-----------TG-GAGGCTTATTTTAACAG-T-TTTGG-TGG-CTTAAA-----T--GGCT-----TTGGG-GT-TA--AGTTT-TTGGGCTTTGGACTGG-GG---TGGGGCGGT-TGGTTGATG-GAGC-------TGGACACGTTG-GG--TGGTTGGTTTGGATGGGTGGTCA-----TCGCCCT-----CATGGGGT-TGGGA-TTTGGGTTT-------GG--T-TGGGCGTTCGTGTGCTGGAGTT-G--GGTT---GG-ATTCCTTGGTT-A-GGGGT-T-GGGT-TAGTAAGGAT-AGGTT-G-AGAA----AGGGATA--TTA--A----TATTAAAG---GGGG-AGGGG--T------TTGGTTA--ACT--TTACGTAGGCC------TCAGCCGTC--A----TGTAGTTATTTAT--TTAT-GT--CAGCACGT--CGGT---A-CGG-G--ACTCATGGGAATAG-AAG----G--AAT----GAGGTA---------CGAATGAGGG----CTAATGG--GTC-CTATGA-GT-TAGGG-----CTGG-----CA-TAC---TCGTCTA--------G----------CCTACTCC-ACTAC-GCATT-----CA-TGTGTA------GGGGATGTGCTGGC--GGTGA-CTGA--------CCTA--AAGGCT-CAGAGTA-C-------AA-CTTACCACT-AAAGCT----ACTCAA-TG--C-TA---AG---CG-CAT---T-ATGAA-AATGATTTT-TTGGTCGGA-AATTGGTTGAA-AAT-----------GCCGAAA---AAACGCCGAAAATAGTCCAAA--A-------TTCCAAACT------------------TTTCTG-----------------GTCCTCCGGGTA-GGG-GCGTTCTGCGAAAAT--C--GAAAAATGGGTG--------CAGAAATCCCGTTCATTTT----------------------------------------------------------------------------------------------------------------------------------------------------------------------------------------------------------------------------------------------</ns2:sequence><ns2:name>KY950654.1_Leishmania_donovani_strain_MHOM/ET/2010/LDS_148/10_minicircle_DNA_genomic_sequence;_kinetoplast</ns2:name></ns2:Sequence><ns2:Sequence dsseqid="sq724" id="sq723"><ns2:sequence>-----------------------------------------------------------------------------------------------------------------------------------------------------------------------------------------------------------------------------GGGG-TTGGTGTAAAATAGGGCCGGGGTGGGTCGGGGAATTCGGGGAAATTGGCT-CTC-TGGGCTGGAGTGGGTTGAA-ACCCTGG-------------------GTCTGA--CGGCTTGTTTTTGC--TTCG-G-CTAGGA-TTTCTC-TTT----AATT-TT-TGTCTTTTA--AATTGGGGATTTGGTG-GGATTTC-GGA-GTTGATG----T--TGCCG-T--G-TAG-GA-TTG-GATGT-TTGGGGGTGGT-GGC--TGT--TTTGGGATT-T-ATTGTTT-ATTT--------GATAAAC-----T--TTGGTATTTTTAATTT-TGATGGTGTGGTGGCGTT------GGGGACT-TGGTT--TTGGTTTG--GGGTTTT--A-GAGTTTGGATTCTCATGGAT------GATT-------GGTTTAGTTT-G-CCCCG--CA-GG-TCGGGGTGAT-ATTAA-A-GGTA----AATAATA--TTA--G----CTTTATAT---AGAGGCCTGT--A--G--ATATATGG--TAT--GACGT------------TTGTAACAG-CTG---GGCGTCTATTAGAT-ATAACGGG-CATGTTGT--AAACAGACATA-------GAGTTATATTAT-AG-----G--TTA----CG-ATGA-GACTTCAAGTTAGA-CC----TACATAC--ACA-CTATTT-AT-GTCAA-----GTT------TC-T-------GTTTG--------TT---------AGTTTTA--AGTAT--TGGT-----GT-TATTTA------CA----GTTTGAGT--TATATAGCATAC--A---GTTC--CACAGT-ATATATG-T----TGC-T-ACTACTGAT-TGGGAG--CTGCTAAA-GCA-T-TC---AG---TT-GAT---G-GGAAT-TGGGCATAA-AGCCGTCGG-AATTTATCAAA-AAT-----------CGTCAAAAATCG---TCAAAAATCGTCCAAA--A-------TTCCAAACT------------------TTTCTG-----------------GTCCTCCGGGTA-GGG-GCGTTCTGCGAAAAT--C--GAAAAATGGGTG--------CAGAAATCCCGTTCATTTT----------------------------------------------------------------------------------------------------------------------------------------------------------------------------------------------------------------------------------------------</ns2:sequence><ns2:name>KY950655.1_Leishmania_donovani_strain_MHOM/ET/2010/GR364sp_minicircle_DNA_genomic_sequence;_kinetoplast</ns2:name></ns2:Sequence><ns2:Sequence dsseqid="sq726" id="sq725"><ns2:sequence>-----------------------------------------------------------------------------------------------------------------------------------------------------------------------------------------------------------------------------GGGG-TTGGTGTAAAATAGGGCCGGGTG----------GTGGCCGGAAATGGGCTCCCC-TGGGCTGGAGTGCCTCGAA-ACCCTGG-------------------GCCTGG--GGGCTTTGATTTTG--GATT-T-GGGGAT-TTTGAA-GTT----AAAT-TC-TGCTTTGAT-TTTGGG---TTTGGGAG-G-GTGTT-ACG-GTCT-------------TG-T--TTTGGGGG-TT--GCTAT-GATCTGAGTGT--TGC-TA---TAAAGGGTT-G-GTTTTGG-TGG-------GTGTTGGTAGTA-GCCTCGTTGATGCTGGCCCTCGTGGGTT----TGGGATG-----G---------GGAT-TACG-TTGC--GCCGTCT--TGGGGTGTTGGTGGGGTGGTGACA-CAT----------GATGGGTGTTT-G-TGGCT--TATGA-TGGGTGGTTATGTCTT-T-AT-A----ACTAATA--TTA--A----TATTAGTT---ATGATAGAT---G-----------CC--TAT-TAGGGC--TTT-GAA---TGGGACTAT-AT----AGTTCC---ATGGGTATAG----TTTGTTCGT--AGATCTCTGTAG-T--AGGTATACGTAAGC-TAGAT--C--TGT----TA-GAAC-C-TATTACACT--GTAC----ATTGAAT--ATT-ACTTAC-AT-TTGTA-T---TTCGAT-CTAT-TTG--TATGCTAT--------A----------AGGTGTAG-TGTAT--C-----------------------GTT--GTACTAGTA--TGGAC--TAGTG--T----ACT--AAATAT-GT-CAGG-A----GAC--------TGTC-GCTACGCGTTAGTG-A-AAC-A-AT---AA---TT-AGG---G-TTGAA-GGATGCTAA-AATGTTGTG-AGGCCTCGAAA-AAT-----------CATGAAA---AATGACGAAAAATAGTCCAAA--A-------TCCCAAACT------------------TTTCTG-----------------GTCCTCCGGGTA-GGG-GCGTTCTGCGAAAAT--C--GAAAAATGGGTG--------CAGAAATCCCGTTCATTTT----------------------------------------------------------------------------------------------------------------------------------------------------------------------------------------------------------------------------------------------</ns2:sequence><ns2:name>KY950656.1_Leishmania_donovani_strain_MHOM/ET/2010/GR364sk_minicircle_DNA_genomic_sequence;_kinetoplast</ns2:name></ns2:Sequence><ns2:Sequence dsseqid="sq728" id="sq727"><ns2:sequence>-----------------------------------------------------------------------------------------------------------------------------------------------------------------------------------------------------------------------------GGGG-TTGGTGTAAAATAGGGCCGGGTGGG--CCGGGAAATTCGGG--------------------GAAATTGCCCTTC-----------------------------TTGA---GCTGGGTTG-GGT-TGAAA-C-TGGCCT-CCTAGC--CC----GTTGTTTTGGTGGTTTC-TAAATTTAGATATTGAA-T--TCT--GAC-TTAAAT-----T--TGCTG-A--ATATT-GG-TG--GTTTT-G------------GGA-TGTG-TTTGGTCCT-C-GCGGCTG-GTCTTG---A-GGCGGGC---G--G--TGGCTGGTTTTAGATGTGGGCTGCGTTTGGTGG-T-----ATGGGTAT-TCTTT-ATGGATTGG-----TTTC--CGACACTGGCTTGGCTTCATTGGA-TTTGATGGTGGT-GGTTGGGATT--G-GATGA-TAG--T-GAGCAT------AGGT-T-TG--------ATAT----AC--A----GAATAAG--------TTATAT--A-TT--AAATATGG--CAT-TAGGGGTA-TTCAA----TAGGGGATA--CGA-TAGCGTAGGT-------AGA-CTAGTTATTTGT--AGT----TATTA-T--ATTATT--TAT-GA-TAACT--C--AAC----CT-ATAG-ACATAAC-GTGC-ATAA----TATTTCT--AC--TCTCTA-AT-TTACG-----ATCTTT-TTTA-TTGT-ATTGTATG--------GT---------AGCCTATT-TGTGAGTATGTA---GAT-GGTGTA------GCTAGTATAATATC--TTTACAGACATG-------ATA--CTTCCC-CGCTAC--G---TTTATA-TGCTGGCT--GAAGCCTGTTAGTGGT-TG-------------------G---A-GATGAGTGAAA-AAT-CCTTAAAAT-CCCGAAAAATC-CCG-----------AAA-----------------AATGGGGGAAA--T-------TTCCAAACT------------------TTTCTG-----------------GTCC-TCCGGGT-AGG-GGCGTTCTGCGAAAA--T--GGAAAAATGGGT-------GCAGAAATCCCGTTCATTTT----------------------------------------------------------------------------------------------------------------------------------------------------------------------------------------------------------------------------------------------</ns2:sequence><ns2:name>KY950657.1_Leishmania_donovani_strain_MHOM/SD/62/1S_clone_2_minicircle_DNA_genomic_sequence;_kinetoplast</ns2:name></ns2:Sequence><ns2:Sequence dsseqid="sq730" id="sq729"><ns2:sequence>-----------------------------------------------------------------------------------------------------------------------------------------------------------------------------------------------------------------------------GGGG-TTGGTGTAAAATAGGGCCGGGTGGG--CCGGGAAATTCGGG--------------------GAAATTGCCCTTC-----------------------------TTGA---GCTGGGTTGGGGT-TGAAA-C-TGGCCT-CCTAGC--CC----GTTGTTTTGGTGGTTTC-TAAATTTAGATATTGAA-T--TCT--GAC-TTAAAT-----T--TGCTG-A--ATATT-GG-TG--GTTTT-G------------GGA-TGTG-TTTGGTCCT-C-GCGGCTG-GTCTTG---A-GGCGGGC---G--G--TGGCTGGTTTTAGATGTGGGCTGCGTTTGGTGG-T-----ATGGGTAT-TCTTT-ATGGATTGG-----TTTC--CGACACTGGCTTGGCTTCATTGGA-TTTGATGGTGGT-GGTTGGGATT--G-GATGA-TAG--T-GAGCAT------AGGT-T-TG--------ATAT----AC--A----GAATAAG--------TTATAT--A-TT--AAATATGG--CAT-TAGGGGTA-TTCAA----TAGGGGATA--CGA-TAGCGTAGGT-------AGA-CTAGTTATTTGT--AGT----TATTA-T--ATTATT--TAT-GA-TAACT--C--AAC----CT-ATAG-ACATAAC-GTGC-ATAA----TATTTCT--AC--TCTCTA-AT-TTACG-----ATCTTT-TTTA-TTGT-ATTGTATG--------GT---------AGCCTATT-TGTGAGTATGTA---GAT-GGTGTA------GCTAGTATAATATC--TTTACAGACATG-------ATA--CTTCCC-CGCTAC--G---TTTATA-TGCTGGCT--GAAGCCTGTTAGTGGT-TG-------------------G---A-GATGAGTGAAA-AAT-CCTTAAAAT-CCCGAAAAATC-CCG-----------AAA-----------------AATGGGGGAAA--T-------TTCCAAACT------------------TTTCTG-----------------GTCC-TCCGGGT-AGG-GGCGTTCTGCGAAAA--T--GGAAAAATGGGT-------GCAGAAATCCCGTTCATTTT----------------------------------------------------------------------------------------------------------------------------------------------------------------------------------------------------------------------------------------------</ns2:sequence><ns2:name>KY950658.1_Leishmania_donovani_strain_MHOM/ET/2009/LDS_373/08sp_minicircle_DNA_genomic_sequence;_kinetoplast</ns2:name></ns2:Sequence><ns2:Sequence dsseqid="sq732" id="sq731"><ns2:sequence>-----------------------------------------------------------------------------------------------------------------------------------------------------------------------------------------------------------------------------GGGG-TTGGTGTAAAATAGGGCCGGGTGGTGGCTGGAAATGGGCTT----------CCC-TGGGCTGGATTGGCCTGGG-ACCCTGG-------------------GTCCTG--GGCGTACTTTTGGG--GCTG-G-CTGGAT-TTTGGC-GCG----GATT-T--GGCTTTGTA--GGTGGTGCTTTAGATG-G-ATTTA-GG---TTTAT--------GGGC-------TG--GC-TT--GCGGG-CTTGATTTTGG-GTT--TGGT-TTGGTTATG-A-GTTGCGT-TTAT---------TTGGT---G--G--TTTGGGATTTA-TTTCTTATGGATGGTTTGTGT-T-----AATTGGTT-TGGGGGTTGGCTCTC------CCC--T-GGCCTGGATGGG-ATTGAGTGG---GCTTT------AGGATGGGCTT-A-GGGTG-GCTGCT-TGGCCTTTCA-T-TG-----GTG----CTTATAA--CTA--A----TATTTAAT---ATTAGTTGTG--T-AA---TGCGTAA--GCT-AATAAGGTGTAACGA---TAGTGGAAC--C----AATAGTTATAGA----AGGGCT--CAGAGACG--ATGGATGCCACA-G---GCAGT---AATAT-AAGTC--T--AAC----TG-GTAA-GCTCTTCTAGT--TTGA----TCGTAAT--AG----T--A-GC-ATATA-----TTCAC---GTA-CACA-TAAATCTG--------T----------TTTATTTG--G-----CTGT-----TA-TATAAT------CTACCTTGTGTTAA--TGTGGTATCTCT--C---GATA--GTATAC-TTGTAGG-C------CTT-CAGCATGT----TGATAGCGAGTGC--A---A-AA---AC---CT-TAA---A-TGGGGCTGATATGGT------AGTG-GAGCTCTCAAA-AAT-----------CCTGAAA---AATCACCAAAAATGGGCCAAA--A-------TCCCAAACT------------------TTTCTG-----------------GTCCTCCGGGTA-GGG-GCGTTCTGCGAAAAT--C--GAAAAATGGGTG--------CAGAAATCCCGTTCATTTT----------------------------------------------------------------------------------------------------------------------------------------------------------------------------------------------------------------------------------------------</ns2:sequence><ns2:name>KY950659.1_Leishmania_donovani_strain_MHOM/SD/97/LEM3472_minicircle_DNA_genomic_sequence;_kinetoplast</ns2:name></ns2:Sequence><ns2:Sequence dsseqid="sq734" id="sq733"><ns2:sequence>-----------------------------------------------------------------------------------------------------------------------------------------------------------------------------------------------------------------------------GGGG-TTGGTGTAAAATAGGGCCGGGTG----------GTGGCCGGAAATGGGCTTTCC-TGGGCTGAATTGGCCTGTA-CCCCT-GG------------------GTCTGG--CGGCTTGTTTTTGG--GTGC-G-CTAGGA-TTTGGG-CGG----GATT-TT-GGCTTTGGA-GGACTGCTGCGGTGGCG-T-TGGAT-GTT-ATTTTG-----G--TGTGT-T--TGTGG-CT-GT--AGTTT-CGCTGATTCTTTGGGC-TTT--TAGCTCTGG-C-GGGTTTA-GTTGG------CATTTGCTTTA-----GGTTGGAGTTGG-----TA----T----AGTTGTG-----AGTCTGCC-TCG---TTAG-GTGG--ATG---------CTCTGAGTGCGTGGTGCGTTG-AGGTGAT----G-GTTGTGTTG--------GG--GTTG--ATTGG--ACACTGATT-C-CTCC----CCTTGCT--TTA--T----TATTAATA---TTAAAGGTGG--G--G---CTACGTA--TCT-ATA-GT--AAG------------AGGC-TT-A-GTGGTAACACATAGGGCTTGCC--AATAGCCGT--GGTTATATTTTA-A--TCATAG---GGCCG-AATAC--T--GGT----AG-GTAT-GAGTTATATAT----A-----GTTCTAT--GAT-TATATA-GC-TACAA-T---TTAGAC-T--A-T-----TTTTATT--------G----------AATTTTTG-TATGC--TAGT----TTG-TATATA------TTT--TGTGGGGTG--T--AT--GAT--------------GTTGCT-GT-TGCT-G----TACTA-CCTACTTCT-ATAGGCTCGCTA-ACG-CAG-T-GA---AT---AT-TGT---G-GGAAA-TTCGGTCGG-AGTGGTTGG-AAATCCTTAAA-AAT-----------CTCGAAA---AATCCCGAAAAATGGGGGGAA--A-------ATCCAAACT------------------TTTCTG-----------------GTCCTCCGGGTA-GGG-GCGTTCTGCGAAAAT--C--GAAAAATGGGTG--------CAGAAATCCCGTTCATTTT----------------------------------------------------------------------------------------------------------------------------------------------------------------------------------------------------------------------------------------------</ns2:sequence><ns2:name>KY950660.1_Leishmania_donovani_strain_MHOM/ET/2009/GR284_minicircle_DNA_genomic_sequence;_kinetoplast</ns2:name></ns2:Sequence><ns2:Sequence dsseqid="sq736" id="sq735"><ns2:sequence>----------------------------------------------------------------------------------------------------------------------------------------------------------------------------------------------------------------------------GGGGT-TGGTGT-AAAATAGGGCAGGGTGGAGGGGGAATTTCGGCCATTT-----------TTGGCTGGCCCTGGCTTTTTATAC-GG-------------------GTTGGA--GGCCTTGTGGTGGG----AC-T-CCGGCT-TGGGAG--CT----GCTT-----------TG-GAGGCTTATTTTAACAG-T-TTTGG-TGG-CTTAAA-----T--GGCT-----TTGGG-GT-TA--AGTTT-TTGGGCTTTGAACTGG-GG---TGGAACGAT-TGGTTGATG--GGC-------TGGACACGTTG-GG--TGGTTGGTTTGGATGGGTGGTCA-----TCGCCCT-----CATGGGGT-TGGGA-TTTGGGTTT-------GG--T-TGGGCGTTCGTGTGCTGGAATT-G--GATT---GG-ATTCCTTGGTT-A-GGGGT-TAGGGT-TAGTAAGGAT-AGGTT-G-AGAA----AGGGATA--TTA--A----TATTAAAG---GGGG-AGGGG--T------TTGGTTA--ACT--TTACGTAGGCC------TCAGCCGTC--A----TGTAGTTATTTAT--TTAT-GT--CAGCACGT--CGGT---A-CGG-G--ACTCATGGGAATAG-AAG----G--AAT----GAGGTA---------CGAATGAGGG----CTAATGG--GTC-CTATGA-GT-TAGGG-----CTGG-----CA-TAC---TCGTCTA--------G----------CCTACTCC-ACTAC-GCATT-----CA-TGTGTA------GGGGATGTGCTGGC--GGTGA-CTGA--------CCTA--AAGGCT-CAGAGTA-C-------AA-CTTACCACT-AAAGCT----ACTCAA-TG--C-GA---AG---CG-CAT---T-ATGAA-AATGATTTT-TTGGTCGGA-AATTGGTTGAA-AAT-----------GCCGAAA---AAACGCCGAAAATAGTCCAAA--A-------TTCCAAACT------------------TTTCTG-----------------GTCCTCCGGGTA-GGG-GCGTTCTGCGAAAAT--C--GAAAAATGGGTG--------CAGAAATCCCGTTCATTTT----------------------------------------------------------------------------------------------------------------------------------------------------------------------------------------------------------------------------------------------</ns2:sequence><ns2:name>KY950661.1_Leishmania_donovani_strain_MHOM/ET/2010/GR379_minicircle_DNA_genomic_sequence;_kinetoplast</ns2:name></ns2:Sequence><ns2:Sequence dsseqid="sq738" id="sq737"><ns2:sequence>-----------------------------------------------------------------------------------------------------------------------------------------------------------------------------------------------------------------------------GGGG-TTGGTGTAAAATAGGGCCG-GGTGGTGGGGGAATTTCGG----------CCCCT-CCCTTGGAAATATACGGGT----------------------------GGGGA--GGCCTTGTTTCGAC--CTGGCT-GGCTAT-TTTGGT-GGT----TTGG---------------GACCTGCTATTGGGGA-T-TTGGA-GGG-CTTTTCG-TTGGGGATTGCGTGGTTGTTGTT-TGG-AATGA-AGTGC-CTCGGACTT---GGT-TTGGGG----G-T-TGGTG-GTT--AATGT-GTGT----GGC-TG-AATATGGTTTGGGATGTG-GCGGG-----ATAACTT-----TATTGGTT---TGG-GGTG-------TGACTTT--G-GGACATGG--GTGGATGTTTGA-G--CATTG--AT-ACTCTTGGTTA-G-GGGTA-TGAGGG-TTGATTTTGA-CTCCT-T-TTCC----TTTGATA--TTA--A----TATTAGTT---ATGCTAAGTG--A------CGAAGG---TCT-CAGGGGAGGTAACGC---TAGTGGACG-ATT---AA----TATAGTTATCTAGGTCTATAGAGCTT--GATTACGAATA-------TACTGGGAA----AG----GT--TAC----GTGGGGC-CCGGTAATGAGT-AGCT----ATAGTAG--AC---------AT----AG-----TATC-----TA--AT--ATCGTC----------TAT--------AATTGAAA-GTG-A--TAGT-----TT-TATTGA------TCTGCCAGTGTATT--TGTATTTTGT---------GTG--TATGCT---GTG------------T-TATATTGA----GGGT-AAATA-TAC-CTG-T-AC---AG---AC-TAG---C-CTGAA-GCGCTTTGA-TGGGACCGG-AGATGAGCAAA-AAT-----------CACCAAA---AATGGCCGAAAAATGGCGAAT--T-------TTCCAAACT------------------TTTCTG-----------------GTCCTCCGGGTA-GGG-GCGTTCTGCGAAAAT--C--GAAAAATGGGTG--------CAGAAATCCCGTTCATTTT----------------------------------------------------------------------------------------------------------------------------------------------------------------------------------------------------------------------------------------------</ns2:sequence><ns2:name>KY950662.1_Leishmania_donovani_strain_MHOM/ET/2009/GR361_minicircle_DNA_genomic_sequence;_kinetoplast</ns2:name></ns2:Sequence><ns2:Sequence dsseqid="sq740" id="sq739"><ns2:sequence>-----------------------------------------------------------------------------------------------------------------------------------------------------------------------------------------------------------------------------GGGG-TTGGTGTAAAATAGGGCCGGGTGGTGGCTGGAAT-TGGG---------CTTCCC-TGGGCTGGAGTGGGCTGAA-ACCCTGG-------------------GTCCAG--AGGCTTGTTTTTGG--GTTT-G-GCTGGG-GTTTGG-TGT----TTGG-GA-TTGTGGTGT-GGGCGTTGGTTTTGCTG-G-TTTGG-CTT-TCTTTT-----G--GGGTG-G--TTGT--GG-TT--GT------------ATTGGGCT-TGAG-TGCTCTTGG-A-ATATTGA-GTG--------TGGATGTGTTG-TGGATAGGATTTATTGATGGATTGGATT--GCGTGGGGG-----TGTGCCGA-TGATT-TGTG-ATTA--TTTATAT--A--GAGTTGGATAA--------CT-CGGTGTTA--GG-GGTACTCCAAT-G-TGCCT--ACAGC-GCTGAATAGC-CCGAA-T-AAA------GGGATA--TCT--A----AAGTGAAC---TATAGTGAAC--G--A---TAGATAC--CTT-AGGGGT-ATTA-G---------------GA-T--AGTT----TA----TAGCCGAAGCCGAAGACT--ATCGTAAAAGAT-G--GTCG----GGCGGT-AAAGG--G--GCT----GAGAGTA-TACGTGC----TATTAT----ATGTCTG--ATA--TTTGA-TT-CTAT------TTTTT----------------GTGG--------C----------AATGATTG-TCTAC--TAA------TG-TGTGTA------CTA--GGTGATGTT--TATCGATGGCAT--C---GACG--TACTAC-CT-TCTC-T----AAAGA-ACTC---TT-ACGAATTGC----AAT-TAA-G-GA---TT---TT-TGT---G-TGGGA-TGGGTTGAT-AGGTTGGAA-AATGCTCTGAA-AAA-----------CGTCGAA---AATCTCGAAAAATAGCCCAAA--A-------TTCCAAACT------------------TTTCTG-----------------GTCCTCCGGGTA-GGG-GCGTTCTGCGAAAAC--C--GAAAAATGGGTG--------CAGAAATCCCGTTCATTTT----------------------------------------------------------------------------------------------------------------------------------------------------------------------------------------------------------------------------------------------</ns2:sequence><ns2:name>KY950663.1_Leishmania_donovani_strain_MHOM/SD/99/LEM3799_minicircle_DNA_genomic_sequence;_kinetoplast</ns2:name></ns2:Sequence><ns2:Sequence dsseqid="sq742" id="sq741"><ns2:sequence>----------------------------------------------------------------------------------------------------------------------------------------------------------------------------------------------------------------------------GGGTG-TTGGTGTAAAATAGGGCCGGGTGGTGGCTGGAATTGGCTAGTT---------TG-GCTGGAATTAACGC---GT-CTGGAGG-------------------CCTTGG--TGGTCGGGTTTTAG--CTTGGG-TGGGGT-TTAGAT-GGT----GAAT-TT-CTTGATTTG-GGGCCTTTGATTGCTTG-G-ATTTT-TTG-GTGGGG-----T--GGGAT-T--TTATG-GC-TT--GGCCT-GGATGTTTATTGGTGG-GGG--TTGAGTTTG-G-TTGTTCT-GGT-----------TGGGATTG--G--TTCTGGGTTTGTACGGGTCTGGCGGCCGTGGACTT-----GGTTGGCT-AGAGC-GTTG-GTGG--GTTAAC------GTG----AGGGGTT------T-GGGGGTT---GC-CCTTAGTGGCT-T-ACTCA--TCATT-GGGGTTGATA-TATAG------A----ATAAGT---TAT--A----TATTAACT---TATTGTCTTG--G--C---TAAGAGG--TCT-CTCGGC----A-GTA---ACTTTAGT--GC----TGCTTA--TA--TAATATT---GGATGATAGG--GCTGACACTGAG-T--CGTTAT----AAGT-AACGG--T--AGG----TA-CTGA-TATAAGACGGTGAGGCA----TCTATAT--AAA--TCCAA-TC-ATAC----------AC-GTTA-TC---TTGCACTA--------T----------ATTCTTAC-AATTT--TGCA-----TT-ATAGTA------GAG--TTTGATAGA--TGGTG--AA------------------CTT-AT-AACT-A----AGGGT-A---CGTAT-GTTCCTTCCAGTAGGA-TGC-C-TG---TG---GC-ATT---A-TGAA--TTCCGATTT-TTGGATGGA-AAGTCCTGAAA-ATA-----------TGGCGAA---AAAAGCTAAAAAATGCCGAAA--A-------ATCCAAACT------------------TTTCTG-----------------GTCCTCCGGGTA-GGG-GCGTTCTGCGAAAAT--C--GAAAAATGAGTG--------CAGAAATCCCGTTCATTTT----------------------------------------------------------------------------------------------------------------------------------------------------------------------------------------------------------------------------------------------</ns2:sequence><ns2:name>KY950664.1_Leishmania_donovani_strain_MHOM/SD/97/LEM3427_minicircle_DNA_genomic_sequence;_kinetoplast</ns2:name></ns2:Sequence><ns2:Sequence dsseqid="sq744" id="sq743"><ns2:sequence>-----------------------------------------------------------------------------------------------------------------------------------------------------------------------------------------------------------------------------GGGG-TTGGTGTAAAATAGGGCCGGGTGGTCCGGGAATTTCGGGGGAAATTGGCCTTCC-TGGGTTGGATTGGCTGTTC-TGGGTTGGGCTGGGCTGAAACCCTGGGTCTGG--AGGCTTGTTTTTGT--ATAT-G-CTGGCT-TTTTAG-GTG----GTTT-GA-TGATTCTAA-TTTC--------------------------TTTAAT-----T--TCACG-A--GTTGGGGC-GT--GTTTT-GGAATA-TTGGAGGTG-T----TCGCCTTTA-A-TTTGTGG-AGT--------TTTGTTTGGTG--G--ACGGTGTTTGAGGTTGCTTCT--------TGGGTG-----GT-T-TTT-GCAGC-TTGC-TTGG--TCG-G------T--TGGTTTTGGTGTT-GGTTG-GA------------TTTGAT-----A-ATCTT--GGATT-GGTCATTAGGTGGTGG-C-TCTC----TTTAATA--TTA--A----TATTAAAG---GCAGGGGGTT--G--G---TATACGT--TAT-AGCCAT--AGC-GCT---TTAGGATAG-TT-C-GGCTCCGGAGACTAGGTTT------GAGGGCAA--TAGTATACATTA-A--TCTA-----ACTTA-TAATA--T--AAT----AT-ATAA-TAACTGACACTACTCAC----ACGCTAT--AAG--------TA-TTACG-T---TTAATA-T--G--------TATGCT--------A----------TAGTTTTA-ATTTG--TAGG----CTG-TATGTG------TT---AGTAATATC--TATAC--CGATA--T----ATT--TATGGT-TTGGAAT-A----TGCTG-T--GGCAGA-ATTGGAAATTAGTGGA-TTG-T-GG---CG---GG-CGT---A-AGGGT-TGGAGGAAT-TTCTCCGAA-AAAAGTCCAAA-AAT-----------GGGCAAA---AATGGGCAAAAATGGGCAAAA--A-------TCCCAAACT------------------TTTCTG-----------------GTCCTCTGGGTA-GGG-GCGTTCTGCGAAATC--G--GAAAAATGGGTG--------CAGAAATCCCGTTCATTTT----------------------------------------------------------------------------------------------------------------------------------------------------------------------------------------------------------------------------------------------</ns2:sequence><ns2:name>KY950665.1_Leishmania_donovani_strain_MHOM/ET/2010/GR433_minicircle_DNA_genomic_sequence;_kinetoplast</ns2:name></ns2:Sequence><ns2:Sequence dsseqid="sq746" id="sq745"><ns2:sequence>-----------------------------------------------------------------------------------------------------------------------------------------------------------------------------------------------------------------------------GGGG-TTGGTGTAAAATAGGGCCGGGTGGTGGTCGGAAATTGGCTCT----------CC-TGGGCTAGGATGGCTTGAA-ACCCTGG-------------------GTCTGG--CGGCCTGGTTTTGG--TGTT-T-TAGAAA-TTTGCC-TTT----AATT-TC-TGACTTTAG-ATTGCGGGGTT-TGGCG-T-TTTCT-GTG-GGTGTT-----T--GGGGC-G--TGGTT-GG-CG--TTGTT-GGCTGTTTTGAATTGG-AGTT-TGGGGCTTT-T-TATTGGT-TGGTG------TGTG-----------------GATGTTTGATACTCGATTG-GCTGG----------------TA-TGCTC-GTTA---AC--TTTATT---G-GAATTGGGTTGTTGGGG-CTGG-A-TGGGA-------ATTGTTTTTG-A-CCTCT-TAGGGT-TGGACTTTTG-TTTTG-T-GATT----ATATATA--TTA--G----TTATAACT---AATATTGTTA--C-GC---TAGAGTA--ACA-GGT--TTAGGGATTA---GCTTAGCTT-A---------TCTCGGAA---CTATAGTT-ATAATTAT--GATAGCTGGAGTGT--GTAACCTACGACGA-GCTTC--A--TAT----AG-ATG------GTATTATGAGTA-----CATTTAT--TT--GTTCGT-GT-ATTTA-----TTG------CA-TTTTTTT-----G--------AT---------TATTTTCG-TC--G--CTG------TT-TATGAT------C-----TTTTGTTG--TGTCTA-TTTTG------ACTG--TACCTG-GCTGTTG-G----TAGTA-TCCTGAGC----TTGA---CGCTTTA-GC----AG---GA---TT-GGT---A-CTAAA-GGGATGGAG-TTCGCTGAA-AATTCCTGAAA-TTG-----------GGCGAAA---AATGGTCAAAAAATGGTCAAA--A-------ATCCAAACT------------------TTTCTG-----------------GTCCTCCGGGTA-GGG-GCGTTCTGCGAAAAT--C--GAAAAATGGGTG--------CAGAAATCCCGTTCATTTT----------------------------------------------------------------------------------------------------------------------------------------------------------------------------------------------------------------------------------------------</ns2:sequence><ns2:name>KY950666.1_Leishmania_donovani_strain_MHOM/SD/98/LEM3570_minicircle_DNA_genomic_sequence;_kinetoplast</ns2:name></ns2:Sequence><ns2:Sequence dsseqid="sq748" id="sq747"><ns2:sequence>-----------------------------------------------------------------------------------------------------------------------------------------------------------------------------------------------------------------------------GGGG-TTGGTGTAAAATAGGGCCGGGTGGAGGGGGAATTTCGGCCATTT-----------TTGGCTGGCCCTGGCTTTTTATACGGG-------------------GTTGGA--GGCCTTGTGGTGGG----AC-T-CCGGCT-TGGGAG--CT----GCTT-----------TG-GAGGCTTATTTTAACAG-T-TTTGG-TGG-CTTAAA-----T--GGCT-----TTGGG-GT-TA--AGTTT-TTGGGCTTTGAACTGG-GG---TGGAGCGGT-TGGTTGATG-GAGC-------TGGACACGTTG-GG--TGGTTGGTTTGGATGGGTGGTCA-----TCGCCCT-----CATGGGGT-TGGGA-TTTGGGTTT-------GG--T-TGGGCGTTCGTGTGCTGGAGTT-G--GATT---GG-ATTCCTTGGTT-A-GGGGT-TAGGGT-TAGTAAGGAT-AGGTT-G-AGAA----AGGGATA--TTA--A----TATTAAAG---GGGG-AGGGG--T------TTGGTTA--ACT--TTACGTAGGCC------TCAGCCGCC--A----TGTAGTTATTTAT--TTAT-GT--CAGCACGT--CGGT---A-CGG-G--ACTCATGGGAATAG-AAG----G--AAT----GAGGTA---------CGAATGAGGG----CTAATGG--GTC-CTATGA-GT-TAGGG-----CTGG-----CA-TAC---TCGTCTA--------G----------CCTACTCC-ACTAC-GCATT-----CA-TGTGTA------GGGGATGTGCTGGC--GGTGA-CTGA--------CCTA--AAGGCT-CAGAGTA-C-------AA-CTTACCACT-AAAGCT----ACTCAA-TG--C-TA---AG---CG-CAT---T-ATGAA-AATGATTTT-TTGGTCGGG-AATTGGTCGAA-AAT-----------GCCGAAA---AAACGCCGAAAATAGTCCAAA--A-------TTCCAAACT------------------TTTCTG-----------------GTCCTCCGGGTA-GGG-GCGTTCTGCGAAAAT--C--GAAAAATGGGTG--------CAGAAATCCCGTTCATTTT----------------------------------------------------------------------------------------------------------------------------------------------------------------------------------------------------------------------------------------------</ns2:sequence><ns2:name>KY950667.1_Leishmania_donovani_strain_MHOM/ET/2009/LDS_005/09_minicircle_DNA_genomic_sequence;_kinetoplast</ns2:name></ns2:Sequence><ns2:Sequence dsseqid="sq750" id="sq749"><ns2:sequence>----------------------------------------------------------------------------------------------------------------------------------------------------------------------------------------------------------------------------GGGGT-TGGTG-TAAAATAGGGCCGGGTGGAGGGGAATT---TCGGGGTTCGGACGCCTG-TGAATACGGCCTGGGTGGG-GACTCTG-------------------GAGTGG--GCTGTACTTGTATG--CGTT-T-TTTAGG-CCTGAC-TTG----GGCT-TG-GAAGGTG---------GTTGTGGGAGG-CTGGTTG-GCG----------CTGTTTGAA--G--TGGTG-GC-C-G-GCCCT-TTAGATAGTTGATAT---TTG-TTTTTGACT-G---AATTG-GTTCGGTTG---------------------GGT------ATACGTTATTTGGATTGGATTTGG-----ATTGGAT-TTGGA-TTTTA-ACG--CGGTTGG--A-GGCTTGATTTG-AGTTGGGG------AGTT---TA-TGGGATGGTTT-T-GGATG-TTAGGT-TGGAATGT-G-G-CT-----TCC----TTTAATA--TGA--A----TATTA---------GTTGGAA---CGATGCGTTAGTT--TGT-TCCA----CG-------------GGAG-ATGCCTTAGAACTTTAGGCG-GGAGGTAC-TATATTAT--CGGTAGTATAAT-A----TTATAAGTATAC-AGTATAGA--TAG--------------------TCGTTAATT----GTATTCT--A---TTGTAG-AT-CTATG-----TTAC------A-GTGT-ATAGTCTA--------T----------GAACTTGC-TA--G--ATAT-----AG-TTTGTA------TTTGATATTGTAAT--GATACTGATA--------GAGT--GTACCT-ATCACTA-G------TAT-A-----------GATGTAGCTGAAGC-TTC-T-TA---AA---CG-GGT---G-GGAAT-GGGTGTGAG-GGCCGGAGG-GGATGATGAAA-TTT-----------GCCGAGA---AATAGCCAAAAATAGGCCAAA--A-------ATCCAAACT------------------TTTCTG-----------------GTCCTCCGGGTA-GGG-GCGTTCTGCGAAAAC--C--GAAAAATGGGTG--------CAGAAATCCCGTTCATTTT----------------------------------------------------------------------------------------------------------------------------------------------------------------------------------------------------------------------------------------------</ns2:sequence><ns2:name>KY950668.1_Leishmania_donovani_strain_MHOM/ET/2009/GR356_minicircle_DNA_genomic_sequence;_kinetoplast</ns2:name></ns2:Sequence><ns2:Sequence dsseqid="sq752" id="sq751"><ns2:sequence>-----------------------------------------------------------------------------------------------------------------------------------------------------------------------------------------------------------------------------GGGG-TTGGTGTAAAATAGGGCCGGGTGGTGGCCGGAAA-TGGG---------CTCCCC-TGGGCTGGATTGGTCTGAA-ACCCTGG-------------------GTCCTG--GGCGTACTTTTGGA--GGTG-G-CTGGCT-TTTCTC-TTT----AAAA--T-TTGACTTTA-AAGTGGTGGATTTGGTG-G-GCTGG-G-G-CCTTTG-----G--CGTG-------CA--TG-AT--TGG-C-TGGTC-TCGGGCGGCT-TGGC-TTGACTTGG-T-GGGCT-G-GGG--------T----ACTTTG-TATTTTATGATCGCGTGCGGGTTGTTAT--TTGTCGTGG-----GGTAG------ACG-GGTG-TTTG-----------G--GGATTGGTGG-----------------TT---GG-CGTTGGCG---------CA--TTGAT-GGGCTTCGAT-ATGAT-T-GGAG----TTTAATA--TAT--A----GAATAAGT---TTAATATCAA--A--G---GGGGAGG--CTT-TGGGGT-TTAA-ACT---TATGTG-GC-TT-T--AGCC----TA----TATAGCTACAGCGTCTAT--AGTATATTTTAG-C--TTAACG--TCCTGG-TAAGG--T---------------T-ACAGTTA----TTGTAA----AGTTAGG--CTA--TCTAT-AC-GTACA-T---TTGTC---------TTTCTTATTTG--------T----------GATCTATG-TATAA--TG------------CGTA------TTA--TGTGATGTC--TAGAGTTATGTT--A---GAGT--GTCTGT-TA-GACG-T----ATATT-CCTA---TC-ACTA------AAGTGA-CAG-T-TT---CT---AT-AGA---A-TTACA-ATTGTGGGA-ATTTGGTTG-GAATGCGTCGA-AAA-----------TTGATAA---AAATCCTAAAAATAGCCCAAA--A-------AACCAAACT------------------TTTCTG-----------------GTCCTCCGGGTA-GGG-GCGTTCTGCGAAAAC--C--GAAAAATGAGTG--------CAGAAATCCCGTTCATTTT----------------------------------------------------------------------------------------------------------------------------------------------------------------------------------------------------------------------------------------------</ns2:sequence><ns2:name>KY950669.1_Leishmania_donovani_strain_MHOM/SD/98/LEM3585_minicircle_DNA_genomic_sequence;_kinetoplast</ns2:name></ns2:Sequence><ns2:Sequence dsseqid="sq754" id="sq753"><ns2:sequence>-----------------------------------------------------------------------------------------------------------------------------------------------------------------------------------------------------------------------------GGGG-TTGGTGTAAAATAGGGCCGAGGTGGTGGCTGGA---------AATGGGCTTCCC-TGGGCTGGGGTGGGTCGGA-ACCCTGG-------------------GCCTGG--AGCTTG-TATGGTG--TGG-------------TTTG-GGG----GTTT-GG-GTTTGAATT--TT-GGTCTTTTAGG-------GCG-GGC-GTTTATG-GTTTGGGGTT--T--GGTAA-GA-TGG-TTTCT-TTTAAAGGGGTTTGG---GCA-TATATGGCG-T-GTTTGTC-TGTACGCTTG-G----TGG--C--C--GTGACG------CTGGCTGGCCTTTGCTTGAGTTGG-----GTGGGGT-TGATAGCTTTCGTGT--GGA--TT--G-GGGCGTGACGGTGGATGTGGTT-TGACTCT---TG-GGGTTGGTTTT-A-ATGCT-TTGACC-CTTCATTG-G-G-TTG----GTA----TATAGAA--TAA--G----TTATATAT---TAACTTG------TTGTCTTAGG-TA--AGA-GGTCTCTCGGCAGTA---ACTTTAGTG-CTGCTTATTATATATAGGGC-GTTGACGC-TGAATATA--GTAGTAGCTAAA-G----C--GCTGGTAAG-TGC----T--GAT----ACTACG----ACA----TTGAAGCT----GTTGACT------AGACCT-AT-GTGTG-----TTAT------T-TCGT-ACTATTGT--------C----------TTCCAA----C--T--CTGC-----AT-TATAGT------TTGTATT-----TG--TGTGTGGTAG--------ACTT--ACGTGT-TAGAGTA-C-----ATAT-GATCCTTCC-AGTGGGAATGCCTAGG-GCA-T-TA---TG---GG-TGT---T-AATTT-TTGGTTTTG-AAGTGTTGG-GATATTCCGAA-AAT-----------ATCCAAA---AAGTCCCAAAAACGAGCTAAA--T-------TTCCAAACT------------------TTTCTG-----------------GTCCCTTGGGTA-GGG-GCGTTCTGCGAAAAT--C--GAAAAATGGGTG--------CAGAAATCCCGTTCATTTT----------------------------------------------------------------------------------------------------------------------------------------------------------------------------------------------------------------------------------------------</ns2:sequence><ns2:name>KY950670.1_Leishmania_donovani_strain_MHOM/ET/2009/AM421_minicircle_DNA_genomic_sequence;_kinetoplast</ns2:name></ns2:Sequence><ns2:Sequence dsseqid="sq756" id="sq755"><ns2:sequence>-----------------------------------------------------------------------------------------------------------------------------------------------------------------------------------------------------------------------------GGGG-TTGGTGTAAAATAGGGCCG-GGTGG-TTCGGGGAATTCGCT--------------------GGGTTGGCTGAAA-----------------------------ATAG---GCCTCCTAGCCCG-TATAA-T-TCGGGG-GTCATA--GC----TGTT---TGGAGCAGGT-TGAGCTTTATTTCTCTT-T--GCT--TGG-GTGG-G-----G--TTATG-G--TATTT-GA-TG--CTATA-TTG-G-------GCTT-TGAA-TTTGGTGTT-T-TTGACTT-TCATGCGTTT-AATTTGTG--C--T--TATTTATTTATAAATGTTGGTGTGCACGTAGT--T-----GGACACTT-TGGTG-TTATGTGCC-------TC--CGGCGAAGGTCTTTCGTTGGCCGG-GGAGTTGG---C-TATAGGTCCTT-A-GGCTA-TAG--G-TGACGTAT----GGGT-C-AT--------AAG---------------AATAAA--------GGCCTT--T-TA--TATTGGTA--TAT-AGGCGGTAGGGCAA----TCGGTGAG---ACT-TCAGCGATGT-------CTA-ATAGACTGGTAA--GAG----GATTA-G--GCCCGTAAGTT-GA-TAT----A--CGT----CT-GTCT-ATATACT-------CTG----TACTACT--AC--TTTGAT-TT-TGC-----------CG-TGTG-AGCT-ATACATTG--------TT---------AGTAATTG-TGGTTGGGTGTA---CTC-GTTAGA------TAGACTACCTCGTG--TATATACTTTTG-------C-----CTTC--AGCTGGA-G---CTCCTA-CGGAGGCGC-AGCATTG--GATTTTGGTGCTG-TG---GG---GT-G-G---A-AAACGCT-----GGG-ATGGTTGTA-TTTTGGTGGGA-AAA-----------AGCTCAA---AAATGACCGAAAATGGGGAAT--T-------TTCCAAACT------------------TTTCTG-----------------GTCCTTCAGGTA-GGG-GCGTTCTGCGAAAAT--C--GAAAAA-TGGGT-------GCAGAAATCCCGTTCATTTT----------------------------------------------------------------------------------------------------------------------------------------------------------------------------------------------------------------------------------------------</ns2:sequence><ns2:name>KY950671.1_Leishmania_donovani_strain_MHOM/ET/2010/AM546_minicircle_DNA_genomic_sequence;_kinetoplast</ns2:name></ns2:Sequence><ns2:Sequence dsseqid="sq758" id="sq757"><ns2:sequence>-----------------------------------------------------------------------------------------------------------------------------------------------------------------------------------------------------------------------------GGGG-TTGGTGTAAAATAGGGCCGGGTGGGTCGGGGAATTCGGGGAAATTGGCTC-TCC-TGGGCTGGAGTGGGTTGAA-ACCCTGG-------------------GTCTGA--CGGCTTGTTTTTGC--TTCG-G-CTAGGA-TTTCTC-TTT----AATT-TT-TGTCTTTTA--AATTGAGGATTTGGTG-GGATTTC-GGA-GTTGATG----T--TGCCG-T--G-TAG-GA-TTG-GATGT-TTGGGGGTGGT-GGC--TGT--TTTGGGATT-T-ATTGTTT-ATTT--------GATAAAC-----T--TTGGTATTTTTAATTT-TGATGGTGTGGTGGCGTT------GGGGACT-TGGTT-TTTGGTTTG--GGGTTTT--A-GAGTTTGGATTCTCATGGAT------GATT-------GGTTTAGTTT-G-CGCCG--CA-GG-TCGGGCTGAT-ATTAA-A-GGTA----ACTAATA--TTA--G----CTTTATAT---AGAGGCCTGT--A--G--ATATATGG--TAT--GACGT------------TCGTAACAG-CTG---GGCGTCTATTAGAT-ATAACGGG-CATGTTGT--AAACAGGCATA-------GAGTTATATTAT-AG-----G--TTA----CG-ATGA-GACTTCAAGTTAGA-CC----TACATAC--ACA-CTATTT-AT-GTCAA-----GTT------TC-T-------GTTTG--------CT---------AGTTTTA--AGTAT--TGGT-----GT-TATTTA------CA----GTTTGAGT--TATATAGCATAC--A---GTTC--CACAGT-ATATATG-T----TGC-T-ACTACTGAT-TGGGAG--CTGCTAAA-GCA-T-TC---AG---TT-GAT---G-GGAGT-TGGGCATAA-AGCCGTCGG-AATTTATCAAA-AAT-----------CGTCAAAAATCG---TCAAAAATCGTCCAAA--A-------TTCCAAACT------------------TTTCTG-----------------GTCCTCCGGGTA-GGG-GCGTTCTGCGAAAAT--C--GAAAAATGAGTG--------CAGAAATCCCGTTCATTTT----------------------------------------------------------------------------------------------------------------------------------------------------------------------------------------------------------------------------------------------</ns2:sequence><ns2:name>KY950672.1_Leishmania_donovani_strain_MHOM/ET/2010/GR378_minicircle_DNA_genomic_sequence;_kinetoplast</ns2:name></ns2:Sequence><ns2:Sequence dsseqid="sq760" id="sq759"><ns2:sequence>---------------------------------------------------------------------------------------------------------------------------------------------------------------------------------------------------------------GGAAT-TC-GATTGGGAT-ATGGTGTAAAATAGGGCCGGGGTGGTCCGGGGAAATTGG-------------------CTAGATCCCGCGTGAA-ACCCTGG-------------------GTCTGG--AGGCTTGTTTTCGG-TGGTG-T-TAGGAT-TCCTCT-TTA----ATTT-TT-GGGCTTTAA-TTGTTGTGT-TTTGCTG-G-TGTAG-CGG-TTGTGG-----G--TGTG--G--GATTG-TG-GG--G-TGC-GCTGGGTTTGGAGTTG-TGT--TTGGATGTT-G-GTGGTTC-GCTTGG-----ATTTT-GT-----T--TT-GGGGTGTGG-GGTGTGG-TGG-GATTGGTGTA-----TGTGGTTT-TTGGG-GTTGGAGGCG-GTGATGT--GGGTGTTGGGTGCTGTTTGGGATA-C--GTTGGT-TG-GCTTTGTGGGT-T-----G--GACAA-TGCTTTCT-G-GGGTG-C-TTTC----TTTAATA--TTT--A----TATATATT---GGGCTTGTTT--T-GC---TAATGT---TTT-AACATA--TTA-------TAGACACGG-GGT---AACTGATGAGAAT--ATG--GTG-GTCAGTGT--GAAG---CCTCG-T--GTAGATGTTTTAGG-TGTCC--G--GCT----AGGTT-------GTAGATA---GAT----AACCTAT--AA--GCTGGT-CA-TTACA-----CCGG-----TA-GTTT-ATGCATTT--------T----------CGTTCAT--TTT-A--TTCT----ATT-TTTGTG------TTAAGTTTCGT-AG--TGTATAGAT----------GTA--CTTTAT-CGCTAAA-G------TGT-ACTACATA----TGCC---TGCTGCC-TAC-C-TA---GG---GT-AGG---T-GTGGT-GTGGGAAAT-TGTGTCCAA-AATGGGTCAGA-AAA-----------TCCTAAA---AATCCCGAAAAATGTGCCAAA--A-------ATCCAAACT------------------TTTCTG-----------------GTCCTCCGGGTA-GGG-GCGTTCTGCGAAATC--G--GAAAAATGGGTG--------CAGAAATCCCGTTCATTTT----------------------------------------------------------------------------------------------------------------------------------------------------------------------------------------------------------------------------------------------</ns2:sequence><ns2:name>KY950673.1_Leishmania_donovani_strain_MHOM/ET/2009/LDS_373/08bm_minicircle_DNA_genomic_sequence;_kinetoplast</ns2:name></ns2:Sequence><ns2:Sequence dsseqid="sq762" id="sq761"><ns2:sequence>----------------------------------------------------------------------------------------------------------------------------------------------------------------------------------------------------------------------------GGGGT-TGGTGTAAAATAGGGCCGGGGTGGAGGGGGAATTTCGGCCATTT-----------TTGGCTGGCCCTGGCTTTTTATACGGG-------------------GTTGGA--GGCCTTGTGGTGGG----AC-T-CCGGCT-TGGGAG--CT----GCTT-----------TG-GAGGCTTATTTTAACAG-T-TTTGG-TGG-CTTAAA-----T--GGCT-----TTGGG-GT-TA--AGTTT-TTGGGCTTTGAACTGG-GG---TGGAACGAT-TGGTTGATG--GGC-------TGGACACGTTG-GG--TGGTTGGTTTGGATGGGTGGTCA-----TCGCCCT-----CATGGGGT-TGGGA-TTTGGGTTT-------GG--T-TGGGCGTTCGTGTGCTGGAATT-G--GATT---GG-ATTCCTTGGTT-A-GGGGT-TAGGGT-TAGTAAGGAT-AGGTT-G-AGAA----AGGGATA--TTA--A----TATTAAAG---GGGG-AGGGG--T------TTGGTTA--ACT--TTACGTAGGCC------TCAGCCGTC--A----TGTAGTTATTTAT--TTAT-GT--CAGCACGT--CGGT---A-CGG-G--ACTCATGGGAATAG-AAG----G--AAT----GAGGTA---------CGAATGAGGG----CTAATGG--GTC-CTATGA-GT-TAGGG-----CTGG-----CA-TAC---TCGTCTA--------G----------CCTACTCC-ACTAC-GCATT-----CA-TGTGTA------GGGGATGTGCTGGC--GGTGA-CTGA--------CCTA--AAGGCT-CAGAGTA-C-------AA-CTTACCACT-AAAGCT----ACTCAA-TG--C-TA---AG---CG-CAT---T-ATGAA-AATGATTTT-TTGGTCGGA-AATTGGTTGAA-AAT-----------GCCGAAA---AAACGCCGAAAATAGTCCAAA--A-------TTCCAAACT------------------TTTCTG-----------------GTCCTCCGGGTA-GGG-GCGTTCTGCGAAAAT--C--GAAAAATGGGTG--------CAGAAATCCCGTTCATTTT----------------------------------------------------------------------------------------------------------------------------------------------------------------------------------------------------------------------------------------------</ns2:sequence><ns2:name>KY950674.1_Leishmania_donovani_strain_MHOM/ET/2010/GR430_minicircle_DNA_genomic_sequence;_kinetoplast</ns2:name></ns2:Sequence><ns2:Sequence dsseqid="sq764" id="sq763"><ns2:sequence>-----------------------------------------------------------------------------------------------------------------------------------------------------------------------------------------------------------------------------GGGG-TTGGTGTAAAATAGGGCCGGGTG----------GTGGCCGGAAATGGGCTCCCC-TGGGCTGGATTTTGGAATT-TATACGG-------------------GTCTGG--AGGCTTTGTTGTGC--GGTN-T-GAGATT-TTGGAG-CTT----TGAA-TT-GGCTTGATT-TTTGGGAT-TGC-ACAC-G-TATTT-TGG-CTCTGG-----T--AGCTG-G--GTTG--GC-CC--TTTGG-GGTTGGGGATTTGGAG------TTGATTTTG-C-CT-TACA-CGTTGT-TTGATGTGGATACTA-CGTGGGTTGGTTTTGG-GGG-TTGT-------ATTGTTA-----TT-----A-TTGTC-TTGG-CTGG--ATT-----------TTGGGCGTGTTGAGCGTTT-ATGGGTTC--AA-GGCGTTCAG-G-G-TGGCT--AACG--TGTGGGGCTGACTCTT-G-CTTG----CTTAATA--TTT--A----TATTAGTT---ATGACTGTTG--T-GC---TATTGTT--CGG-G---AA--CTC-GCA---TAGGAGTCG-GTTG--GACATATTCATCTATATGGACTGCTGACTTGG--CCTAT-AGTTTG-T--CGGTAG--TGTGGT-AAGGT--G--AGT----TA-ATAC-GAGCCTATTAA----TA----CACGCGG--ACG-ATTATA-TT-TACTC-T---TTTGGC-T--A-----------TTT--------T----------TACATTTG-GATTT--GGTT-----TT-AGTTT-------GAT--GGTGTAGTC--TATAT--AGAGA--T----A-G--TAGACT-GT-AATA-C----TGCTTACCTAAAGGT-CTG------------T-GCT-C-CT---GC---GG-GAG---T-GCAAA-TTGGATTTA-TTTCTGAAA-ATTGGGGGATT-TTG-----------GTCCGGA---AAACGCTAAAAATGGGGGATT--T-------TTCCAAACT------------------TTTCTG-----------------GTCCTTCGGGTA-GGG-GCGTTCTGCGAAAAC--C--GAAAAATGGGTG--------CAGAAATCCCGTTCATTTT----------------------------------------------------------------------------------------------------------------------------------------------------------------------------------------------------------------------------------------------</ns2:sequence><ns2:name>KY950675.1_Leishmania_donovani_strain_MHOM/SD/96/LEM3196_minicircle_DNA_genomic_sequence;_kinetoplast</ns2:name></ns2:Sequence><ns2:Sequence dsseqid="sq766" id="sq765"><ns2:sequence>-----------------------------------------------------------------------------------------------------------------------------------------------------------------------------------------------------------------------------GGGG-TTGGTGTAAAATAGGGCCGGGTGGAGGGGGAATTTCGGCCATTT-----------TTGGCTGGCCCTGGCTTTTTATACGGG-------------------GTTGGA--GGCCTTGTGGTGGG----AC-T-CCGGCT-TGGGAG--CT----GCTT-----------TG-GAGGCTTATTTTAACAG-T-TTTGG-TGG-CTTAAA-----T--GGCT-----TTGGG-GT-TA--AGTTT-TTGGGCTTTGAACTGG-GG---TGGAGCGGT-TGGTTGATG-GAGC-------TGGACACGTTG-GG--TGGTTGGTTTGGATGGGTGGTCA-----TCGCCCT-----CATGGGGT-TGGGA-TTTGGGTTT-------GG--T-TGGGCGTTCGTGTGCTGGAGTT-G--GATT---GG-ATTCCTTGGTT-A-GGGGT-TAGGGT-TAGTAAGGAT-AGGTT-G-AGAA----AGGGATA--TTA--A----TATTAAAG---GG-G-AGGGG--T------TTGGTTA--ACT--TTACGTAGGCC------TCAGCCGCC--A----TGTAGTTATTTAT--TTAT-GT--CAGCACGT--CGGT---A-CGG-G--ACTCATGGGAATAG-AAG----G--AAT----GAGGTA---------CGAATGAGGG----CTAATGG--GTC-CTATGA-GT-TAGGG-----CTGG-----CA-TAC---TCGTCTA--------G----------CCTACTCC-ACTAC-GCATT-----CA-TGTGTA------GGGGATGTGCTGGC--GGTGA-CTGA--------CCTA--AAGGCT-CAGAGTA-C-------AA-CTTACCACT-AAAGCT----ACTCAA-TG--C-TA---AG---CG-CAT---T-ATGAA-AATGATTTT-TTGGTCGGG-AATT-GTCGAA-AAT-----------GCCGAAA---AAACGCCGAAAATAGTCCAAA--A-------TTCCAAACT------------------TTTCTG-----------------GTCCTCCGGGTA-GGG-CCGTTCTGCGAAAAT--C--GAAAAATGGGTG--------CAGAAATCCCGTTCATTTT----------------------------------------------------------------------------------------------------------------------------------------------------------------------------------------------------------------------------------------------</ns2:sequence><ns2:name>KY950676.1_Leishmania_donovani_strain_MHOM/ET/2009/GR353_minicircle_DNA_genomic_sequence;_kinetoplast</ns2:name></ns2:Sequence><ns2:Sequence dsseqid="sq768" id="sq767"><ns2:sequence>-----------------------------------------------------------------------------------------------------------------------------------------------------------------------------------------------------------------------------GGGG-TTGGTGTAAAATAGGGCCGGGTGGGCCGG-GGAATTCGGGAAATTGGCTC-TCC-TGGGCTGGAGTGGGTTGAA-ACCCTGG-------------------GTCTGA--CGGCTTGTTTTTGC--TTCG-G-CTAGGA-TTTCTC-TTT----AATT-TT-TGTCTTTTA--AATTGGGGATTTGGTG-GGATTTC-GGA-GTTGATG----T--TGCCG-T--G-TAG-GA-TTG-GATGT-TTGGGGGTGGT-GGC--TGT--TTTGGGATT-T-ATTGTTT-ATTT--------GATAAAC-----T--TTGGTATTTTTAATTT-TGATGGTGTGATGGTTGT------GGGGACT-TGGTT-TTTGGTTTG--GGGTTTT--A-GAGTTTGGATCCTCATGGAT------GATT-------GGTTTAGTTT-G-CACCG--CA-GG-TCGGGCTGAT-ATTAA-A-GGTA----ACTAATA--TTA--G----CTTTATAT---AGAGGCCTGT--A--G--ATATATGG--TAT--GACGT------------TCGTAACAG-CTG----GCGTCTATTAGAT-ATAACGGG-CATGTTGT--AAACAGGCATA-------GAGTTATATTAT-AG-----G--TTA----CG-ATGA-GACTTCAAGTTAGA-CC----TACATAC--ACA-CTATTT-AT-GTCAA-----GTT------TC-T-------GTTTG--------TT---------AGTTTTA--AGTAT--TGGT-----GT-TATTTA------CA----GTTTGAGT--TATATAGCATAC--A---GTTC--CACAGT-ATATATG-T----TGC-T-AATGCTGAT-TGGGAG--CTGCTAAA-GCA-T-TC---AG---TT-GGT---G-GGAAT-TGGGCATAA-AGCCGTCGG-AATTTATCAAA-AAT-----------CGTCAAAAATCG---TCAAAAATCGGCCAAA--A-------TTCCAAACT------------------TTTCTG-----------------GTCCTCCGGGTA-GGG-GCGTTCTGCGAAAAT--C--GAAAAATGAGTG--------CAGAAATCCCGTTCATTTT----------------------------------------------------------------------------------------------------------------------------------------------------------------------------------------------------------------------------------------------</ns2:sequence><ns2:name>KY950677.1_Leishmania_donovani_strain_MHOM/SD/43/Khartoum_minicircle_DNA_genomic_sequence;_kinetoplast</ns2:name></ns2:Sequence><ns2:Sequence dsseqid="sq770" id="sq769"><ns2:sequence>-----------------------------------------------------------------------------------------------------------------------------------------------------------------------------------------------------------------------------GGGG-TTGGTGTAAAATAGGGCCGGGTGGGCCGGGGAATTCGGGGAAATTGGCTC-TCC-TGGGCTGGAGTGGGTTGAA-ACCCTGG-------------------GTCTGA--CGGCTTGTTTTTGC--TTCG-G-CTAGGA-TTTCTC-TTT----AATT-TT-TGTCTTTTA--AATTGGGGATTTGGTG-GGATTTC-GGA-GTTGATG----T--TGCCG-T--G-TAG-GA-TTG-GATGT-TTGGGGGTGGT-GGC--TGT--TTTGGGATT-T-ATTGTTT-ATTT--------GATAAAC-----T--TTGGTATTTTTAATTT-TGATGGTGTGGTGGCGTT------GGGGACT-TGGTT-TTTGGTTTG--GGGTTTT--A-GAGTTTGGATTCTCATGGAT------GATT-------GGTTTAGTTT-G-CGCCG--CA-GG-TCGGGCTGAT-ATTAA-A-GGTA----ACTAATA--TTA--G----CTTTATAT---AGAGGCCTGT--A--G--ATATATGG--TAT--GACGT------------TCGTAACAG-CTG---GGCGTCTATTAGAT-ATAACGGG-CATGTTGT--AAACAGGCATA-------GAGTTATATTAT-AG-----G--TTA----CG-ATGA-GACTTCAAGTTAGA-CC----TACATAC--ACA-CTATTT-AT-GTCAA-----GTT------TC-T-------GTTTG--------TT---------AGTTTTA--AGTAT--TGGT-----GT-TATTTA------CA----GTTTGAGT--TATATAGCATAC--A---GTTC--CACAGT-ATATATG-T----TGC-T-ACTACTGAT-TGGGAG--CTGCTAAA-GCA-T-TC---AG---TT-GAT---G-GGAAC-TGGGCATAA-AGCCGTCGG-AATTTATCAAA-AAT-----------CGTCAAAAATCG---TCAAAAATCGTCCAAA--A-------TTCCAAACT------------------TTTCTG-----------------GTCCTCCGGGTA-GGG-GCGTTCTGCGAAAAT--C--GAAAAATGAGTG--------CAGAAATCCCGTTCATTTT----------------------------------------------------------------------------------------------------------------------------------------------------------------------------------------------------------------------------------------------</ns2:sequence><ns2:name>KY950678.1_Leishmania_donovani_strain_MHOM/ET/2010/GR435_minicircle_DNA_genomic_sequence;_kinetoplast</ns2:name></ns2:Sequence><ns2:Sequence dsseqid="sq772" id="sq771"><ns2:sequence>----------------------------------------------------------------------------------------------------------------------------------------------------------------------------------------------------------------------------GGGGA-TAGGTGTAAAATAGGGCCG-GGTGGTGGCTGGA---------ATTGGC------------TAGTTTGGCTGGAA-TTAACGC-------------------GTCTGG--AGGCCTTGGTGGTC--GGGT-T-TTAGCT-TGGGTG-GGG----TTTA-GA-TGGTGAATT--T--CTTGATTTGGG-----------GCC-TTTGATT-GCTTGGATTTTTT--GGTGG-GG-TGG-GATTT-TATGGCTTGGCCTGG---ATG-TTTATTGG------TGGGG-GTTGAGTTTG-G----TTG--T--T--CTGGTT------GGGATTGGTTCTGGGTTTGTACGG-----GTCTGGC-GGCCGTGGACTTGGT--TGG--CT--A-GAGCGTTGGTGGGTTAACGTGA-GGGGTTT---GG-GGGTTGCCCTT-A-GTGGC-TTACTC-ATCATTGG-G-G-TTG----GTA----TATAGAA--TAA--G----TTATATAT---TAACTTA------TTGTCTTGGC-TA--AGA-GGTCTCTCGGCAGTA---ACTTTAGTG-CTGCTTATATAATATTGGAT-GATAGGGC-TGACACTG--AGTCGTTATAAG-T----A---ACGGTAGG-TAC----T--GAT----ATAAGAC-GGTGA----GGCATCTA----TATAAAT------CCAATC-AT-ACACG-----TTAT------C-TTGC-ACTATATT--------C----------TTACAA----T--T--TTGC-----GT-TATAGT------AGAGTTT-----GA--TAGATGGTGA--------ACTT--ATAACT-AAGGGTA-C-----GTAT-GTTCCTTCC-AGTAGGATGCCTG-TG-GCA-T-TA---TG---AA-TTC---C-GATTT-TTGGATGAA-AAGTCCTG----------AAA-ATA-----------TGGCGAA---AAAAGCTAAAAAATGCCGAAA--A-------ATCCAAACT------------------TTTCTG-----------------GTCCTCCGGGTA-GGG-GCGTTCTGCGAAAAT--C--GAAAAATGAGTG--------CAGAAATCCCGTTCATTTT----------------------------------------------------------------------------------------------------------------------------------------------------------------------------------------------------------------------------------------------</ns2:sequence><ns2:name>KY950679.1_Leishmania_donovani_strain_MHOM/SD/97/LEM3446_minicircle_DNA_genomic_sequence;_kinetoplast</ns2:name></ns2:Sequence><ns2:Sequence dsseqid="sq774" id="sq773"><ns2:sequence>-------------------------------------------------------------------------------------------------------------------------------------------------------------------------------------------------------------------------------------------------------------------------------------------------------------------------------------------GG--AGGCTTGTTTTTAC--GCTG-G-CTGGGT-TTTGCC-TTT----AATT-TT-TGAGCTATA-AAGTGGCT-GTTTTGGC-T-CGTTT-GGG-TTG-----------ACGTT-G--GTCTT-GA-TGT-GTTT---GGGTGGG-----------------GGT------GGGCTTG-TTTGGTGTGG-GCCTTGGT--T--G--GGCTGGCTGTTGC-TTTTGGTGTGG-TGTCTTTT------TGGCGTGA-TGCGG-TGGCC--TC-----GGGC--T-TGAGGTTGATGGTTGCCATGGT-T-GGTGG---CT-CTTTTTGGGGG-C-TGGCT-TTGGCC-TCACTTAC-A-T-AT-----ATA----ACTTATA--TTT--A----TA-----T---TAAGTTATAG--GCCTTAGTGGCTA---GCT-AAGGG-TGGGCCGGA---GGATCTGAT-GAT--ATCTTCGGCGCTACT-AATAAGTTTGTAGGTAA--A-GAGTTTATCG-G----ATTT-AGC--TA-------------------CATTA------AT--ATACACGCT----ATATAGT--ATC-TG---------------------------TT-CATG--CTATTTT--------TGT--C-----AGTGTGAG-TGTGA----GT-----AT-ATTGTA------GTATGATGTGATGT--GT---CGG---T--A---TATA-----GAA-CAATACC-T------TTT--ATAAAGCT--TACTGTTGTGCCGGG-GCA-C-CG---TT---GC-ATA-----AATGG-TTTT------ATGGCATGG-GTGTCCAGAGT-TGT-----------ATCGGAA---AAGCCGGAAAATC--CTAAAA--A-------ATACCCCAA------------------AATC---------------------------------------------------------------------------------------------------------------------------------------------------------------------------------------------------------------------------------------------------------------------------------------------------------------------------------------------</ns2:sequence><ns2:name>MK803363.1_Leishmania_donovani_isolate_STIDH06_minicircle_kinetoplast_sequence</ns2:name></ns2:Sequence><ns2:Sequence dsseqid="sq776" id="sq775"><ns2:sequence>---------------------------------------------------------------------------------------------------------------------------------------------------------------------------------------------------------------------------------------------------------------------------------------------------------------------------------------------------------------------------------------------------------------------------------------------------------------------------------------------------------------CGCTT-GACA-------------------------------------------------------------------------------TC-CACCC-ACCTTTAAA--CC-------------C-CA-TTTCCCAC--TC---GACCAT---TT--GGTATTTTTC-C-GATTTTCGCGGC-GGGATTTCTG-CATAT-G-TATT----GATGTTACGTTA--A----TATGCTAT---CCATACAACT--CA--GCACACACTA--TACAACGCATAACTACATA---TAGT--GAA-CTA---CA--ACGAAACTGT-GTAT-ATTAAT--AAA-----CTACTATACC-GT-ACTATCAATATAACGTTCCG-GC--CCTAG--AT-AAAC-TATATG-TCGCCTATAGAT--ACC------------------T-AAACC-C--TCCTTAA-TCTA-TAT--------CA--------T----------CACAAA------------TT----ACT-TATATA------TATAAAAGTTATTC--TATGGATGAA-C------CCCA--TG-----AGTGCTG-C----GAGCA-ATAA-CGA---TACC-CACCCCAACA-CCTAA-ACCCATC---------------CA-A-CAACGTCCA-ACCCCAGAC-GAAACAACCTC-GTG-----------CCAGTA-----AAC--AAACACTCCAAACAA----------GCA---CCT----------CAAC--CACCCAGCAACTTAAACCGCCACAATCCCAAACC------CCACACCACCCAAAATCAATGTA------TCCATAAACCCCAACTACAATCCAACACCAAAAGC-C-AACCAGCCCCAA-------------CCG----CGCAGGACCATGGTCCAGGCCAATCTCAG------CCCCATGAAGGCC-AA-TATCCGAAATTCCGCACCCGGCCCATTACACATTCAGCT-ATCCCCCCAGTA------------------------------------------------------------------------------------------------</ns2:sequence><ns2:name>MK803364.1_Leishmania_donovani_isolate_STIDH16_minicircle_kinetoplast_sequence</ns2:name></ns2:Sequence><ns2:Sequence dsseqid="sq778" id="sq777"><ns2:sequence>--------------------------------------------------------------------------------------------------------------------------------------------------------------------------------------------------------------------------------------------------------------------------------------------------------------CCCTGG-------------------GTCTGG--AGGCTTTGTTTTTT--GGAT-T-TGAGAT-TTTTTG-AGG----GTTT-TT-GGCTTGTGA-AGTGGCTT-GTTGGGTT-G-GTATT-GGT-GTGTGCT-GC---CTGGTT-C--CTCGC-GG-TGC-TTTT---CTCGGATTGGTTTTGGTTC--TGCGTT------GGTGTTG-GTGAGTATAC-CTCTTTGATTG--G--CGGTGCT---GCCTTGGTG---------------------GCGGGGGT-TGGTG-TTTTA--TA-----CATA--T-GGTTTAGCCCTGGTGTGGGAGG-T-GGGTG---CC-CTTGGATGAA--C-GTAGG-GTGGTG-GAGACTTC-C-C-CT-----TGC----TTTAATA--TTG--A----TA-----T---TAGTTATAAC--ATTGGTGGTTATAG--TGA-TAGTGGCTACAGCCA---AGGGG-T-----A--ACCTA--TAGTTTAT-ATAGGGCGTTAGGCGTA--A-AAGCTACCGA-A----GTATACGT--AG-GTAGT--A--TAT----AGCCTA------TTATACGTCCTAG----ATCTCGT--TAC-AT--AT-TA-TTTTC-----TAT-----TTA-TTGT--CGATTTG--------TTT--T-----TATGTTTG-ATGTT----AT-------------------------------GTG--TA---GTG---T--A---TGTA--TCTAGT-AGCCTGA-T------AAT--ACAGAGTA--CTAACTAGAGCTAAA-GAC-T-G----TT---GC---------CTTGG-TAGGCGTG--AGTTCGGGA--ATTGGGGGAT-TTA-----------GCCGGAA---AATCCTAGAAAAATTCTAGAA--A-------AGCCTCGAA------------------AATGGG-------------------------------------------------------------------------------------------------------------------------------------------------------------------------------------------------------------------------------------------------------------------------------------------------------------------------------------------</ns2:sequence><ns2:name>MK803365.1_Leishmania_donovani_isolate_STIDH07_minicircle_kinetoplast_sequence</ns2:name></ns2:Sequence><ns2:Sequence dsseqid="sq780" id="sq779"><ns2:sequence>------------------------------------------------------------------------------------------------------------------------------------------------------------------------------------------------------------------------------------------------------CTGCA-CTGGGTCGTTGATTT--------------------TAAATGGGTTT-------------------------------GAGG---CT-TGCTCTGGCC-------------------------T----GTTT---AAAGTTGGTT-TGTTTTTATTTGGTTAA-T--AAT--TTG-GTGA-T-----A--TCT----------------T--TTTAT-A-----------AATA-TGTT-TTTGCTTTG-G-AT---TG-GTCAT--------GTTGT---T--T--TTACTGTTTGGAT----TGTTCGGGGTGGATG-------------CTT-GTTTT-GGGCATTAT-------GG--AGGGATTAGACCTGGGCTTGGATA-TGCGGTTTAGGG-TT--TGGAGTT-T-AGGCT-TTATTA-TGCGTTTTGT--GTTA-T-AT--------ATTT----GT------------AT--------TTA-------TT--ATGTAATA--TGT-AATGCCTTTGATCT----TAGGGTTA---GAT-GATAGTTTGG-------ATG-CCTGT------T--CGG----CCGTA-T--T-----AGTGT-GG-GTGTT--T--GAC----GT-GTGA-TGCTTGTGGTAC-GCCG----TTGACAT--AT--TATATT-CT-TGA-----------TT-GTTA-TTTA-----CTTG--------TT---------GGTTTA----------------------TGTTAT------GATCTCAGTGTTTT--ATGGT---GTGA-------ATG---------T--------------TGT-TTTGTATTT-GTCTATAGTTTTA----GA-----------------G-T---T-TTAGA-CCG----------------------------------------------------------------------------------------------------------------------------------------------------------------------------------------------------------------------------------------------------------------------------------------------------------------------------------------------------------------------------------------------------------------------------------------------------------------</ns2:sequence><ns2:name>MN475273.1_Leishmania_donovani_isolate_IQ-Human_minicircle_kinetoplast_sequence</ns2:name></ns2:Sequence><ns2:Sequence dsseqid="sq782" id="sq781"><ns2:sequence>-----------------------------------------------------------------------------------------------------------------------------------------------------------------------------------------------------------------------------------------------------------------------------------------------------------------------------------------------------------------------------------------------------------------------------------------------------------------------------------------------------------------------------------------------------------------------------------------------------------------------------------------------------------------------------------------------------------------------------------------------------------------------------------ACTGTA--ACATAGATCT---ACAATA---TGCTACAAT-TAA---T----ATATCTATA-CCGT-ATACTT--ATG-----ATAT--TATA-AT-ACCGATAATATAGTATCTCC-CG--CCTA------AAGT-TCTAAG-GCTTCTCCCG-------------------------T-GGAAC-A--AACTAAT-ACAA-CAA--------CC--------C----------CAACTA------------AT----ATT-TATATT------AAAGGAAGCCACAT--TCCACGCCAA-T------AC----CC-----AAAACTA-T----CCCAC-AAAC-TTCT--TAAC-CCAAATCAAG-CCC-C-AACCCCGTATAAAATC------CAAA-TCCAATCCA-AATCCAATC-CAACCAACGTG-TAT-----------CCAGCC------------------G-AACTA----------ACCCAGTTT----------AAAA--CAAATATCGATTATCAAAAGAGC----------C------AATACCACACCAA-ATA-GCGTCAACCCTTCTTCTAACACTAACATCCGAACCCCAAGTCAGGC-C-CAAAAGCCCTGC-------------AAGTACAGCCCACTCCAAAGTCCCCACCCAG-CCAT------ATCCACACACGCC-CG-AGTCCCGAATCCCCCAC--CACCCGGCCCTATTTTACAC-CAACCCCCAGTTTCCCGCCTCG--------------------------------------------------------------------------------------</ns2:sequence><ns2:name>OM105446.1_Leishmania_donovani_isolate_A19_minicircle_kinetoplast_sequence</ns2:name></ns2:Sequence><ns2:Sequence dsseqid="sq784" id="sq783"><ns2:sequence>---------------------------------------------------------------------------------------------------------------------------------------------------------------------------------------------------------------------------------------------------------------------------------------------------------------------------------------------------------------------------------------------------------------------------------------------------------------------------------------------------------------------------------------------------------------------------------------------------------------------------------------------------------------------------------------------------------------------------------------------------------------------------TA--C---ACTGTA--ACATAGATCT---ACAATA---TGCTACAAT-TAA---T----ATATCTATA-CCGT-ATACTT--ATG-----ATAT--TATA-AT-ACCGATAATATAGTATCTCC-CG--CCTA------AAGT-TCTAAG-GCTTCTCCCG-------------------------T-GGAAC-A--AACTAAT-ACAA-CAA--------CC--------C----------CAACTA------------AT----ATT-TATATT------AAAGGAAGCCACAT--TCCACGCCAA-T------AC----CC-----AAAACTA-T----CCCAC-AAAC-TTCT--TAAC-CCAAATCAAG-CCC-C-AACCCCGTATAAAATC------CAAA-TCCAATCCA-AATCCAATC-CAACCAACGTG-TAT-----------CCAGCC------------------G-AACTA----------ACCCAGTTT----------AAAA--CAAATATCGATTATCAAAAGAGC----------C------AATACCACACCAA-ATA-GCGTCAACCCTTCTTCTAACACTAACATCCGAACCCCAAGTCAGGC-C-CAAAAGCCCTGC-------------AAGTACAGCCCACTCCAAAGTCCCCACCCAG-CCAT------ATCCACACACGCC-CG-AGTCCCGAATCCCCCAC--CACCCGGCCCTATTTTACAC-CAACCCCCAGTTTCCCGCCTCGA-------------------------------------------------------------------------------------</ns2:sequence><ns2:name>OM105447.1_Leishmania_donovani_isolate_A20_minicircle_kinetoplast_sequence</ns2:name></ns2:Sequence><ns2:Sequence dsseqid="sq786" id="sq785"><ns2:sequence>----------------------------------------------------------------------------------------------------------------------------------------------------------------------------------------------------------------------------------------------------------------------------------------------------------------------------------------------------------------------------------------------------------------------------------------------------------------------------------------------------------------------------------------------------------------------------------------------------------------------------------------------------------------------------------------------------------------------------------------------------------GA---C-------TA--TA--C---ACTGTA--ACATAGATCT---ACAATA---TGCTACAAT-TAA---T----ATATCTATA-CCGT-ATACTT--ATG-----ATAT--TATA-AT-ACCGATAATATAGTATCTCC-CG--CCTA------AAGT-TCTAAG-GCTTCTCCCG-------------------------T-GGAAC-A--AACTAAT-ACAA-CAA--------CC--------C----------CAACTA------------AT----ATT-TATATT------AAAGGAAGCCACAT--TCCACGCCAA-T------AC----CC-----AAAACTA-T----CCCAC-AAAC-TTCT--TAAC-CCAAATCAAG-CCC-C-AACCCCGTATAAAATC------CAAA-TCCAATCCA-AATCCAATC-CAACCAACGTG-TAT-----------CCAGCC------------------G-AACTA----------ACCCAGTTT----------AAAA--CAAATATCGATTATCAAAAGAGC----------C------AATACCACACCAA-ATA-GCGTCAACCCTTCTTCTAACACTAACATCCGAACCCCAAGTCAGGC-C-CAAAAGCCCTGC-------------AAGTACAGCCCACTCCAAAGTCCCCACCCAG-CCAT------ATCCACACACGCC-CG-AGTCCCGAATCCCCCAC--CACCCGGCCCTATTTTACAC-CAACCCCCAGTTTCCCGCCTCG--------------------------------------------------------------------------------------</ns2:sequence><ns2:name>OM105448.1_Leishmania_donovani_isolate_A33_minicircle_kinetoplast_sequence</ns2:name></ns2:Sequence><ns2:Sequence dsseqid="sq788" id="sq787"><ns2:sequence>---------------------------------------------------------------------------------------------------------------------------------------------------------------------------------------------------------------------------------------------------------------------------------------------------------------------------------------------------------------------------------------------------------------------------------------------------------------------------------------------------------------------------------------------------------------------------------------------------------------------------------------------------------------------------------------------------------------------------------------------------------------C-------TA--TA--C---ACTGTA--ACATAGATCT---ACAATA---TGCTACAAT-TAA---T----ATATCTATA-TCGT-ATACTT--ATG-----ATAT--TATA-CT-ACCGATAATATAGTATCTCC-CG--CCTA------AAGT-TCTAAG-GCTTCTCCCG-------------------------T-GGAAC-A--AACTAAT-ACAA-CAA--------CC--------C----------CAACTA------------AT----ATT-TATATT------AAAGGAAGCCACAT--TCCACGCCAA-T------AC----CC-----AAAACTA-T----CCCAC-AAAC-TTCT--TAAC-CCAAATCAAG-CCCCC-AACCCCGTATAAAATC------CAAA-TCCAATCCA-AATCCAATC-CAACCAACGTG-TAT-----------CCAGCC------------------G-AACTA----------ACCCAGTTT----------AAAA--CAAATATCGATTATCAAAAGAGC----------C------AATACCACACCAA-ATA-GCGTCAACCCTTCTTCTAACACTAACATCCGAACCCCAAGTCAGGC-C-CAAAAGCCCTGC-------------AAGTACAGCCCACTCCAAAGTCCCCACCCAG-CCAT------ATCCACACACGTC-CG-AGTCCCGAATTCCCCCAC-CACCCGGCCCTATTTTACAC-CAACCCCCAGTTTCCCGCCTC---------------------------------------------------------------------------------------</ns2:sequence><ns2:name>OM105449.1_Leishmania_donovani_isolate_A34_minicircle_kinetoplast_sequence</ns2:name></ns2:Sequence><ns2:Sequence dsseqid="sq790" id="sq789"><ns2:sequence>------------------------------------------------------------------------------------------------------------------------------------------------------------------------------------------------------------------------------------------------------------------------------------------------------------------------------------------------------------------------------------------------------------------------------------------------------------------------------------------------------------------------------------------------------------------------------------------------------------------------------------------------------------------------------------------------------------------------------------------------------------------------------------CTGTA--ACATAGATCT---ACAATA---TGCTACAAT-TAA---T----ATATCTATA-TCGT-ATACTT--ATG-----ATAT--TATA-CT-ACCGATAATATAGTATCTCC-CG--CCTA------AAGT-TCTAAG-GCTTCTCCCG-------------------------T-GGAAC-A--AACTAAT-ACAA-CAA--------CC--------C----------CAACTA------------AT----ATT-TATATT------AAAGGAAGCCACAT--TCCACGCCAA-T------AC----CC-----AAAACTA-T----CCCAC-AAAC-TTCT--TAAC-CCAAATCAAG-CCCCC-AACCCCGTATAAAATC------CAAA-TCCAATCCA-AATCCAATC-CAACCAACGTG-TAT-----------CCAGCC------------------G-AACTA----------ACCCAGTTT----------AAAA--CAAATATCGATTATCAAAAGAGC----------C------AATACCACACCAA-ATA-GCGTCAACCCTTCTTCTAACACTAACATCCGAACCCCAAGTCAGGC-C-CAAAAGCCCTGC-------------AAGTACAGCCCACTCCAAAGTCCCCACCCAG-CCAT------ATCCACACACGTC-CG-AGTCCCGAATTCCCCCCACCACCCGGCCCTATTTTACAC-CAACCCCCAGTTTCCCGCCT----------------------------------------------------------------------------------------</ns2:sequence><ns2:name>OM105450.1_Leishmania_donovani_isolate_A38_minicircle_kinetoplast_sequence</ns2:name></ns2:Sequence><ns2:Sequence dsseqid="sq792" id="sq791"><ns2:sequence>--------------------------------------------------------------------------------------------------------------------------------------------------------------------------------------------------------------------------------------------------------------------------------------------------------------------------------------------------------------------------------------------------------------------------------------------------------------------------------------------------------------------------------------------------------------------------------------------------------------------------------------------------------------------------------------------------------------------------------------------------------------------------------------GTA--ACATAGATCT---ACAATA---TGCTACAAT-TAA---T----ATATCTATA-TCGT-ATACTT--ATG-----ATAT--TATA-CT-ACCGATAATATAGTATCTCC-CG--CCTA------AAGT-TCTAAG-GCTTCTCCCG-------------------------T-GGAAC-A--AACTAAT-ACAA-CAA--------CC--------C----------CAACTA------------AT----ATT-TATATT------AAAGGAAGCCACAT--TCCACGCCAA-T------AC----CC-----AAAACTA-T----CCCAC-AAAC-TTCT--TAAC-CCAAATCAAG-CCCCC-AACCCCGTATAAAATC------CAAA-TCCAATCCA-AATCCAATC-CAACCAACGTG-TAT-----------CCAGCC------------------G-AACTA----------ACCCAGTTT----------AAAA--CAAATATCGATTATCAAAAGAGC----------C------AATACCACACCAA-ATA-GCGTCAACCCTTCTTCTAACACTAACATCCGAACCCCAAGTCAGGC-C-CAAAAGCCCTGC-------------AAGTACAGCCCACTCCAAAGTCCCCACCCAG-CCAT------ATCCACACACGTC-CG-AGTCCCGAATTCCCCCAC-CACCCGGCCCTATTTTACAC-CAACCCCCAGTTTCCCGCCTCGA-------------------------------------------------------------------------------------</ns2:sequence><ns2:name>OM105451.1_Leishmania_donovani_isolate_A51_minicircle_kinetoplast_sequence</ns2:name></ns2:Sequence><ns2:Sequence dsseqid="sq794" id="sq793"><ns2:sequence>----------------------------------------------------------------------------------------------------------------------------------------------------------------------------------------------------------------------------------------------------------------------------------------------------------------------------------------------------------------------------------------------------------------------------------------------------------------------------------------------------------------------------------------------------------------------------------------------------------------------------------------------------------------------------------------------------------------------------------------------------------------------------------------------TAGATCT---ACAATA---TGCTACAAT-TAA---T----ATATCTATA-CCGT-ATACTT--ATG-----ATAT--TATA-AT-ACCGATAATATAGTATCTCC-CG--CCTA------AAGT-TCTAAG-GCTTCTCCCG-------------------------T-GGAAC-A--AACTAAT-ACAA-CAA--------CC--------C----------CAACTA------------AT----ATT-TATATT------AAAGGAAGCCACAT--TCCACGCCAA-T------AC----CC-----AAAACTA-T----CCCAC-AAAC-TTCT--TAAC-CCAAATCAAG-CCC-C-AACCCCGTATAAAATC------CAAA-TCCAATCCA-AATCCAATC-CAACCAACGTG-TAT-----------CCAGCC------------------G-AACTA----------ACCCAGTTT----------AAAA--CAAATATCGATTATCAAAAGAGC----------C------AATACCACACCAA-ATA-GCGTCAACCCTTCTTCTAACACTAACATCCGAACCCCAAGTCAGGC-C-CAAAAGCCCTGC-------------AAGTACAGCCCACTCCAAAGTCCCCACCCAG-CCAT------ATCCACACACGCC-CG-AGTCCCGAATCC----------------------------------------------------------------------------------------------------------------------------------------</ns2:sequence><ns2:name>OM105452.1_Leishmania_donovani_isolate_A52_minicircle_kinetoplast_sequence</ns2:name></ns2:Sequence><ns2:Sequence dsseqid="sq796" id="sq795"><ns2:sequence>----------------------------------------------------------------------------------------------------------------------------------------------------------------------------------------------------------------------------------------------------------------------------------------------------------------------------------------------------------------------------------------------------------------------------------------------------------------------------------------------------------------------------------------------------------------------------------------------------------------------------------------------------------------------------------------------------------------------------------------------------------------------------------------------TAGATCT---ACAATA---TGCTACAAT-TAA---T----ATATCTATA-CCGT-ATACTT--ATG-----ATAT--TATA-AT-ACCGATAATATAGTATCTCC-CG--CCTA------AAGT-TCTAAG-GCTTCTCCCG-------------------------T-GGAAC-A--AACTAAT-ACAA-CAA--------CC--------C----------CAACTA------------AT----ATT-TATATT------AAAGGAAGCCACAT--TCCACGCCAA-T------AC----CC-----AAAACTA-T----CCCAC-AAAC-TTCT--TAAC-CCAAATCAAG-CCC-C-AACCCCGTATAAAATC------CAAA-TCCAATCCA-AATCCAATC-CAACCAACGTG-TAT-----------CCAGCC------------------G-AACTA----------ACCCAGTTT----------AAAA--CAAATATCGATTATCAAAAGAGC----------C------AATACCACACCAA-ATA-GCGTCAACCCTTCTTCTAACACTAACATCCGAACCCCAAGTCAGGC-C-CAAAAGCCCTGC-------------AAGTACAGCCCACTCCAAA--------------------------------------------------------------------------------------------------------------------------------------------------------------------------------------------</ns2:sequence><ns2:name>OM105453.1_Leishmania_donovani_isolate_A64_minicircle_kinetoplast_sequence</ns2:name></ns2:Sequence><ns2:Sequence dsseqid="sq798" id="sq797"><ns2:sequence>----------------------------------------------------------------------------------------------------------------------------------------------------------------------------------------------------------------------------------------------------------------------------------------------------------------------------------------------------------------------------------------------------------------------------------------------------------------------------------------------------------------------------------------------------------------------------------------------------------------------------------------------------------------------------------------------------------------------------------------------------------GA---C-------TA--TA--C---ACTGTA--ACATAGATCT---ACAATA---TGCTACAAT-TAA---T----ATATCTATA-CCGT-ATACTT--ATG-----ATAT--TATA-AT-ACCGATAATATAGTATCTCC-CG--CCTA------AAGT-TCTAAG-GCTTCTCCCG-------------------------T-GGAAC-A--AACTAAT-ACAA-CAA--------CC--------C----------CAACTA------------AT----ATT-TATATT------AAAGGAAGCCACAT--TCCACGCCAA-T------AC----CC-----AAAACTA-T----CCCAC-AAAC-TTCT--TAAC-CCAAATCAAG-CCC-C-AACCCCGTATAAAATC------CAAA-TCCAATCCA-AATCCAATC-CAACCAACGTG-TAT-----------CCAGCC------------------G-AACTA----------ACCCAGTTT----------AAAA--CAAATATCGATTATCAAAAGAGC----------C------AATACCACACCAA-ATA-GCGTCAACCCTTCTTCTAACACTAACATCCGAACCCCAAGTCAGGC-C-CAAAAGCCCTGC-------------AAGTACAGCCCACTCCAAAGTCCCCACCCAG-CCAT------ATCCACACACGCC-CG-AGTCCCGAATCCCCCAC--CACCCGGCCCTATTTTACAC-CAACCCCCAGTTTCCCGCCTCGA-------------------------------------------------------------------------------------</ns2:sequence><ns2:name>OM105454.1_Leishmania_donovani_isolate_A65_minicircle_kinetoplast_sequence</ns2:name></ns2:Sequence><ns2:Sequence dsseqid="sq800" id="sq799"><ns2:sequence>------------------------------------------------------------------------------------------------------------------------------------------------------------------------------------------------------------------------------------------------------------------------------------------------------------------------------------------------------------------------------------------------------------------------------------------------------------------------------------------------------------------------------------------------------------------------------------------------------------------------------------------------------------------------------------------------------------------------------------------------------------------------------------CTGTA--ACATAGATCT---ACAATA---TGCTACAAT-TAA---T----ATATCTATA-CCGT-ATACTT--ATG-----ATAT--TATA-AT-ACCGATAATATAGTATCTCC-CG--CCTA------AAGT-TCTAAG-GCTTCTCCCG-------------------------T-GGAAC-A--AACTAAT-ACAA-CAA--------CC--------C----------CAACTA------------AT----ATT-TATATT------AAAGGAAGCCACAT--TCCACGCCAA-T------AC----CC-----AAAACTA-T----CCCAC-AAAC-TTCT--TAAC-CCAAATCAAG-CCC-C-AACCCCGTATAAAATC------CAAA-TCCAATCCA-AATCCAATC-CAACCAACGTG-TAT-----------CCAGCC------------------G-AACTA----------ACCCAGTTT----------AAAA--CAAATATCGATTATCAAAAGAGC----------C------AATACCACACCAA-ATA-GCGTCAACCCTTCTTCTAACACTAACATCCGAACCCCAAGTCAGGC-C-CAAAAGCCCTGC-------------AAGTACAGCCCACTCCAAAGTCCCCACCCAG-CCAT------ATCCACACACGCC-CG-AGTCCCGAATCCCCCAC--CACCCGGCCCTATTTTACAC-CAACCCCCAGTTTCCCGCCTCGGAGCCGATTTA---------------------------------------------------------------------------</ns2:sequence><ns2:name>OM105455.1_Leishmania_donovani_isolate_A67_minicircle_kinetoplast_sequence</ns2:name></ns2:Sequence><ns2:Sequence dsseqid="sq802" id="sq801"><ns2:sequence>-------------------------------------------------------------------------------------------------------------------------------------------------------------------------------------------------------------------------------------------------------------------------------------------------------------------------------------------------------------------------------------------------------------------------------------------------------------------------------------------------------------------------------------------------------------------------------------------------------------------------------------------------------------------------------------------------------------------------------------------C-----------ATAGA---C-------TA--TA--C---ACTGTA--ACATAGATCT---ACAATA---TGCTACAAT-TAA---T----ATATCTATA-CCGT-ATACTT--ATG-----ATAT--TATA-AT-ACCGATAATATAGTATCTCC-CG--CCTA------AAGT-TCTAAG-GCTTCTCCCG-------------------------T-GGAAC-A--AACTAAT-ACAA-CAA--------CC--------C----------CAACTA------------AT----ATT-TATATT------AAAGGAAGCCACAT--TCCACGCCAA-T------AC----CC-----AAAACTA-T----CCCAC-AAAC-TTCT--TAAC-CCAAATCAAG-CCC-C-AACCCCGTATAAAATC------CAAA-TCCAATCCA-AATCCAATC-CAACCAACGTG-TAT-----------CCAGCC------------------G-AACTA----------ACCCAGTTT----------AAAA--CAAATATCGATTATCAAAAGAGC----------C------AATACCACACCAA-ATA-GCGTCAACCCTTCTTCTAACACTAACATCCGAACCCCAAGTCAGGC-C-CAAAAGCCCTGC-------------AAGTACAGCCCACTCCAAAGTCCCCACCCAG-CCAT------ATCCACACACGCC-CG-AGTCCCGAATCCCCCAC--CACCCGGCCCTATTTTACAC-CAACCCCCAGTTTCCCGCCTCG--------------------------------------------------------------------------------------</ns2:sequence><ns2:name>OM105456.1_Leishmania_donovani_isolate_A75_minicircle_kinetoplast_sequence</ns2:name></ns2:Sequence><ns2:Sequence dsseqid="sq804" id="sq803"><ns2:sequence>---------------------------------------------------------------------------------------------------------------------------------------------------------------------------------------------------------------------------------------------------------------------------------------------------------------------------------------------------------------------------------------------------------------------------------------------------------------------------------------------------------------------------------------------------------------------------------------------------------------------------------------------------------------------------------------------------------------------------------------------------------------------------------------TA--ACATAGATCT---ACAATA---TGCTACAAT-TAA---T----ATATCTATA-CCGT-ATACTT--ATG-----ATAT--TATA-AT-ACCGATAATATAGTATCTCC-CG--CCTA------AAGT-TCTAAG-GCTTCTCCCG-------------------------T-GGAAC-A--AACTAAT-ACAA-CAA--------CC--------C----------CAACTA------------AT----ATT-TATATT------AAAGGAAGCCACAT--TCCACGCCAA-T------AC----CC-----AAAACTA-T----CCCAC-AAAC-TTCT--TAAC-CCAAATCAAG-CCCCC-AACCCCGTATAAAATC------CAAA-TCCAATCCA-AATCCAATC-CAACCAACGTG-TAT-----------CCAGCC------------------G-AACTA----------ACCCAGTTT----------AAAA--CAAATATCGATTATCAAAAGAGC----------C------AATACCACACCAA-ATA-GCGTCAACCCTTCTTCTAACACTAACATCCGAACCCCAAGTCAGGC-C-CAAAAGCCCTGC-------------AAGTACAGCCCACTCCAAAGTCCCCACCCAG-CCAT------ATCCACACACGCC-CG-AGTCCCGAATCCCCCAC--CACCCGGCCCTATTTTACAC-CAACCCCCAGTTTCCCGCCTCGA-------------------------------------------------------------------------------------</ns2:sequence><ns2:name>OM105457.1_Leishmania_donovani_isolate_L20_minicircle_kinetoplast_sequence</ns2:name></ns2:Sequence><ns2:Sequence dsseqid="sq806" id="sq805"><ns2:sequence>------------------------------------------------------------------------------------------------------------------------------------------------------------------------------------------------------------------------------------------------------------------------------------------------------------------------------------------------------------------------------------------------------------------------------------------------------------------------------------------------------------------------------------------------------------------------------------------------------------------------------------------------------------------------------------------------------------------------------------------TC-----------ATAGA---C-------TA--TA--C---ACTGTA--ACATAGATCT---ACAATA---TGCTACAAT-TAA---T----ATATCTATA-TCGT-ATACTT--ATG-----ATAT--TATA-CT-ACCGATAATATAGTATCTCC-CG--CCTA------AAGT-TCTAAG-GCTTCTCCCG-------------------------T-GGAAC-A--AACTAAT-ACAA-CAA--------CC--------C----------CAACTA------------AT----ATT-TATATT------AAAGGAAGCCACAT--TCCACGCCAA-T------AC----CC-----AAAACTA-T----CCCAC-AAAC-TTCT--TAAC-CCAAATCAAG-CCCCC-AACCCCGTATAAAATC------CAAA-TCCAATCCA-AATCCAATC-CAACCAACGTG-TAT-----------CCAGCC------------------G-AACTA----------ACCCAGTTT----------AAAA--CAAATATCGATTATCAAAAGAGC----------C------AATACCACACCAA-ATA-GCGTCAACCCTTCTTCTAACACTAACATCCGAACCCCAAGTCAGGC-C-CAAAAGCCCTGC-------------AAGTACAGCCCACTCCAAAGTCCCCACCCAG-CCAT------ATCCACACACGTC-CG-AGTCCCGAATTCCCCCAC-CACCCGGCCCTATTTTACAC-CAACCCCCAGTTTCCCGCCTCGA-------------------------------------------------------------------------------------</ns2:sequence><ns2:name>OL639682.1_Leishmania_donovani_isolate_A5_minicircle_kinetoplast_sequence</ns2:name></ns2:Sequence><ns2:Sequence dsseqid="sq808" id="sq807"><ns2:sequence>---------------------------------------------------------------------------------------------------------------------------------------------------------------------------------------------------------------------------------------------------------------------------------------------------------------------------------------------------------------------------------------------------------------------------------------------------------------------------------------------------------------------------------------------------------------------------------------------------------------------------------------------------------------------------------------------------------------------------------------AGTTC-----------ATAGA---C-------TA--TA--C---ACTGTA--ACATAGATCT---ACAATA---TGCTACAAT-TAA---T----ATATCTATA-TCGT-ATACTT--ATG-----ATAT--TATA-CT-ACCGATAATATAGTATCTCC-CG--CCTA------AAGT-TCTAAG-GCTTCTCCCG-------------------------T-GGAAC-A--AACTAAT-ACAA-CAA--------CC--------C----------CAACTA------------AT----ATT-TATATT------AAAGGAAGCCACAT--TCCACGCCAA-T------AC----CC-----AAAACTA-T----CCCAC-AAAC-TTCT--TAAC-CCAAATCAAG-CCCCC-AACCCCGTATAAAATC------CAAA-TCCAATCCA-AATCCAATC-CAACCAACGTG-TAT-----------CCAGCC------------------G-AACTA----------ACCCAGTTT----------AAAA--CAAATATCGATTATCAAAAGAGC----------C------AATACCACACCAA-ATA-GCGTCAACCCTTCTTCTAACACTAACATCCGAACCCCAAGTCAGGC-C-CAAAAGCCCTGC-------------AAGTACAGCCCACTCCAAAGTCCCCACCCAG-CCAT------ATCCACACACGTC-CG-AGTCCCGAATTCCCCCAC-CACCCGGCCCTATTTTACAC-CAACCCCCAGTTTCCCGCCTCGAA------------------------------------------------------------------------------------</ns2:sequence><ns2:name>OL639683.1_Leishmania_donovani_isolate_A6_minicircle_kinetoplast_sequence</ns2:name></ns2:Sequence><ns2:Sequence dsseqid="sq810" id="sq809"><ns2:sequence>---------------------------------------------------------------------------------------------------------------------------------------------------------------------------------------------------------------------------------------------------------------------------------------------------------------------------------------------------------------------------------------------------------------------------------------------------------------------------------------------------------------------------------------------------------------------------------------------------------------------------------------------------------------------------------------------------------------------------------------------------------------C-------TA--TA--C---ACTGTA--ACATAGATCT---ACAATA---TGCTACAAT-TAA---T----ATATCTATA-TCGT-ATACTT--ATG-----ATAT--TATA-CT-ACCGATAATATAGTATCTCC-CG--CCTA------AAGT-TCTAAG-GCTTCTCCCG-------------------------T-GGAAC-A--AACTAAT-ACAA-CAA--------CC--------C----------CAACTA------------AT----ATT-TATATT------AAAGGAAGCCACAT--TCCACGCCAA-T------AC----CC-----AAAACTA-T----CCCAC-AAAC-TTCT--TAAC-CCAAATCAAG-CCCCC-AACCCCGTATAAAATC------CAAA-TCCAATCCA-AATCCAATC-CAACCAACGTG-TAT-----------CCAGCC------------------G-AACTA----------ACCCAGTTT----------AAAA--CAAATATCGATTATCAAAAGAGC----------C------AATACCACACCAA-ATA-GCGTCAACCCTTCTTCTAACACTAACATCCGAACCCCAAGTCAGGC-C-CAAAAGCCCTGC-------------AAGTACAGCCCACTCCAAAGTCCCCACCCAG-CCAT------ATCCACACACGTC-CG-AGTCCCGAATTCCCCCAC-CACCCGGCCCTATTTTACAC-CAACCCCCAGTTTCCCGCCTC---------------------------------------------------------------------------------------</ns2:sequence><ns2:name>OL639684.1_Leishmania_donovani_isolate_A7_minicircle_kinetoplast_sequence</ns2:name></ns2:Sequence><ns2:Sequence dsseqid="sq812" id="sq811"><ns2:sequence>-------------------------------------------------------------------------------------------------------------------------------------------------------------------------------------------------------------------------------------------------------------------------------------------------------------------------------------------------------------------------------------------------------------------------------------------------------------------------------------------------------------------------------------------------------------------------------------------------------------------------------------------------------------------------------------------------------------------------------------------------------TAGCC---G-------AT--TT--A---ACTGTA--ACATAGATCT---ACAATA---TGCTACAAT-TAA---T----ATATCTATA-CCGT-ATACTT--ATG-----ATAT--TATA-AT-ACCGATAATATAGTATCTCC-CG--CCTA------AAGT-TCTAAG-GCTTCTCCCG-------------------------T-GGAAC-A--AACTAAT-ACAA-CAA--------CC--------C----------CAACTA------------AT----ATT-TATATT------AAAGGAAGCCACAT--TCCACGCCAA-T------AC----CC-----AAAACTA-T----CCCAC-AAAC-TTCT--TAAC-CCAAATCAAG-CCC-C-AACCCCGTATAAAATC------CAAA-TCCAATCCA-AATCCAATC-CAACCAACGTG-TAT-----------CCAGCC------------------G-AACTA----------ACCCAGTTT----------AAAA--CAAATATCGATTATCAAAAGAGC----------C------AATACCACACCAA-ATA-GCGTCAACCCTTCTTCTAACACTAACATCCGAACCCCAAGTCAGGC-C-CAAAAGCCCTGC-------------AAGTACAGCCCACTCCAAAGTCCCCACCCAG-CCAT------ATCCACACACGCC-CG-AGTCCCGAATCCCCCAC--CACCCGGCCCTATTTTACAC-CAACCCCCAGTTTCCCGCCTCGGAGCCGATTT----------------------------------------------------------------------------</ns2:sequence><ns2:name>OL639685.1_Leishmania_donovani_isolate_A8_minicircle_kinetoplast_sequence</ns2:name></ns2:Sequence><ns2:Sequence dsseqid="sq814" id="sq813"><ns2:sequence>-----------------------------------------------------------------------------------------------------------------------------------------------------------------------------------------------------------------------------------------------------------------------------------------------------------------------------------------------------------------------------------------------------------------------------------------------------------------------------------------------------------------------------------------------------------------------------------------------------------------------------------------------------------------------------------------------------------------------------------------------------------------------------------ACTGTA--ACATAGATCT---ACAATA---TGCTACAAT-TAA---T----ATATCTATA-CCGT-ATACTT--ATG-----ATAT--TATA-AT-ACCGATAATATAGTATCTCC-CG--CCTA------AAGT-TCTAAG-GCTTCTCCCG-------------------------T-GGAAC-A--AACTAAT-ACAA-CAA--------CC--------C----------CAACTA------------AT----ATT-TATATT------AAAGGAAGCCACAT--TCCACGCCAA-T------AC----CC-----AAAACTA-T----CCCAC-AAAC-TTCT--TAAC-CCAAATCAAG-CCC-C-AACCCCGTATAAAATC------CAAA-TCCAATCCA-AATCCAATC-CAACCAACGTG-TAT-----------CCAGCC------------------G-AACTA----------ACCCAGTTT----------AAAA--CAAATATCGATTATCAAAAGAGC----------C------AATACCACACCAA-ATA-GCGTCAACCCTTCTTCTAACACTAACATCCGAACCCCAAGTCAGGC-C-CAAAAGCCCTGC-------------AAGTACAGCCCACTCCAAAGTCCCCACCCAG-CCAT------ATCCACACACGCC-CG-AGTCCCGAATCCCCCAC--CACCCGGCCCTATTTTACAC-CAACCCCCAGTTTCCCGCCTCGGAGCCGATTTA---------------------------------------------------------------------------</ns2:sequence><ns2:name>OL639686.1_Leishmania_donovani_isolate_A9_minicircle_kinetoplast_sequence</ns2:name></ns2:Sequence><ns2:Sequence dsseqid="sq816" id="sq815"><ns2:sequence>----------------------------------------------------------------------------------------------------------------------------------------------------------------------------------------------------------------------------------------------------------------------------------------------------------------------------------------------------------------------------------------------------------------------------------------------------------------------------------------------------------------------------------------------------------------------------------------------------------------------------------------------------------------------------------------------------------------------------------------------------------GA---C-------TA--TA--C---ACTGTA--ACATAGATCT---ACAATA---TGCTACAAT-TAA---T----ATATCTATA-TCGT-ATACTT--ATG-----ATAT--TATA-CT-ACCGATAATATAGTATCTCC-CG--CCTA------AAGT-TCTAAG-GCTTCTCCCG-------------------------T-GGAAC-A--AACTAAT-ACAA-CAA--------CC--------C----------CAACTA------------AT----ATT-TATATT------AAAGGAAGCCACAT--TCCACGCCAA-T------AC----CC-----AAAACTA-T----CCCAC-AAAC-TTCT--TAAC-CCAAATCAAG-CCCCC-AACCCCGTATAAAATC------CAAA-TCCAATCCA-AATCCAATC-CAACCAACGTG-TAT-----------CCAGCC------------------G-AACTA----------ACCCAGTTT----------AAAA--CAAATATCGATTATCAAAAGAGC----------C------AATACCACACCAA-ATA-GCGTCAACCCTTCTTCTAACACTAACATCCGAACCCCAAGTCAGGC-C-CAAAAGCCCTGC-------------AAGTACAGCCCACTCCAAAGTCCCCACCCAG-CCAT------ATCCACACACGTC-CG-AGTCCCGAATTCCCCCAC-CACCCGGCCCTATTTTACAC-CAACCCCCAGTTTCCCGCCTCGAA------------------------------------------------------------------------------------</ns2:sequence><ns2:name>ON843754.1_Leishmania_donovani_isolate_A35_minicircle_kinetoplast_sequence</ns2:name></ns2:Sequence><ns2:Sequence dsseqid="sq818" id="sq817"><ns2:sequence>----------------------------------------------------------------------------------------------------------------------------------------------------------------------------------------------------------------------------------------------------------------------------------------------------------------------------------------------------------------------------------------------------------------------------------------------------------TCGC-A--GA-AC-GC-CC--CTACC-CGG--A--GG---A----CCA-GAAAAGTTT-GGATTTTTG-GCCC-------ATTTTTC-----------GGGATTTTTGACCATTTTTGAC----ACCCT-C------CCACCAC-ATTTC-AGGCCACGG--CC-------------C-CTGTAGCGTCA-GCC---ATAGCA---AG-C----CTTCGG-T-AT---ACCGG---GAA-CTATCA-CGTAA-G-GGAAAA--GTTATAAGGTA------------CAAT---TTATCAAACT--AAAATCTAACATGGCATACAA---AACCGCAAAAA---TCTATACAA-AAT---AAGTTCAAATAATA-CGTA-TCACAA--GAT---TATATAC-------------TCCATGTA----CCAA-CA--TAG----AATATAT-AA-----------------------TAA--ATA-ACTAGC-TG--TAAT-C--ACTAAGA-TCAC-CAA--GCCAA-CA--------G----------GCATTAAA-AGG-----CCT----AAT-AACTTA------TTATTAATATTAGT--TATA--------------GCC------CTC-NTAATGG-A----ACCAC-AAA-CCCCC-TCACG-N-CACCC--G-AGTGC-CAAGGCC-TATCCAT----GAGCCAA-TCAA---------GACATC-CCAACGCAGC--CCA-----------AGCCCAA---TAAA--TTCAAGCCAGCCTCA--CTATAC-ACCAGCCCCA-------AACCA---CCAAACAACACA-AACATTCACGTCAAGCC-CACCAAG-CCT-CCAAACCACC-AACA-----AAATTAAAGTCAA--AAAACAACTTCAAAAGCAG-CCAACTC-C---AGCATACCAAAAATCA---------A-GCCTCCAACCCCATG----------GTTTCAG------ACCGACCTAGCCA-AAATACCCGAATTTCCCGGACCAC-CCGGCCCTATTTTACAC-CAACCCCCAGT-------------------------------------------------------------------------------------------------</ns2:sequence><ns2:name>AF308688.1_Leishmania_archibaldi_kinetoplast_minicircle_DNA,_complete_sequence</ns2:name></ns2:Sequence><ns2:Sequence dsseqid="sq820" id="sq819"><ns2:sequence>-----------------------------------------------------------------------------------------------------------------------------------------------------------------------CTATTTTAC------ACCAACCCCCAGTTTTCCGCCCC-GGAGCC-CAAAAATGGCAA-TTTTGGCCAAAAAATGAAC-GGG----------------------------------------------------------------------------------------------------------------------------------G------------TTTC-TGCACCCAT-T-----------TT--TCC-ATT-----------TTCGC-A--GA-AC-GC-CC--CTACC-CGG--A--GG---A----CCA-GAAAAGTTT-GGAAATTTC-CCCC-------ATTTTTC-----------GGGATTTTTCGGGA-TTTTAAG----GATTT-T------TCACTCA-TCTCC-AACCACTAA--CA-------------G-GCTTCAG---C-CAG---CATATA---AA-C----GTAGCG-G-GG---AAGTA---TCA-TGTCTG-TAAAG----ATATT-ATACTAGCTACA------------CCAT---CT-ACATACT--CTCAAATAGGCTACCATACAATACAATAAAAAAGA---TCGTAAATT-AGA------GAGTAGAAATA-TTAT-GC-CGT--TAT---GTCTATA--------------GGTTGAG----TTAT-CA--TAA----ATAATAT-AA-------T----AAC----TACAAAT--A-A-CTAGTC-TA--CCTA-C--GCTATCG-TATC-CCC--TA--T-TG--------A----------A-TACCCC-TAA-----TGC----CAT-ATTTAA------TATATAACTTATTC--TGTATATCAA-A------CCTA--TG-CTC-ACTATCA-T----CCAAT--CC-CAA-C-CACCA-C-CATCAAAT-CCAAT-GAAGCCA-AGCCAGTG---TCGGAAA-CCAA-------------TC-CATAAAGAAT--ACC-----------C-ATA------CCA--CCAAACGCAGCCCAC--ATCTAA-AACCAGCCAC-------CGCCC---GCCTCAAGACCA-GCCGCGAGGA--------CCAAACA-CAT-CCCAAAACCA-CCAA-----TATTCAGCAAATT--TAAGTCAGAATTCAATATC-TAAATTC-----AGAAACCACCAAAACA---------A-CGGGCTAGGAGGCCAGTTTCAACCCAACCCAG------CTCAGGAAGGGCA-ATTTCCCCGAATTTCCCGGCCCACCCGACC-------------------------------------------------------------------------------------------------------------------------</ns2:sequence><ns2:name>L19877.1_Leishmania_donovani_minicircle_sequence</ns2:name></ns2:Sequence><ns2:Sequence dsseqid="sq822" id="sq821"><ns2:sequence>-----------------------------------------------------------------------------------------------------------------------------------------------------------------------------------------------------------------------------GGGG-TTGGTGTAAAATAGGGCCGGGTGGTGGCTGGAAATGGGCTCCCCTGG-----------GCTGGATTGGGCTCCCCTGGGCTGGATTGGGCTGAGACCCTGGGGT-TGG-AGGCTTGGTTTTGG--GTGG-G-CTAGC---------------------------A-TTTT-TGGTGTTTTAA--T-GG----TTC--GGG-TGCCTT--------TGATG----TGGCT-GG-TG--GTTAT-GCGGCTTTAGTGGGT---TGT-AGCCTGGCG-GAGGCTCGT-GCCT-------TGGTGGG-----------GGTGCCC-TGGTGG-GGGTGCT----TCGG---------GTTACTC-TACGG-GTGTCTTTG--GTGATGA--T-GGGGG-T----GGGTTGGCTTT-GGTGTTG---GG-GTTGATCGATG-G-TGGTC-TTGGGT-TGCCCTTAGG-TGGTG-ATTCTC----TTTAATA--TTA--A----TATT--------AAAGGTA-A--G-----TGCTTGGG--CG--TATG-ATATAG-CCA---TAG--CGC------------TTTAGAATAG-TTCGGCTCCGA-AGAAC--CAGTCTGAGG--------TAGTGTTAAGTA-TACAT--T--AAT----CTAGTAT--ATAAATTAGCA--TAT----AATAACT--GAC-ATTA-C-TC-GTACACT---ATA-AG-TATT-ATG--TTTAATAT--------ATT--------GCTGTAG--TA------TGT----ATT-TGTACGCT--GTATGTAGTAGTAATA--TCTATACCG----------A-------T---ATATTTA-T----AGGTTGGCGCATACT-G-CAG-T-GAATTGAA-AA--T-TA----A---TA-AAT---T-GGGGT-CGGTG-T---TGTG-GGAA-GG--TGTCGTA-AATCCCGAAAAATGATAGAAA---ATGGCCAAAAATGGGGGAAAA--T-------C-CCAAACT------------------TTCCTG-----------------GTCCTCCGGGTA-GGG-GCGTCCTGCAAAATC--G--GAAAAATGGGTG--------CAGAAATCCCGTTCAAAAATCG-G-CCAAAAATGCCAAAAATC-GG--CTCCG-GGGCGGGAAACTG----------------------------------------------------------------------------------------------------------------------------------------------------------------------------------------------</ns2:sequence><ns2:name>AF103735.1_Leishmania_infantum_strain_MHOM/FR/78/LEM75_kinetoplast_minicircle_DNA,_complete_sequence</ns2:name></ns2:Sequence><ns2:Sequence dsseqid="sq824" id="sq823"><ns2:sequence>-----------------------------------------------------------------------------------------------------------------------------------------------------------------------------------------------------------------------------GGGG-TTGGTGTAAAATAGGGCCGGGTGGTGGCCGGAAATGGCTCCCCCTGG-----------GCTGGATTGGGTTTTCCTGGGCTGGATTGGGCTGAAACCCTGGGGTTGG--GAGCTTGGTTTTGG--GTGG-G-CTAGC---------------------------G-TTTT-TGGTGTTTTAA--T-GG----TTC--GGG-TGCCTT--------TGATG----TGGGT-GT-TG--GTTGT-GTGGCTTTAGTGGGT---TGG-AGCCTGGTG-GAGGCTTGT-GCCT-------TGGTGGG-----------ATTAGTC-TGATGGG-ATGCTT----CGGG---------GTTACTC-TACGG-GTGTCTTTG--ATGATGC--T-GGGGT-G----G-GTTGACTTT-AATGTTG---GG-GTTAGCCGATG-G-TGGCC-TTGGGT-TGACCTTAGG-TGGTG-ATTCTC----TTTAATA--TTG--A----TATT--------AAAGGTA-A--G-----TGCTTGGA--CA--TATG-ATATAG-CCA---TAG--CGC------------TTTAGAATAG-TTCGACTCCGA-AGACC--CAGTCTGAGG--------TGGTGTTAAGTA-TACAT--T--AAT----CTAGTAT--ATAATTTAGCA--TAT----AATAACT--GAC-ATTA-C-TC-GTACACT---ATAA-G-TATT-ATG--TTTAATAT--------ATT--------GCTGTAG--TA------TGT----ATT-TGTGTGCT--GTGTGTAGTAGTAATA--TCTATACCG----------A-------T---ATATTTA-T----AGGTTGGCGCATACT-G-CAG-T-GAATTGAA-AA--T-TA----A---TG-AAT---T-GGGGT-CGGGC-T----GTG-GGAA-GG--TGTCGTA-AATTCTGGAAAATGATGGAAA---ATGGCCAAAAATGGGGGGAAA--T-------T-CCAAACT------------------TTTCTG-----------------GTCCTCCGGGTA-GGG-GCGTTCTGCAAAATC--G--GAAAAATGGGTG--------CAGAAATCCCGTTCAAAAATCG-G-CCAAAAATGCCAAAAATC-GG--CTCCG-GGGCGGGAAACTG----------------------------------------------------------------------------------------------------------------------------------------------------------------------------------------------</ns2:sequence><ns2:name>AF103740.1_Leishmania_infantum_strain_MHOM/UK/88/CILLONICZ_kinetoplast_minicircle_DNA,_complete_sequence</ns2:name></ns2:Sequence><ns2:Sequence dsseqid="sq826" id="sq825"><ns2:sequence>-----------------------------------------------------------------------------------------------------------------------------------------------------------------------------------------------------------------------------GGGG-TTGGTGTAAAATAGGGCCGGGTGGTGGCCGGGAATGGCTCCCCCTGG-----------GCTGGATTGGGTTTTCCTGAGCTGGATTGGGCTGAAACCCTGGGGTT-GG-GGGCTTGGTTTTGG--GTGG-G-CTAGC---------------------------G-TTTT-TGGTGTTTTAA--T-GG----TTC--GGG-TGCCTT--------TGATG----TGGGT-GT-TG--GTTGT-GTGGCTTTAGTGGGT---TGG-AGCCTGGTG-GAGGCTTGT-GCCT-------TGGTGGG-----------ATTAGTC-TGGTGGG-GTGCTT----CGGG---------GTTACTC-TACGG-GTGTCTTTG--ATGATGC--A-GGGGT-G----G-ATTGACTTT-AATGTTG---GG-GTTAGCCGATG-G-TGGTC-TTGGGT-TGACCTTAGG-TGGTG-ATTCTC----TTTAATA--TTG--A----TATT--------AAAGGTA-A--G-----TGCTTGGA--CA--TATG-ATATAG-CCA---TAG--CGC------------TTTAGAATAG-TTCGACTCCGA-AGACC--CAGTCTGAGG--------TAGTGTTAAGTA-TACAT--T--AAT----CTAGTAT--ATAATTTAGCA--TAT----AATAACT--GAC-ATTA-C-TC-GTACACT---ATAA-G-TATT-ATG--TTTAATAT--------ATT--------GCTGTAG--TA------TGT----ATT-TGTGTGCT--GTGTGTAGTAGTAATA--TCTATACCG----------A-------T---ATATTTA-T----AGGTTGGCGCATACT-G-CAG-T-GAATTGAA-AA--T-TA----A---TG-AAT---T-GGGGT-CGGGC-T----GTG-GGAA-GG--TGTCGTA-AATTCTGGAAAATGATGGAAA---ATGGCCAAAAATGGGGGGAAA--T-------T-CCAAACT------------------TTTCTG-----------------GTCCTCCGGGTA-GGG-GCGTTCTGCAAAATC--G--GAAAAATGGGTG--------CAGAAATCCCGTTCAAAAATCG-G-CAAAAAATGCCAAAAATC-GG--CTCCG-GGGCGGGAAACTG----------------------------------------------------------------------------------------------------------------------------------------------------------------------------------------------</ns2:sequence><ns2:name>AF103741.1_Leishmania_infantum_strain_MCAN/TN/78/LEM78_kinetoplast_minicircle_DNA,_complete_sequence</ns2:name></ns2:Sequence><ns2:Sequence dsseqid="sq828" id="sq827"><ns2:sequence>-----------------------------------------------------------------------------------------------------------------------------------------------------------------------------------------------------------------------------GGGG-TTGGTGTAAAATAGGGCCGGGTGGAGGGGGAAT----------TTCGGCTGCTT-TCT--GG--------AAAT-ATACGGG-------------------GTGGGA--GGCCTTGTTTTTGC--CTGG-C-TGGCTT-GGGATG-GTG----TTTT-GA-AGGTGATTC--GG-GCTTAAATTGGGG--GTTGTT-GGC-TTTGATG-GTGGGTGTTT--G--GGCTG-GA-TGG-GGGTT-G-------------T---TTC-TTGGATTAA-T-TATTGGT-TTTGGCCTTG-T----TGG--T--G--GTTATG------TTG----------GTTTGATTCAC-----GCGGATT-TGCGGGGGTGGCTCT--AGCT-CT--G-GGGTTGGCTTGGGGTTTCGATACTG-GGTT---GG-AGTGGTTGCTC-G-GTGGG-TTAACC-CTTC-ATG-C---TTG-G-GCCT----TATAGAA--TAA--C----TTATATAT---TAGTTGTACA--GTCGTATGAGTTTA--CGG-CGTAGCTCTGAACCG---GTATGGTGG-ATAGCACATATAGGTTGGCG-TATATAGA-TGTATAGG--ACGTTTTAGATA-G----AGTGAATGA-AA-ATA----A--TAT----ATTTGT------------------A----AGTAACG------GCTATC-TT-AGTTC-----ATAC------A-TCAT-ACTATCTC--------T----------TACATT----T--T------------G-TAGATT------TTTGTTG-----TT--TGTGATGTTA--------TATT--GTGCGC-TACTATA-A------GAC-CGTAGCTTT-TACG------TAACAT-ACC-T-AC---AG---TG-GCT---G-CTTCG-GTGGATGAT-GGTGTTG---AATTGGTCGAA-AAT-----------GCCCAAA---AAGTCCCAAAAATGGCTCGAA--A-------ATCCAAACT------------------TTTCTG-----------------GTCCTCCGGGTA-GGG-GCGTTCTGCGAAAAC--C--GAAAAATGGGTG--------CAGAAATCCCGTTCAAAAATCG-G-CCAAAAATGCCAAAAATC-GG--CTCCG-GGGCGGGAAACTG----------------------------------------------------------------------------------------------------------------------------------------------------------------------------------------------</ns2:sequence><ns2:name>AF190882.1_Leishmania_infantum_isolate_MHOM/ES/81/LEM307_kinetoplast_minicircle_DNA,_complete_sequence</ns2:name></ns2:Sequence><ns2:Sequence dsseqid="sq830" id="sq829"><ns2:sequence>-----------------------------------------------------------------------------------------------------------------------------------------------------------------------------------------------------------------------------GGGG-TTGGTGTAAAATAGGGCCGGGTGGAGGGGGAAT----------TTCGGCTTCTT-TCT--GG--------AAAT-ATACGGG--------------------TGGGG--GGCCTTGTTTTTGC--CTGG-C-TGGCTT-TTGATG-GTG----TTTT-GA-AGGTGATTC--GG-GCTTAAATTGGGG--GTTGTT-GGC-TTTGATG-GTGGGTGTTT--G--GACTG-GA-TGG-GGGTT-GT----------------TTC-TTGGATTAA-T-TATTGGT-TTTGGCCTTG-T----TGG--T--G--GTTATG------TTG----------GTTTGATTCAC-----GCGGATT-TGCGG-GGTGGCTCT--AGCT-CT--G-GGGTTGGCTTGGGGTTTTGATACTGGGTTG---G--GGTGGTTGCTC-G-GTGGG-TTAACC-CTTCATGC-T---TGG-G-GCCT----TATAGAA--TAA--C----TTATATAT---TAGTTGTACA--GTCGTATGAGTTTA--CGG-CGTAGCTCTGAACCG---GTATGGGTG-ATAGCACATATAGGTTGGCG-TATATAGA-TGTATAGG--ACGTTTTAGATA-G----AGTGAATGA-AA-ATA----A--TAT----ATTTGT------------------A----AGTAACG------GCTATC-TT-AGTTC-----ATAC------A-TCAT-ACTATCTC--------T----------TACATT----T--T------------G-TAGATT------TTTGTTG-----TT--TGTGATGTTA--------TATT--GTGCGC-TACTATA-A------GAC-CGTAGCTTT-TACG------TAACAT-ACC-T-AC---AG---TG-GCT---G-CTTCG-GTGGGTGAT-GGTGT-TGA-ATTGGGTCGAA-AAT-----------GCCCAAA---AAGTCCCAAAAATGGCTCGAA--A-------ATCCAAACT------------------TTTCTG-----------------GTCCTCCGGGTA-GGG-GCGTTCTGCGAAAAT--C--GAAAATTGGGTG--------CAGAAATCCCGTTCAAAAATCG-G-CCAAAAATGCCAAAAATC-GG--CTCCG-GGGCGGGAAACTG----------------------------------------------------------------------------------------------------------------------------------------------------------------------------------------------</ns2:sequence><ns2:name>AF190883.1_Leishmania_infantum_isolate_MHOM/FR/91/LEM-2298_kinetoplast_minicircle_DNA,_complete_sequence</ns2:name></ns2:Sequence><ns2:Sequence dsseqid="sq832" id="sq831"><ns2:sequence>-----------------------------------------------------------------------------------------------------------------------------------------------------------------------------------------------------------------------------GGGG-TTGGTGWAAAATAGGGC----CGGGTGGAGGGGAATTTC----------GGTCC-TCCCTGGAAATGTACGG-G----------------------------TGGGA--GGCCTTGTTTDGAT--CTGGTT-GGWTAT-TTTGGT-GGT----TTGG---------------AGGCTTGTTGTTGGGA-C-TTGGA-GGC-T-TTTTT-GGGGCTTGCTTAG--GTTGGAGC-TTG--GGGT-GGGTG-TTTAGGCTT---GAT-TTG-AT----G-C-TGGTG-GGT--GTTGG-ATGT----GGA-TG-TTTTGAGCT-TGAATTTG-GTGGA-----TTAACTT-----TATTAACT---TGG-GGTG-------TGGCTCT--A-GGATTTTGGATGAGTTTGCGGG-A--TATCA--AT-GCTCTTGGCTG-G-GGCTT-TGG-GG-ATTGGTTTTA-ACTCC-C-TTCC----TTTGATA--TTA--A----TATTAGTT---ATGCTAAGTG--A------CGAAGG---TCT-CAGGGGTGGTAACCA---TAGTGGACG-ACG---AA----TATAGTTATCTAGGTCTATAGAGCTT--AATTACGGGTA-------TACTGGGAA----AG----GT--TAC----GTGGGGC-TCGGTGATGAGT-AGCT----ATAGTAG--AC---------AT----AG-----TATT-----TG-AAT--ATCGTC----------TAT--------AATTGAGA-GTG-A--TAGT-----TT-TATTGA------TTTGCCAGTGTATT--TGTGTTCTAT---------GTA--GATGCT---GTG------------T-TATGTTGA----GGGT-AAATA-TAC-CTG-T-AC---AG---AC-TAG---G-CTGAA-GCTTCTTGA-TGGTACTGG-AGATGGGCAAA-AAT-----------CGCCAAA---AATAGCCAAAAATGGGCCAAA--A-------TTCCAAACT------------------TTTCTG-----------------GTCCTCCGGGTA-GGG-GCGTTCTGCGAAAAT--C--CAAAAATGGGTG--------CAGAAATCCCGTTCAAAAAATG-G-CCAAAAATGCCAAAAATC-GG--CTCCG-GGGCGGAAA--------------------------------------------------------------------------------------------------------------------------------------------------------------------------------------------------</ns2:sequence><ns2:name>AJ270144.1_Leishmania_infantum_kinetoplast_minicircle_DNA,_strain_LEM_235</ns2:name></ns2:Sequence><ns2:Sequence dsseqid="sq834" id="sq833"><ns2:sequence>-----------------------------------------------------------------------------------------------------------------------------------------------------------------------------------------------------------------------------GGGG-TTGGTGTAAAATAGGGCCGGGTGGTGGCCGGAAATGGCT-CCCCTGG-----------GCTGGATTGGGTTTTCCNGGGCTGGATAGGGCTGAAACCCTGGGGTTGGG-AGGCTTGGTTTTGG--GTGG-G-CTAGCC--------------------------G-TTTT-TGGTGTTTTAA--T-GG----TTC--GGG-TGCCTT--------TGATG----TGGGT-GT-TG--GTTGT-GTGGCTTTAGTGGGT---TGG-AGCCTGGTG-GAGGCTTGT-GCCT-------TGGTGGG-----------ATTAGTC-TGGTGGG-GTGCTT----CGGG---------GTTACTC-TACGG-GTGTCTTTG--ATGATGC--T-GGGGT-G----G-GTTGACTTT-AATGTTG---GG-GTTAGCCGATG-G-TGGTC-TTGGGT-TGACCTTAGG-TGGTG-ATTCTC----TTTAATA--TTG--A----TATT--------AAAGGTAAA--G-----TGCTTGGA--CA--TATG-ATATAG-CCA---TAG--CGC------------TTTAGAATAG-TTCGACTCCCA-AACCC--A-GTCTGAGG--------TAGTGTTAAGTA-T-CAT--T--AAT----CTAGTAT--ATAATTTAGCA--TAT----AAAACTG--CAT-TACT-C-GA-CA---CT---ATA-AG-TAAT-ATG--TTTAATA-------------------------------------------------------------------------------------------------------------------------------------------------------------------------------------------------------------------------------------------------------------------------------------------------------------------------------------------------------------------------------------------------------------------------------------------------------------------------------------------------------------------------------------------------------------------------------------------------------------------------------------------------------------</ns2:sequence><ns2:name>AJ275319.1_Leishmania_infantum_kinetoplast_partial_minicircle_DNA,_strain_MHOM/ES/98/LLM-737,_clone_101</ns2:name></ns2:Sequence><ns2:Sequence dsseqid="sq836" id="sq835"><ns2:sequence>----------------------------------------------------------------------------------------------------------------------------------------------------------------------------------------------CCAGTTTCCCGCCCC-GAAGCT--GATTTTTGGCA-TTTTTGGCCGGGTTT-GAA-CGG----------------------------------------------------------------------------------------------------------------------------------G------------ATTT-CTGCCCCAT-T-----------TT--TCC-GAT-----------TTCGC-A--GA-AC-GC-CC--CTACC-CGA--A--GG---A----CCA-GAAAAGTTT-GGAATTTCC-CCCC-------AATTTCC-----------GAGATTTTTCATGATTTTTCGA----GA-TT-T------CAGACCA-ATTTC-AAACCATGT--CG-------------G-CACCGATCCCAAGGC---CAGCAA---CG-CTCATAACAGT-A-GG----TA-----TAT---TTAC-TTTTA-C-AACA----GTTAAAGTCTAT--C----TATA-------GCA-------------TATACAAAACA-TTAAAATATACAC--AAAA---TAGAATTCT-AGA---T---TACATATAAT-AA----CAC------TA--TACTCTACGTTA-AA-CTGCTACTCATGTCGGCTAC-CA--TTA-----CAGGTT-ACCT-----ATTATA-------TATATA--GAT-GCCACT-AT-GCCCA-T--CATCGAG-CTAA-AGA--------GT--------C------------AGTGA-----------AT----C---AACCCA------ACTTAATATTAATA--TTAAAGTAAG-G------CCAA--AA---C-CCATCTA-T----GAAGA-CACC-CATC-CAACTNATCCCCATCC-AAAGC-GGGCCCC-----C--------------ACAAA-AAA-A--------------------------------------------------------------------------------------------------------------------------------------------------------------------------------------------------------------------------------------------------------------------------------------------------------------------------------------------------------------------------------------------------------------------------------------------------------</ns2:sequence><ns2:name>AJ275320.1_Leishmania_infantum_kinetoplast_partial_minicircle_DNA,_strain_MHOM/ES/98/LLM-737,_clone_102</ns2:name></ns2:Sequence><ns2:Sequence dsseqid="sq838" id="sq837"><ns2:sequence>-----------------------------------------------------------------------------------------------------------------------------------------------------------------------------------------------------------------------------GGGG-TTGGTGTAAAATAGGGCCGGGTGGA-GGGGGG--ATTTGCT--------------------GGGTTGACTG--G-----------------------------AAAG---GCCTGGGAGCCCG-T---A-T-AATGGG-GTTGTA--GC----TTTT---TGGGGGGGTA-AAGCTTTATTTTT-----C--TTA--CTT-GGGG-G-----G--GCATG-G--GTCTT-TG-GC--ACTAT-ATT-G-------GCTT-TGAC-GTTGCCGGT-T-TTGACTT-TCATGCGTTG-ATTGGGC---------TTATTTATTTAAAATGGGGGGGTACACGTAGT--T-----GGACACTT-GGATT-TTATGCGCC-------TC--CGGCGAAGGTCTTTCAATGACC-G-GGGGATAA---C-TATAGGGCCTT-A-GGCTA-TAG--G-TAGCGTAT----AGGT-C-GT--------AGG---------------GATAAA--------GGCCTT--T-TA--TATTGATA--TAT-AGGCGGTAGGGCAA----TCGGTGAG---ACT-TCAGCGATGT-------CTA-ATAAACTGGTAA--GAT----AATTA-G--GCCCGTAAGTT-GA-TAT----A--CGT----CT-GTCT-ATATACT-------CTG----TGCTACT--AC--TTTGAT-TT-TGC-----------CA-TGTG-AGTT-ATACATTG--------TT---------AGTATTTG-TGGTTGGATGTA---CTC-GTTAGA------TAGACTACCTCGGG--TATATACTTATG-------C-----CTTC--ACCTAGA-G---CTCCTA-CGGAGGTGC-AGCAATG--AATTTTGACGCTA-CG---AG---GC-T-T---G-GAAACTGCTGG-GGT-GGG-CTGTA-TTTTGGTGAAA-AAG-----------TC-CAAA---AATAACCGAAAATGGGCCGAA--A-------TCCCAAACT------------------TTTCTG-----------------GTCCTCCAGGTA-GGG-GCGTTCTGCGAAAAT--G--GAAAAA-TGGGT-------GCAGAAATCCCTCAACCTGCCAA-A-AAA-----TGCCGATTTG-GC--CTCCG-GGGCGGGAAACTGG---------------------------------------------------------------------------------------------------------------------------------------------------------------------------------------------</ns2:sequence><ns2:name>AJ275321.1_Leishmania_infantum_kinetoplast_partialminicircle_DNA,_strain_MHOM/ES/98/LLM-737,_clone_103</ns2:name></ns2:Sequence><ns2:Sequence dsseqid="sq840" id="sq839"><ns2:sequence>----------------------------------------------------------------------------------------------------------------------------------------------------------------------------------------------CCAGTTTCCCGCCCC-TTTCCG--NTTTTTGGTAT-TTTTGGCCANGGGTT-GNN-CGG----------------------------------------------------------------------------------------------------------------------------------N------------ATTT-CTGCCCCAT-T-----------TT--TCG-GTT-----------TTCGC-A--GA-AC-GC-CC--CTACC-CGA--A--GG---A----CCA-GAAAAGTTT-GGGAAATTC-CCCA-------TTTCTCC-----------GACCATTTTTCGAATTTTTTGG----CATTT-T------CCGGCCG-CCACA-CAATTTAAT--CA-------------G-AATTGCACTCC--------CGTAG---GG-CATAAACCTTT-A-GG----TA-----TAA---CTAG-TACGT-G-TAAA----CTTATCTACCGT--C----TACC-------ATATACTACA--CA--ATAAAACGCAA-ATTATGATGACCACTAACA---TAGATGCTA-ACC---T---AGTGTATGAT-T-----GTAGC--CTAT-------------C-TT-AGTATACCAACATAAGATAT-CT--ATT----ATATAGA-ACGGCA-CAATATAT-------CCTAAG--GCT-ACCAAG-GT-ACCCT-A--TGGCCGC-CGGC-GCA--------GA--------C------------TATAA-----------------AAC-AACTCC------CTTTAATATAAATA--TCAAAGAGAG-C------TTAG--T---------------------TAA-CACC-CAAT-TAACACT-----ATAA-CCACC-A-----------CCCA-----GCCGT-GAAAGCACA-AACCCCT--------------------------------------------------------------------------------------------------------------------------------------------------------------------------------------------------------------------------------------------------------------------------------------------------------------------------------------------------------------------------------------------------------------------------------------------------</ns2:sequence><ns2:name>AJ275322.1_Leishmania_infantum_kinetoplast_partial_minicircle_DNA,_strain_MHOM/ES/98/LLM-737,_clone_103</ns2:name></ns2:Sequence><ns2:Sequence dsseqid="sq842" id="sq841"><ns2:sequence>-----------------------------------------------------------------------------------------------------------------------------------------------------------------------------------------------------------------------------------------------------------------------------------------------------------------------------------------------------------------------------------------------------------------------------------------------------------------------------------------------------------------------------------------CCAGTTTCC----------CGCCCCTTAGCCGATTTTTGGC-ATTTTGGG--------CCGATTT-TTGAC-CGGAATTTC--TG-CA----C-CCATT-TTTCCGATTTCGCAG-----AACG---CC-CCTACCCGGAG-GACCAGA--AAAGT-TTGGAATTTC-C-CC-----CCA----TTTTTGG--CCA-------TTTTCCAT----CATTTTCCA--GAAT--TTACGACACCTTCCCACAGCCCGAC-CC----CAATTCATT-AAT---TTTCAATTCACT---GCAGTATGCGCCAACC---TATAAATATATC-GGTATAGATATTAC--T-ACTAC--A--CAC----A--GCA---CACAAATACATACTACA---GCAATATATTAA-ACATAATAC-TTATAGT--GTACGAGTAATGTCAGTTATTATATGCTAAATTATATACTAGATTAATGTATA-CTTAA--CACTACCTCAG-ACTGGGTCTTCGGAGTCGAACTATTC--TAAAGCGCTATG-GC---TATATCATATGC-CAA-GCA-C-TTACCTTT-AATATCAAT-ATTAAAGAGAATCACC-AC--C-TA---AG---GCAACC-CAAGACCAC--CATCGG------------------------------------------------------------------------------------------------------------------------------------------------------------------------------------------------------------------------------------------------------------------------------------------------------------------------------------------------------------------------------------------------------------------------------------------------------------</ns2:sequence><ns2:name>AJ275324.1_Leishmania_infantum_kinetoplast_partial_minicircle_DNA,_strain_MHOM/ES/98/LLM-737,_clone_105</ns2:name></ns2:Sequence><ns2:Sequence dsseqid="sq844" id="sq843"><ns2:sequence>-----------------------------------------------------------------------------------------------------------------------------------------------------------------------------------------------------------------------------GGGG-TTGGTGTAAAATAGGGCCGGGTGGTGGCCGGAAATT-GCTCTCCTGGGCT-----------GGGATGGCTCGAA-ACCCTGG-------------------GTCTGG--AGGCTTGTTTTTGT--GCTG-G-CTAGAT-TTTGGC-TTT----AGTT-TT-GGGGGCGTT-GGGGCTTG-GTTTGGT--G-GATTG-G-----------------CT----G--GGGTT-GG-TGC-GTTC---TGGATGTGGGCT---------TGGCCTGG----GTTCACG---GGGTTTGG-GGCTTGGC-TC--G--CGGTGGATTTTGCGCCTTGGGGTGGAGGTTGGTCGGCCTCCTTCCGGT-TGGGA-TTTTG--TT-----GTGA--A-TAATGTTGGG-C-------ACA-T-GCTTT---TG-ATTTTTTGATT-T-TGGGT-TTTGGG-ATTGAGTT-G-G-AT-----TC------------------------------------------ATT--GACGTGGTTGGATC--GGA-GGGGGTTTGTGGCTT---TGA---------C--GGCTGGGTGGTGGTT-G-ATAGTG-TTAGAT-T--G-GGTGTTAACT-T----AGCT--CT--CT---------------------TTG------ATATTTATATTAA----AGGGAGT--TGT-TT---------TATA-----GTC-----TGC-GCCG--GCG------------------------------G-CCATA----GG-----AT-ACCTTG------GTAGCCT---------TA---GGA---T--A---TATT----GTGC-CCGTCTA-T------ATA--ATAGATAT--CTTATGT-TGGTATA-CTA-A-GA---TA---GG-CTA-----CAATC-ATAC------ACTAGGTTA-GCATCTATGTT-AGT-----------GGCATCA---TAA--------------------------------------------------------------------------------------------------------------------------------------------------------------------------------------------------------------------------------------------------------------------------------------------------------------------------------------------------------------------------------------------------------</ns2:sequence><ns2:name>AJ275325.1_Leishmania_infantum_kinetoplast_partial_minicircle_DNA,_strain_MHOM/ES/98/LLM-735,_clone_107</ns2:name></ns2:Sequence><ns2:Sequence dsseqid="sq846" id="sq845"><ns2:sequence>-------------------------------------------------------------------------------------------------------------------------------------------------------------------------------------------------------------------G-GGCTTCCATGGG-CTGGATTGGCTCGAGACCGTGGGTCCTG-GCGTATTTTGGGGTGGCTGGAGTTT-TGGATTGGATTCGGC-------------------------------------------------------CTTG-G-C--------------------------T-GGCTGCTTT-TGCGCGTGTGCT-GCT------TTT-GGA-CTGGGTT-GGCT--GGGTT-G--GAGGC-GT--------TC-TGGGTGTTAAGTGGATGCGC--TTGGAGGCG-GTGGAGTGT-GGGTA-------GATGGGC-----T--CGGTGGCTTAAACTGGGCTACCTAGGTTT---------------------------------TA--GAGTTTA--T-GGGTTTAGGGTGTTAAGAGGTG-A-TGGAG---GG-TAATAAGGGGT-C-TGGAC-A--CCY-GCCTCTTT-A-A-TA-----TTG----ATTATTA--GTT--A----TAGG--GG---TAAGGTGTTG--GTAACCCTAGGGTT--TCG-GGTCCTCCGCTATGA---TTAAGTTTA-TAT--TTATAGTTTATAGGT-AATAAGTT-TATAAATG--T-CCTACATTAC-A----TAAATACT--AG-TC--T--A--TAT----ACGCTT------ATTTG---------------------------------T-CTATG-----ATT------CG-TGTT--CTATATT--------TGA---C-TGTGATTAGAC-TGTGC---TGT-----GT-A--------------------GAATG--TAATACT-------C---TCGT--ATGTGT-ACCTGTG-G------CTT-TATGCAGT----TGCCACTTAATTGG-GGG-T-GA---AA---TT-TAT---A-AAATT-TAAGCTGTG-TGGCGTGTG-GGAGGTGTCAA-AAT-----------TCTAAAA---AATGGGCAAAAATAGCCCAAA--A-------TCTCAAACT------------------TTTCTG-----------------GTCCCCCGGGTA-GGG-GCGTTCTGCGAAAAC--C--GAAAAATGGGTG--------CAGAAATCCCGTTCAAAAAATG-G-CCAAAAATGTCAAAAATG-GC--CTCCG-GGGCGGGAAACTGG---------------------------------------------------------------------------------------------------------------------------------------------------------------------------------------------</ns2:sequence><ns2:name>AJ275326.1_Leishmania_infantum_kinetoplast_partial_minicircle_DNA,_strain_MHOM/ES/98/LLM-735,_clone_51</ns2:name></ns2:Sequence><ns2:Sequence dsseqid="sq848" id="sq847"><ns2:sequence>-----------------------------------------------------------------------------------------------------------------------------------------------------------------------------------------------------------------------------GGGG-TTGGTGTAAAATAGGGCCGGGTGGTTC-GGGAAATTCGGGGAAATTGGCTCTCC-TGGGCTGGGATGGCTCGGA-ACCCTGG-------------------GTCCTG--GGCACGCTTTTTGG--CTGC-T-CTGGGT-TTTTGG-GGTGG--ATGTTTGCGGGGTGATT-CGGCTTTTGAGCTGTG----------GGT-GTT--------T--GGGT-----TTGAG-GC-TT--GTTTT-GGGCTGGTGGGTGGA--TTAA-TTTGTTTT--G-GATACTG-CA-----------TTTGCAT-G-GC--TTGTTGGTGTGG--TGGTGGTTC-----AAGACTA-----TGGTCGTG-TGGCC-TTTGATTGG------GG---T-GGGGTGTATTGG-ATTGGATTC-G--TTTGG---G-GCTGAGGTGTT-T-GGGGT--------TTAGTATTAA-CACTT---TCCC----TTTGCTT--TAA--T----TATTATAT---TTAACTTCTA------------GCGA--CGT-TAGGTCATGATCCTA---TAGTAACGT-------TAGGACTATAGGG--GTAG-----TAGGTTAT--GAGATGACTTTA-G--TGTTCTGTTATGAG-AAT----A--CAA----AG-GTTA-C---ATCGAAT--AATA----GTATTAT--AA--ATTGTC-GT-ATAAT-----ATTT-----GA-TCT--CTTATTTT--------G----------AATTTTTG-TTTATG-TTAT----ATT-GCTATA------TTT--TAACGTTTA--TATGTTGTATTG-------GGT--GTATAT-TG-CTTA--------CCA-C-TGCTGT----GACTTGATTACCAG-AGG-G-TG---GG---TT-GAC---G-GGAAT-TGGTGGGGA-GTTGTTTGG-AATTCGTCGAA-AAT-----------CTTAAAA---AATCCCTAAAAATAGCCAAAT--T-------TCCCAAACT------------------TTTCTG-----------------GTCCTCCGGGTA-GGG-GCGTTCTGCGAAAAC--C--GAAAAATGGGTG--------CAGAAATCCCGTTCAAAAAAGG-G-CCAAAAATGCCATTTTTA-GC--CTCCG-GGGCGGGAAACTGG---------------------------------------------------------------------------------------------------------------------------------------------------------------------------------------------</ns2:sequence><ns2:name>AJ275327.1_Leishmania_infantum_kinetoplast_partial_minicircle_DNA,_strain_MHOM/ES/97/LLM-719,_clone_572</ns2:name></ns2:Sequence><ns2:Sequence dsseqid="sq850" id="sq849"><ns2:sequence>---------------------------------------------------------------------------------------------------------------------------------------------------------------------------------------------------------------------------------------------------------------------GGGCTA----------CCC-TGGGCTGGATTGGCCTGGA-CCCCTGG-------------------GTCTGG--AGGCTTGATTTCGA--TCTG-G-TTGGGA-TTGTCT--TT----ATTT--T-GCTGGCTTT-GGGCTTGAGT-TTAGTG----------A--CTAAAC-----G--GGG------CTAGG-GC-TT--TGATT-CTGGTGTTTGGGGTGG-TGCT-TTAGGGTAT-G-CGTGGGT-ATCTG------TTTT-GTG-----C--TTATTATTTATA-ATTATGACT------GGGT-----------GTACA-GTCAC-TTTAGTTCG--CTCCGCA--TGGAGGCCGATGGGAATTGGATGA-C------------CGTATTCGGTG-G-CGGGG--TAATG-TTAGTTAG---C-CC-----TTC----TTTAGCCACTAT--A----GAATAAAG---GGAATATCTT--AATT--CCGGCATA--GCT-ATAGGAT-GTA-G-----TAGGGTAAG-CGTG--ACATATAAGTCAA--GTTATATT-GTGAGTTT--ACGAATCAATTG------GACTTAGC-GCC-TAC----T--CAT----AC-A--------TTATATA--CTCT----TGAATGT--GAA-GTTTTT-GA--TCTG-----TTTG---GTTG-TGTT-ATGATC---------------------G-AGGCTG-AC--A--CA-----------ATTTG------ATGGCCTGTGTAAA--TATATCTTACCT--T---AAGG---TGGCT-TCTTTGA-A---ATGCAA-TTTGAATTA-ATTTGG---GGATG-G-ATT-G--C---TG---GA-GGT---G-TTGGG-ACGTGTTGG-ATGGTTGGG-GATTGGTGGAA-AAT-----------CCCGAAA---AATGGTCGAAAAATGCCAAAA--A-------TCCCAAACT------------------TTTCTG-----------------GTCCTTCGGGTA-GGG-GTGTTCTGCGAAATC--G--GAAAAATGGGTG--------CAGAAATCCCGTTCAAAAATCG-G-CCAAAAATGCCAAAAATC-AG--CTCCG-GGGCGGGAAACTGG---------------------------------------------------------------------------------------------------------------------------------------------------------------------------------------------</ns2:sequence><ns2:name>AJ275328.1_Leishmania_infantum_kinetoplast_partial_minicircle_DNA,_strain_MHOM/ES/97/LLM-719,_clone_573</ns2:name></ns2:Sequence><ns2:Sequence dsseqid="sq852" id="sq851"><ns2:sequence>-----------------------------------------------------------------------------------------------------------------------------------------------------------------------------------------------------------------------------GGGG-TTGGTGTAAAATAGGGCCGGGTGGTTC-GGGAAATTTTGGGAAATTGGCTCTCC-TGGGCTGGGATGGCTCGGA-ACCCTGG-------------------GTCCTG--GGCACGCTTTTTGG--CTGC-T-CTGGGT-TTTTGG-GGTGG--ATGTTTGCGGGGTGATT-CGGCTTTTGAGCTGTG----------GGT-GTT--------T--GGGT-----TTGAG-GC-TT--GTTTT-GGGCTGGTGGGTGGA--TTAA-TTTGTTTT--G-GATACTG-CA-----------TTTGCAT-G-GC--TTGTTGGTGTGG--TGGTGGTTC-----AAGACTA-----TGGTCGTG-TGGCC-TTTGATTGG------GG---T-GGGGTGTATTGG-ATTGGATTC-G--TTTGG--TG-GCTGAGGTGTT-T-GGGGT--------TTAGTATTAA-CACTT---TCCC----TTTGCTT--TAA--T----TATTATAT---TTAACTTCTA-----------GACGA--CGT-TAGGTCATGATCCTA---TAGTAACGT-------TAGGACTATAGGG--GTAG-----TAGGTTAT--GAGATGACTTTA-G--TGTTCTGTTATGAG-AAT----A--CAA----AG-GTTA-C---ATCGAAT--AATA----GTATTAT--AA--ATTGTC-GT-ATAAT-----ATTT-----GA-TCT--CTTATTTT--------G----------AATTTTTG-TTTATG-TTAT----ATT-GCTATA------TTT--TAACGTTTA--TATGTTGTATTG-------GGT--GTATAT-TG-CTTA--------CCA-C-TGCTGT----GACTTGATTACCAG-AGG-G-TG---GG---TT-GAC---G-GGAAT-TGGTGGGGA-GTTGTTTGG-AATTCGTCGAA-AAT-----------CTTAAAA---AATCCCTAAAAATAGCCAAAT--T-------TCCCAAACT------------------TTTCTG-----------------GTCCNCCGGGTA-GGG-GCGTTCTGCGAAAAC--C--GAAAAATGGGTG--------CAGAAATCCCGTTCAAAAAAGG-G-CCAAAAATGCCATTTTTA-GC--CTCCG-GGGCGGGAAACTGG---------------------------------------------------------------------------------------------------------------------------------------------------------------------------------------------</ns2:sequence><ns2:name>AJ275329.1_Leishmania_infantum_kinetoplast_partial_minicircle_DNA,_strain_MHOM/ES/97/LLM-719,_clone_574</ns2:name></ns2:Sequence><ns2:Sequence dsseqid="sq854" id="sq853"><ns2:sequence>-----------------------------------------------------------------------------------------------------------------------------------------------------------------------------------------------------------------------------GGGG-TTGGTGTAAAATAGGGCCGGGTGGTCCGGGAAT--TTTGGGGAAATCGCTCCCC-TGGGCTGGATTGCCCTGAA-ACCCTGG-------------------GNCTGG--AGGCTTGCTTCNGC--GCNT-T-CTGGCT-TTTGCG-GTG----GGTT-GA-TGNNGTTTN-NCCTTTTATTTTNNGAC-T-GAAAT-TNG-GTTTTG-----G--CTNTT-T--GGAG--CT-TT--------GGTGTGGCTGTNGGGC-NTAA-TTGACTATT-C-TTTCTCC-GGCTTTCTGGNGTTTGNGATTG-NNATTGTTAAGGTTTGGAGGGGATGTGT----ATGGCTC----------------MAC-GGGA-TAGG--CCT---------GGTTGAGTCCGGGTTGCCCCT-CAG---G------GGTATTGGTGT-G-GGGTG--CCC---GAAGGTTGCTTATTA------------ATATATA--TTA--A----TATTAAAT---ATATTATGAT--ATATTAATGATAGC--CAC-TAGGCG--CTA-CGT---CGGTTACAG-GG----AGACGTTATAATACGTTGA----TCGGACAAG--AATGA---GGTA-A--TCTTAT---GTGAC-GAGTT--C--TAT----TG-TTGA-GATCATACAT-----------AC--TTA--CTT---TAAT-TG-CACTA-T---TATTTA-GTTG-A-------ATGTT--------A----------CTATATTG-TGTCT--AGCT-----TG-T----G------TGT--TACGTTAGC--TTTAC--CGTAC--A----T-T--ATACTG-CT-ACTG-T----TTCTT-G---CGGAT-TATTGGTGTGGG-GGT-TCT-G-CC---GA---TT-GTG---G-TGCGT-GGCCTGAAA-TTGGCTTGA-AAATGGTTCGA-AAT-----------CTCCAAA---AAGTCCCAAAAATGAGCCAAA--A-------ATCCAAACT------------------TTTCTG-----------------GTCCTCCGGGTA-GGG-GCGTTCTGCGAAAAT--C--GAAAAATGGGTG--------CAGAAACCCCGTTCAAAAATCA-G-CCAAAAATGCTAAAAATC-AG--CTCCG-GGGCGGGAAACTGG---------------------------------------------------------------------------------------------------------------------------------------------------------------------------------------------</ns2:sequence><ns2:name>AJ275330.1_Leishmania_infantum_kinetoplast_partial_minicircle_DNA,_strain_MHOM/ES/97/LLM-719,_clone_575</ns2:name></ns2:Sequence><ns2:Sequence dsseqid="sq856" id="sq855"><ns2:sequence>-----------------------------------------------------------------------------------------------------------------------------------------------------------------------------------------------------------------------------GGGG-TTGGTGTAAAATAGGGCCGGG-TGGTCGGGGGAATTTGGGAAAT-TGGGCTCCC-TGGGCTGGAGTGGCCTGAA-CCCCTGG-------------------GTCCTG--GGCGTGCTTTTGGG--GCTG-G-CTGGCT-TTTGAT-GTT----GGAT-TT-CAGTTGGGA-TTTGGTGAATTCTTTGG-T-TTTTG-GCG-GTGTGG-----G--TCTTG-G--CCTG--GT-TG--CGTTT-TGGGGCGTTCTGGTTG-GA---TAAATGCTT-T-GTTCGGA-GG-------------ATGTTTG-GC--TGTTAGTTTTGAGGTGGATAGGT-----TTGGATC---------------AGCA-TTGA-TTGG--TGG-----------TTTAGGGTGGTGTGGATGG-GCA-GGC-------GTTGTTGCAT-G-TGAT---GGGT--GGGGGTTTAACCATAG-A-ATAA----CTTATTA--TAT--A----TATTAAGT---TGATTTGCT---G--ATGATTATAGA--TCT-AATGGA--GGG-TCT---TAGGTATCT-AT----AGG-CCGACATATAGTTTA----TCTAGCAGT--CGGAA-----------CGTTCT---ATTAA-TAGTT--A--CGG----TA-TGTC-TAGATTATATAATACAT----GCAGTTT--AGC-TTCTAA-TT-TGTCT-T---TTTGTA-ATTA-T-------GCGTT--------A----------TGTAAGTG-TATAT--TAGA-----TT-T-----------GTA--TGGGTAAGC--T--AT--TAATG--T----AAC--ATCAAT-A--CCTA-T----AATGG-G----CGTA-GCCGGGGCACA----G-GCT-G-TT---AG---TG-ACA---A-TGGGA-TTTTGAATT-TTGGGTCGG-AAGTTCTGAAA-ATT-----------TGTTGAA---AAACGCTAAAAATGGCCCGAA--A-------ACCCAAACT------------------TTTCTG-----------------GTCCTCCGGGTA-GGG-GCGTTCTGCGAAATC--C--GAAAAATGGGTG--------CAGAAATCCCGTTCAAAAAATG-G-CTAAAAATGCCAAAAATC-GG--CTCCG-GGGCGGGAAACTGG---------------------------------------------------------------------------------------------------------------------------------------------------------------------------------------------</ns2:sequence><ns2:name>AJ275331.1_Leishmania_infantum_kinetoplast_partial_minicircle_DNA,_strain_MHOM/ES/97/LLM-719,_clone_576</ns2:name></ns2:Sequence><ns2:Sequence dsseqid="sq858" id="sq857"><ns2:sequence>-----------------------------------------------------------------------------------------------------------------------------------------------------------------------------------------------------------------------------GGGG-TTGGTGTAAAATAGGGCCGGGTGGTGGCCGGAAATGGCT-CCCCTGG-----------GCTGGATTGGGTTTTCCTGGGCTGGATTGGGCTGAAACCCTGGGGTTGGG-AGGCTTGGTTTTGG--GTGG-G-CTAGC---------------------------G-TTTT-TGGTGTTTTAA--T-GG----TTC--GGG-TGCCTT--------TGATG----TGGGT-GT-TG--GTTGT-GTGGCTTTAGTGGGT---TGG-AGCCTGGTG-GAGGCTTGT-GCCT-------TGGTGGG-----------ATTAGTC-TGGTGGG-GTGCTT----CGGG---------GTTACTC-TACGG-GTGTCTTTG--ATGATGC--T-GGGGT-G----G-GTTGACTTT-AATGTTG---GG-GTTAGCCGATG-G-TGGTC-TTGGGT-TGACCTTAGG-TGGTG-ATTCTC----TTTAATA--TTG--A----TATT--------AAAGGTA-A--G-----TGCTTGGA--CA--TATG-ATATAG-CCA---TAG--CGC------------TTTAGAATAG-TTCGACTCCGA-AGACC--CAGTCTGAGG--------TAGTGTTAAGTA-TACAT--T--AAT----CTAGTAT--ATAATTTAGCA--TAT----AATAACT--GAC-ATTA-C-TC-GTACACT---ATAAAG-TATT-ATG--TTTAATAT--------ATT--------GCTGTAG--TA------TGT----ATT-TGTGTGCT--GTGTGTAGTAGTAATA--TCTATACCC----------G-A-----T---ATATTTA-T----AGGTTGGCGCATACT-GCAAG-T-GAATTGAA-AA--T-TA----A---TG-AAT---T-GGGGT-CGGGC-T----GTG-GGAA-GG--TGTCGTA-AATTCTGGAAAATGATGGAAA---ATGGCCAAAAATGGGGGGAAA--T-------T-CCAAACT------------------TTTCTG-----------------GTCCTCCGGGTA-GGG-GCGTTCTGCGAAATC--G--GAAAAATGGGTG--------CAGAAATCCCGTTCAAAAATCG-G-CCAAAAATGCCAAAAATC-GG--CTCCG-GGGCGGGAAACTGG---------------------------------------------------------------------------------------------------------------------------------------------------------------------------------------------</ns2:sequence><ns2:name>AJ275332.1_Leishmania_infantum_kinetoplast_partial_minicircle_DNA,_strain_MHOM/ES/97/LLM-719,_clone_577</ns2:name></ns2:Sequence><ns2:Sequence dsseqid="sq860" id="sq859"><ns2:sequence>-----------------------------------------------------------------------------------------------------------------------------------------------------------------------------------------------------------------------------GGGG-TTGGTGTAAAATAGGGCCGGGTG----------GTGGCCGGGAATTGGCTTCCC-TGGGCTGGGATGGCTCGAA-ACCCTGG-------------------GTCTGG--AGGCTTAGTTTTCT--GTGG-G-CTGGGG-TTTGGT-AGG----CATT-GA-AGTTRAATT-CTGGGCTTAATTGGGTG-G-TGGAT-TGG-TTT-TG-----G--A-AGC-G--TGTTG-GG-TT--GACTT-TGGTTTGGGGT------TGA--TAGC--TTC-G-GG-TTGA-ATTTT------TCTTTTNAAAG-----TTGCGGGGTTGG-TGGGTAGATTT----GCTTTTT-----GGGTTTGA-GGGTT-GGTG-GTAG--ATG---------GATGGATTGGGGTTTGGGTTT-GGGTTAC----C-ACTGACCTGGG-T-TAGGG--GTGT--CTTGGG-ACACACGTT-C-GGTG----CTTAATA--TAT--A----TATTA-AG---ACAGTGGGGA--A--C---CAATGTG--CCT-ACA-GC--G-G-TCT---TTGGTAGAG-GT-A-GACTATGTAAGAGGCTATCGGA--TACCATAAG--CTATATAAGTTG-A--ACGTAG---GGCCG-AATAC--C--GGT----AG-GTAA-GAGTTCACTTT----A-----GCTCTAT--GTT-TAT--A-TA-CACTA-T---ATTCGA-GTTA-T-----CTTTGCT--------A----------AATTTTTG-TATGT--TAG-----TAG-AATATA------TTG--TACGTGGTA--T--AG--ATG--------------GTGACT-TA-CGTG-G----TACTG-CCTACTCCT-TCGGGTTGCTAGAGCA-TAC-T-TG---GT---GT-GGC---G-AAAAT-TGTGCCTAA-AATGGCTCG-GGGTGTTGGGA-AAT-----------CCTCGGA---AATGGGTGAAAATGGGTGAAA--A-------TCCCAAACT------------------TTTCTG-----------------GTCCTTCGGGTA-GGG-GCGTTCTGCGAAATC--G--GAAAAATGGGTG--------CAGAAATCCCGTTCAAAAAATG-C-CCCAAAATGCCAATTTTG-GC--CTCCG-GGGCGGGAAACTGG---------------------------------------------------------------------------------------------------------------------------------------------------------------------------------------------</ns2:sequence><ns2:name>AJ275333.1_Leishmania_infantum_kinetoplast_partial_minicircle_DNA,_strain_MHOM/ES/97/LLM-719,_clone_578</ns2:name></ns2:Sequence><ns2:Sequence dsseqid="sq862" id="sq861"><ns2:sequence>-----------------------------------------------------------------------------------------------------------------------------------------------------------------------------------------------------------------------------GGGG-TTGGTGTAAAATAGGGCCG-GGTGGTGGCGGGAATGGGCTA----------CCC-TGGGCTGGATTGGCCTGGA-CCCCTGG-------------------GTCTGG--AGGCTTGATTTCGA--TCTG-G-TTGGGA-TTGTCT--TT----ATTT--T-GCTGGCTTT-GGGCTTGAGT-TTAGTG----------A--CTAAAC-----G--GGG------CTAGG-GC-TT--TGATT-CTGGTGTTTGGGGTGG-TGCT-TTAGGGTAT-G-CGTGGGT-ATCTG------TTTT-GTG-----C--TTATTATTTATA-ATTATGACT------GGGT-----------GTACA-GTCAC-TTTAGTTCG--CTCCGCA--TGGAGGCCGATGGGAATTGGATGA-C------------CGTATTCGGTG-G-CGGGG--TAATG-TTAGTTAG---C-CC-----TTC----TTTAGCCACTAT--A----GAATAAAG---GGAATATCTA---ATT--CCGGCATA--GCT-ATAGGAT-GTA-G-----TAGGGTAAG-CGTG--ACATAT-AGTCAA--GTTATATT-GTGAGTTT--ACGAATCAATTG------GACTTAGC-GCC-TAC----T--CAT----AC-A--------TTATATA--CTCT----TGAATGT--GAA-GTTTTT-GA--TCTG-----TTTG---GTTG-TGTT-ATGATC---------------------G-AGGCTG-AC--A--CA-----------ATTTG------ATGGCCTGTGTAAA--TATATCTTACCT--T---AAGG---TGGCT-TCTTTGA-A---ATGCAA-TTTGAATTA-ATTTGG---GGATG-G-ATT-G-CC---TG---GA-GGT---G-TTGGG-ACGTGTTGG-ATGGTTGGG-GATTGGTGGAA-AAT-----------CCCGAAA---AATGGTCGAAAAATGCCAAAA--A-------TCCCAAACT------------------TTTCTG-----------------GTCCTTCGGGTA-GGG-GCGTTCTGCGAAAAT--C--GAAAAATGGGTG--------CAGAAATCCCGTTCAAAAAATG-G-CCCAAAATGCCAAAAATG-GG--CTCCG-GGGCCGGAAACTGG---------------------------------------------------------------------------------------------------------------------------------------------------------------------------------------------</ns2:sequence><ns2:name>AJ275334.1_Leishmania_infantum_kinetoplast_partial_minicircle_DNA,_strain_MHOM/ES/97/LLM-710,_clone_591</ns2:name></ns2:Sequence><ns2:Sequence dsseqid="sq864" id="sq863"><ns2:sequence>-----------------------------------------------------------------------------------------------------------------------------------------------------------------------------------------------------------------------------GGGG-TTGGTGTAAAATAGGGCCGGCTGGCGGACGAGAAGGN-CNA----------CCC-CGGGCTGGATAGACCTGGACCCNAANG-------------------GGCGGG--AGGCCCNANAACGA--CCTG-G-TNGGGA-TCGNCT--AT----ANNT--N-GCCGGCTNN-GGGCTTGAGT-CAAGNG----------A--CCAAAC-----G--GGG------CTAGG-GC-TA--TGATT-CTGGGGTTTGGGGTGG-TCTT-TTAGGGTAT-G-CGTGGGT-ATCTG------TTTT-GTG-----C--TCATTATTTATA-ATTATGACT------GGGT-----------GTACA-GTCAC-TTTAGTTCG--CTCCGCA--TGGAGGCCGATGGGAATTGGATGC-C------------CGTATTCGGTG-G-CGGGG--TAATG-TTAGYTCA-G-C-CC-----TTC----TTTAGCCACTAT--A----GAATAAAG---GGAATATCTA---ATT--CCGGCATA--GCT-ATAGGAT-GTA-G-----TAGGGTAAG-CCGT--GACATATAGTCAA--GTTATATT-GTGAGTTT--ACGAATCAATTG------GACTTAGCCGCC-TAC----T--CAT----AC-A--------TTATATA--CTCT----TGAATGT--GAA-GTTTTN-TG-ATCTG-----TTTG---GTTG-TGTT-ATGATA---------------------CGAGGCTG-AC--A--CAA---------TTTNGA------TGGCCTNGTGTAAA--TATATCTTACCT--T---AAGG--TGGGCT-TCTTTGA-A---ATGCAA-TTTGGAATT-AATTTG---GGGATGG-ATT-G-CC---TG---GA-GGT---G-TTGGG-ACGTGTTGG-ATGGTTGGG-GATTGGTGGAA-AAT-----------CCCGAAA---AATGGTCGAAAAATGCCAAAA--A-------TCCCAAACT------------------TTTCTG-----------------GTCCTTCGGGTA-GGG-GCGTTCTGCGAAAAT--C--GAAAAATGGGTG--------CAGAAATCCCGTTCAAAAAATG-G-CCCAAAATGCCAAAAATG-GG--CTCCG-GGGCCGGAAACTGG---------------------------------------------------------------------------------------------------------------------------------------------------------------------------------------------</ns2:sequence><ns2:name>AJ275335.1_Leishmania_infantum_kinetoplast_partial_minicircle_DNA,_strain_MHOM/ES/97/LLM-710,_clone_592</ns2:name></ns2:Sequence><ns2:Sequence dsseqid="sq866" id="sq865"><ns2:sequence>---------------------------------------------------------------------------------------------------------------------------------------------------------------------------------------------------------------------------------------------------------------------------------------------------------------------------------------------------------------------------------------------------------------------------------------------------------------A--GA-AC-GC-CC--CTCCC-CCA--C--GG---A----CCA-GAAAAGTTT-GGATTTTTA-GGCC-------ATTTTTT-----------GGGATTTTCAGCGTTTTCCAGC----CAATC-C------AGACGCA-TTCAG-CCCAAATTC--CA-------------A-TCGAACAGCCA-CAG---CCCAGC---A--C----CTTCAG-G-CA---AAGTA---GTA-CTCTAG-TCCCG---TCTAGT--CTAGTACCACA------------TCAT---AAACCTAGCA--TACAAATAAAACGATGTGCAAGTATAGGTGACATT---TAGCTATCA-TTG---ACGTTCTACAGACC-TTGC-TTACGT--TAT---ACCTAAC-------------TTCAGA-------GAT-CT--TCG----AACATTA-T-------------------------AA--TAC-CATGGA-AC--TATA-G--CATCCCA-TGTC-TAT--GCCTAATA--------G----------GCAGTATA---C-----CCC----TGT-AATTAA------TATTAAATATTAAT--TATAAGGTGT-A------ACAA--GC-CCA-TTACCAT-A----ACGAA-ACA-CCGTA-TGTGT-C-TAACTCCA-AAACT-AAAAGTC-TAAAGCTC---GTTAGGG-CCAC---------GAAGCT-CACACACAGC--CAA-------------CCACC---CCGG--TCAAAGCCAACCCCC--ATTAAT-AGCCGACCAC-------AAATC---CCCACATACA------CCCAAAACAAATGC-ACCCACG-GCC-CCAAACCC----AGC-----AAATCCAACATTT--AAAGCCCCAAAATTAAAGA-CAAACTC-C---AGCTAGCACAAAACAA---------G-C-CTCCCGACCCAGG----------GCTCCAA------GCCGATCCAGCCA-AAACACCCAAATCCCCCGGGACCACCCGGCCCTATTTTACAC-CAACCCCCAGTTTCCCGCCCCGGAGGCCAAAAATGACATTTTCGGGCCAAAAATGAACGGGAATTTCTGCACCCATTTTTCGGTTTTCGC------------------</ns2:sequence><ns2:name>AF291093.1_Leishmania_infantum_kinetoplast_minicircle_sequence</ns2:name></ns2:Sequence><ns2:Sequence dsseqid="sq868" id="sq867"><ns2:sequence>-----------------------------------------------------------------------------------------------------------------------------------------------------------------------------------------------------------------------------GGGG-TTGGTGTAAAATAGGGCCGGGTGGTGGCCGGAAATGGCT-CCCCTGG-----------GCTGGATTGGGTTTTCCTGAGCTGGATTGGGCTGAAACCCTGGGGTTGGG-AGGCTTGGTTTTGG--GTGG-G-CTAGC---------------------------G-TTTT-TGGTGTTTTAA--T-GG----TTC--GGG-TGCCTT--------TGATG----TGGGT-GT-TG--GTTGT-GTGGCTTTAGTGGGT---TGG-AGCCTGGTG-GAGGCTTGT-GCCT-------TGGTGGG-----------ATTAGTC-TGGTGGG-GTGCTT----CGGG---------GTTACTC-TACGG-GTGTCTTTG--GTGATGC--T-GGGGT-G----GGTTTGACTTT-AATGTTG---GG-GTTAGCCGATG-G-TGGTC-TTGGGT-TGACCTTAGG-TGGTG-ATTCTC----TTTAATA--TTG--A----TATT--------AAAGGTA-A--G-----TGCTTGGA--CA--TATG-ATATAG-CCA---TAG--CGC------------TTTAGAATAG-TTCGACTCCGA-AGACC--CAGTCTGAGG--------TAGTGTTAAGTA-TACAT--T--AAT----CTAGTAT--ATAATTTAGCA--TAT----AATAACT--GAC-ATTA-C-TC-GTACACT---ATAA-G-TATT-ATG--TTTAATAT--------ATT--------GCTGTAG--TA------TGT----ATT-TGTGTGCT--GTGTGTAGTAGTAATA--TCTATACCG----------A-------T---ATATTTA-T----AGGTTGGCGCATACT-G-CAG-T-GAATTGAA-AA--T-TA----A---TG-AAT---T-GGGGT-CGGGC-T----GTG-GGAA-GG--TGTCGTA-AATTCTGGAAAATGATGGAAA---ATGGCCAAAAATGGGGGGAAA--T-------T-CCAAACT------------------TTTCTG-----------------GTCCTCCGGGTA-GGG-GCGTTCTGCGAAATC--G--GAAAAATGGGTG--------CAGAAATCCCGTTCAAAAATCG-G-CCAAAAATGCCAAAAATC-GG--CTCCG-GGGCGGGAAACTG----------------------------------------------------------------------------------------------------------------------------------------------------------------------------------------------</ns2:sequence><ns2:name>AF184044.1_Leishmania_infantum_isolate_MCAN/IT/80/ZORRO_kinetoplast_minicircle_DNA,_complete_sequence</ns2:name></ns2:Sequence><ns2:Sequence dsseqid="sq870" id="sq869"><ns2:sequence>-----------------------------------------------------------------------------------------------------------------------------------------------------------------------------------------------------------------------------GGGG-TTGGTGTAAAATAGGGCCGGGTGGTGGCTGGAAATTCGGTGGAATTGGCCTCTC-TGGCCTGGATTGGCTTCCC-TGGGCTGGATTGGGTGGGAGCCTTGGG-TCTG--GGGCTTGTTTTTAC--GTTT-G-CTGGCT-TTTTGG-GGG----TTTT-GG-TGGTTCTGG-TGCC--------------------------TTTAAT-----T--TCATG-G--GTGTAGGC-TT--GTTTT-GGGGTG-TTGGAGGTG-T----TCTGTGCTT-C-TTGAATT-GAT--------GGTCTTGTTTG--G--T--GGGCTCTGGATTAATTCT--------TGGATA-----GA-T-TTG-TTAAC-TTAC-TTGG--CTG-G------GGATAGTTATGGTGCTGGTTTG-GG------------TTTAATGATC-T-TGAGT--CACCT-TCCCCTTTAGATGGGG-C-TCTC----TTTAATA--TTA--A----TATTAAAG---GTGGGCGTTT--G--G---CGTATGT--TAT-AGCCTT--AGC-GCT---TTAGAATAG-TT-C-GACTCCGAAGATAGGCCTGA----GGCAGTCAT--ACGTATACATTG-A--TCTA-----GCTTA-TAATA--T--ACT----CT-ATAA-TAACTGACACTATTCAT----ATGCTAC--AAG--------TA-TTATG-T---TTAATA-T--A--------CGTACT--------A----------TAGTTT-G-ATATG--TAGG----ATG-TATATG------TT---AGTAATACC--TGTAC--CGATA--T----ATT--TGTGGT-TTGAAGT-A----TGCTG-T--TGCGGA-GTTGGGGACGTGAATT-TGG-T-TG---TA---GG-GCT---G-AGGGA-TTGGAAGGA-CTC----------CTTCGAAA-AAG-----------GGCGAAA---ATGGTCGAAAATGGGGCCAAA--A-------ATCCAAACT------------------TTTCTG-----------------GTCCTTCGGGTA-GGG-GCGTTCTGCGAAAAT--G--GAAAAATGGGTG--------CAGAAATCCCGTTCAAAAAAGG-G-CCGAAAATGCCAAAAATC-GG--CTCCG-GGGCGGGAAACTG----------------------------------------------------------------------------------------------------------------------------------------------------------------------------------------------</ns2:sequence><ns2:name>AF188701.1_Leishmania_infantum_isolate_MHOM/ES/81/LEM307_kinetoplast_minicircle_DNA,_complete_sequence</ns2:name></ns2:Sequence><ns2:Sequence dsseqid="sq872" id="sq871"><ns2:sequence>-----------------------------------------------------------------------------------------------------------------------------------------------------------------------------------------------------------------------------GGGG-TTGGTGTAAAATAGGGCCGGGTGGTCCGGGAAATTCGGGGGAATTGGCCTCCCT-TGGCTTGGATTGGGCTGCCCTGGGCTGGATTGGGCCGGGACCCTGGGTCT-GG-AGGCTTAGTTTCGG--GCTG-G-CTAGG---------------------------T-TTTT-GGTTATTTTGA--T-GG----TTC--GGG-TGGCTT--------TA-AT----TTGGG-GT-TG--GTTAT-GCGTTTGGTGAGATT---AGT-GGCTGGG-G-GTT-TATGG-CTTG-------GTGG-GG-----------TTTGTTT-GACTGGCTG---GC----TCGA---------CCTGGCT-CGTGG-ATGGCTTTG--ATGATGG--T-GGCTT-TGGGGGTTGACTTTGG-TGTTG-G---GT-TTTGGGTTTTG-G-TGGTC-TTGGGT-TGCCCTTAGG-TGAATGACTCTC----TTTAATA--TTA--A----TATT--------AAAGGCGGG--T-----GCTTTGAG--CG--TGTG-TTATAG-CCA---TAG--CGC------------TTTAGAATAG-TTCGACTCCGA-AGACT--AGGTTTGGGG--------TAGTTGTAAGTA-TACAT--T--AAT----CTAGTAT--ATAATTTAGTC--TAT----AATAACT--GAC-ATTA-C-TC-GTACACT---ATAAGT-ATTA-TGT--TTAATATA--------TGT--------GCTATAA--TT------TGT----ATC-TGTAGGCT--GTGTGTAGTAGTAATA--TCTATACCG----------ATA-----T-----ATTTG-T----AGGTTGGTGCATACT-GCAGT---GAATTGGA-AA--T-TA----A---TG-AAA---T-GGAGT-TGGGT-TT---------G--GGGGTGTCTTA-AATCCTGGAAATTGGGCGA-A---AATGGGCAAAAATGGGCCAAA--A-------TCCCAAACT------------------TTTCTG-----------------GTCCTCCGGGTA-GGG-GCGTTCTGCGAAATC--C--GAAAAATGGGTG--------CAGAAATCCCGTTCAAAAATGG-C-CG-AAAATGCCAAAAATC-GG--CTCCG-GGGCGGGAAACTG----------------------------------------------------------------------------------------------------------------------------------------------------------------------------------------------</ns2:sequence><ns2:name>AF190475.1_Leishmania_infantum_isolate_MHOM/FR/91/LEM-2298_kinetoplast_minicircle_DNA,_complete_sequence</ns2:name></ns2:Sequence><ns2:Sequence dsseqid="sq874" id="sq873"><ns2:sequence>-----------------------------------------------------------------------------------------------------------------------------------------------------------------------------------------------------------------------------GGGG-TTGGTGTAAAATAGGGCCGGGTGGTTCGG-GGGTTCGGGGGGAAATGCCTCCCT-TGGCTTGGATTGGGCTGCCCTGGGCTGGATTGGGCCGGAACCCTGGGTCT-GG-AGGCTTAGTTTCGG--GCTG-T-CTAGG---------------------------T-TTTT-GGTTATTTTGA--T-GG----TTC--GGG-TGGCTT--------TA-AT----TTGGG-GT-TG--GTTAT-GCGTTTGGTGAGATT---AGT-GGCTGGA-G--TT-TATGG-CTTG-------GTGGGGG-----------TTTGTTT-GACTGGCTG---GC----TCGA---------CCTGGCT-CGTGG-ATGGCTTTG--ATGATGG--T-GGCTT-TGGTGGTTGACTTTGG-TGTTG-G---GT-TTTGGGTTTTG-G-TGGTC-TTGGGT-TGCCCTTAGG-TG-GGGACTCTC----TTTAATA--GTA--A----TATT--------AAAGGCGGG--T-----GCTTTGGG--TG--TGTG-TTATAG-CCA---TAG--CGC------------TCTAGAATAG-TTCGACTCCGA-AGACT--AGGTTTGAGG--------TAGTTGTAAGTA-TACAT--T--AAT----CTAGTAT--ATAATTTAGTC--TAT----AATAACT--GAC-ATTA-C-TC-GTACACT---ATAAGT-ATTA-TGT--TTAATATA--------TGT--------GCTATAA--TT------TGT----ATC-TGTAGGCT--TTGTGTAGTAGTAATA--TCTATACCG----------ATA-----T-----ATTTA-T----AGGTTGGCGCATACT-GCAGT---GAATTGGA-AA--T-TA----A---TG-GAT---T-GGAGT-TGGGC-TT---------GG-GGAGTGTCTTA-AATTCTGGAAATTGGTCAA-A---AATGGGCAAAAATGGGCAAAA--A-------TCCCAAACT------------------TTTCTG-----------------GTCCTCCGGGTA-GGG-GCGTTCTGCGAAAAC--C--GAAAAATGGGTG--------CAGAAATCCCGTTCAAAAATTG-G-CCGAAAATGCCAAAAATC-GG--CTCCG-GGGCGGGAAACTG----------------------------------------------------------------------------------------------------------------------------------------------------------------------------------------------</ns2:sequence><ns2:name>AF190476.1_Leishmania_infantum_isolate_MHOM/SU/84/MARZ-KRIM_kinetoplast_minicircle_DNA,_complete_sequence</ns2:name></ns2:Sequence><ns2:Sequence dsseqid="sq876" id="sq875"><ns2:sequence>-----------------------------------------------------------------------------------------------------------------------------------------------------------------------------------------------------------------------------GGGG-TTGGTGTAAAATAGGGCCGGATGGTGGCCGGAAATGGCT-TCCCTGG-----------GCTGGATTGGGTTTTCCTGAGCTGGATTGGGCTGAAACCCTGGGGTTGGG-AGGCTTGGTTTTGG--GTGG-G-CTAGC---------------------------G-TTTT-TGGTGTTTTAA--T-GG----TTC--GGG-TGCCTT--------TGATG----TGGGT-GT-TG--GTTGT-GTGGCTTTAGTGGGT---TGG-AGCCTGGTG-GAGGCTTGT-GCCT-------TGGTGGG-----------ATTAGTC-TGGTGGG-GTGCTT----CGGG---------GTTACTC-TACGG-GTGTCTTTG--ATGATGC--T-GGGGT-G----G-GTTGACTTT-AATGTTG---GG-GTTAGCCGATG-G-TGATC-TTGGGT-TGACCTTAGG-TGGTG-ATTCTC----TTTAATA--TTG--A----TATT--------AAAGGTA-A--G-----TGCTTGGA--CA--TATG-ATATAG-CCA---TAG--CGC------------TTTAGAATAG-TTCGACTCCGA-AGACC--CAGTCTGAGG--------TAGTGTTAAGTA-TACAT--T--AAT----CTAGTAT--ATAATTTAGCA--TAT----AATAACT--GAC-ATTA-C-TC-GTACACT---ATAA-G-TATT-ATG--TTTAATAT--------ATT--------GCTGTAG--TA------TGT----ATT-TGTGTGCT--GTGTGTAGTAGTAATA--TCTATACCG----------A-------T---ATATTTA-T----AGGTTGGCGCATACT-G-CAG-T-GAATTGAA-AA--T-TA----A---TG-AAT---T-GGGGT-CGGGC-T----GTG-GGAA-GG--TGTCGTA-AATTCTGGAAAATGATGGAAA---ATGGCCAAAAATGGGGGGAAA--T-------T-CCAAACT------------------TTTCTG-----------------GTCCTCCGGGTA-GGG-GCGTTCTGCAAAATC--G--GAAAAATGGGTG--------CAGAAATCCCGTTCAAAAATCG-G-CCAAAAATGCCAAAAATC-GG--CTCCG-GGGCGGGAAACTG----------------------------------------------------------------------------------------------------------------------------------------------------------------------------------------------</ns2:sequence><ns2:name>AF169131.1_Leishmania_infantum_strain_MCAN/PT/88/REBELO2_kinetoplast_minicircle_DNA,_complete_sequence</ns2:name></ns2:Sequence><ns2:Sequence dsseqid="sq878" id="sq877"><ns2:sequence>-----------------------------------------------------------------------------------------------------------------------------------------------------------------------------------------------------------------------------GGGG-TTGGTGTAAAATAGGGCCGGGTGGTGACCGGAAATGGCT-CCCCTGG-----------GCTGGATTGGGTTTTCCTGGGCTGGATTGGGCTGAAACCCTGGGGTTGGG-AGGCTTGGTTTTGG--GTGG-G-CTAGC---------------------------G-TTTT-TGGCGTTTTAA--T-GG----TTC--GGG-TGCCTT--------TGATG----TGGGT-GT-TG--GTTGT-GTGGCTTTAGTGGGT---TGG-AGCCTGGTG-GAGGCTTGT-GCCT-------TGGTGGG-----------ATTAGTC-TGGTGGG-ATGCTT----CGGG---------GTTACTC-TACGG-GTGTCTTTG--ATGATGA--T-GGGGT-G----G-GTTGACTTT-AATGTTG---GG-GTTAGCCGATG-G-TGGTC-TTGGGT-TGACCTTAGG-TGGTG-ATTCTC----TTTAATA--TTG--A----TATT--------AAAGGTA-A--G-----TGCTTGGA--CA--TATG-ATATAG-CCA---TAG--CGC------------TTTAGAATAG-TTCGACTCCGA-AGACC--CGGTCTGAGG--------TAGTGTTAAGTA-TACAT--T--AAT----CTAGTAT--ATAATTTAGCA--TAT----AATAACT--GAC-ATTA-C-TC-GTACACT---ATAA-G-TATT-ATG--TTTAATAT--------ATT--------GCTGTAG--TA------TGT----ATT-TGTGTGCT--GTGTGTAGTAGTAATA--TCTATACCG----------A-------T---ATATTTA-T----AGGTTGGCGCATACT-G-CAG-T-GAATTGAA-AA--T-TA----A---TG-AAT---T-GGGGT-CGGGC-T----GTG-GGAA-GG--TGTCGTA-AATTCTGGAAAATGATGGAAA---ATGGCCAAAAATGGGGGGAAA--T-------T-CCAAACT------------------TTTCTG-----------------GTCCTTCGGGTA-GGG-GCGTTCTGCAAAATC--G--GAAAAATGGGTG--------CAGAAATCCCGTTCAAAAATCG-A-CCAAAAATGCCAAAAATC-GG--CTCCG-GGGCGGGAAACTG----------------------------------------------------------------------------------------------------------------------------------------------------------------------------------------------</ns2:sequence><ns2:name>AF169133.1_Leishmania_infantum_strain_MHOM/DZ/85/LIPA141_kinetoplast_minicircle_DNA,_complete_sequence</ns2:name></ns2:Sequence><ns2:Sequence dsseqid="sq880" id="sq879"><ns2:sequence>-----------------------------------------------------------------------------------------------------------------------------------------------------------------------------------------------------------------------------GGGG-TTGGTGTAAAATAGGGCCGGGTGGTGGCCGGAAATGGCT-CCCCTGG-----------GCTGGATTGGGTTTTCCTGGGCTGGATTGGGCTGAAACCCTGGGGTT-GG-GGGCTTGGTTTTGG--GTGG-G-CTAGC---------------------------G-TTTT-TGGTGTTTTAA--T-GG----TTC--GGG-TGCCTT--------TGATG----TGGGT-GT-TG--GTTGT-GTGGCTTTAGTGGGT---TGG-AGCCTGGTG-GAGGCTTGT-GCCT-------TGGTGGG-----------ATTAGTC-TGGTGGG-ATGCTT----CGGG---------GTTACTC-TACGG-GTGTCTTTG--ATGATGC--T-GGGT-------GGGTTGACTTT-AATGTTG---GG-GTTAGCCGATG-G-TGGTC-TTGGGT-TGACCTTAGG-TGGTG-ATTCTC----TTTAATA--TTG--A----TATT--------AAAGGTA-A--G-----TGCTTGGA--CA--TATG-ATATAG-CCA---TAG--CGC------------TTTAGAATAG-TTCGACTCCGA-AGACC--CGGTCTGAGG--------TAGTGTTAAGTA-TACAT--T--AAT----CTAGTAT--ATAATTTAGCA--TAT----AATAACT--GAC-ATTA-C-TC-GTACACT---ATAA-G-TATT-ATG--TTTAATAT--------ATT--------GCTGTAG--TA------TGT----ATT-TGTGTGCT--GTGTGTAGTAGTAATA--TCTATACCG----------A-------T---ATATTTA-T----AGGTTGGCGCATACT-G-CAG-T-GAATTGAA-AA--T-TA----A---TG-AAT---T-GGGGT-CGGGC-T----GTG-GGAA-GG--TGTCGTA-AATTCTGGAAAATGATGGAAA---ATGGCCAAAAATGGGGGGAAA--T-------T-CCAAACT------------------TTTCTG-----------------GTCCTCCGGGTA-GGG-GCGTTCTGCAAAATC--G--GAAAAATGGGTG--------CAGAAATCCCGTTCAAAAATCG-A-CCAAAAATGCCAAAAATC-GG--CTCCG-GGGCGGGAAACTG----------------------------------------------------------------------------------------------------------------------------------------------------------------------------------------------</ns2:sequence><ns2:name>AF169139.1_Leishmania_infantum_kinetoplast_minicircle_DNA,_complete_sequence</ns2:name></ns2:Sequence><ns2:Sequence dsseqid="sq882" id="sq881"><ns2:sequence>-----------------------------------------------------------------------------------------------------------------------------------------------------------------------------------------------------------------------------GGGG-TTGGTGTAAAATAGGGCCGGGTGGTGGCCGGAAATGGCT-CCCCTGG-----------GCTGGATTGGGTTTTCCTGGGCTGGATTGGGCTGAAACCCTGGGGTT-GG-GGGCTTGGTTTTGG--GTGG-G-CTAGC---------------------------G-TTTT-TGGTGTTTTAA--T-GG----TTC--GGG-TGCCTT--------TGATG----TGGGT-GT-TG--GTTGT-GTGACTTTAGTGGGT---TGG-AGCCTGGTG-GAGGCTTGT-GCCT-------TGGTGGG-----------ATTAGTC-TGGTGGG-ATGCTT----CGGG---------GTTACTC-TACGG-GTGTCTTTG--ATGATGC--T-GGGTG-------GGTTGACTTT-AATGTTG---GG-GTTAGCCGATG-G-TGGTC-TTGGGT-TGACCTTAGG-TGGTG-ATTCTC----TTTAATA--TTG--A----TATT--------AAAGGTA-A--G-----TGCTTGGA--CA--TATG-ATATAG-CCA---TAG--CGC------------TTTAGAATAG-TTCGACTCCGA-AGACC--CGGTCTGAGG--------TAGTGTTAAGTG-TACAT--T--AAT----CTAGTAT--ATAATTTAGCA--TAT----AATAACT--GAC-ATTA-C-TC-GTACACT---ATAA-G-TATT-ATG--TTTAATAT--------ATT--------GCTGTAG--TA------TGT----ATT-TGTGTGCT--GTGTGTAGTAGTAATA--TCTATACCG----------A-------T---ATATTTA-T----AGGTTGGCGCATACT-G-CAG-T-GAATTGAA-AA--T-TA----A---TG-AAT---T-GGGGT-CGGGC-T----GTG-GGAA-GG--TGTCGTA-AATTCTGGAAAATGATGGAAA---ATGGCCAAAAATGGGGGGAAA--T-------T-CCAAACT------------------TTTCTG-----------------GTCCTCCGGGTA-GGG-GCGTTCTGCAAAATC--G--GAAAAATGGGTG--------CAGAAATCCCGTTCAAAAATCG-A-CCAAAAATGCCAAAAATC-GG--CTCCG-GGGCGGGAAACTG----------------------------------------------------------------------------------------------------------------------------------------------------------------------------------------------</ns2:sequence><ns2:name>AF169140.1_Leishmania_infantum_kinetoplast_minicircle_DNA,_complete_sequence</ns2:name></ns2:Sequence><ns2:Sequence dsseqid="sq884" id="sq883"><ns2:sequence>-----------------------------------------------------------------------------------------------------------------------------------------------------------------------------------------------------------------------------GGGG-TTGGTGTAAAATAGGGCCGGGTGGTCCGGGAAATTCGGGGGAATTGGCCTCCCT-TGGCTTGGATTGGGCTGCCCTGGGCCGGATTGGGCCGGGACCCTGGGTCT-GG-AGGCTTAGTTTCGG--GCTG-G-CTAGG---------------------------T-TTTT-GGTTATTTTGA--T-GG----TTC--GGG-TGGCTT--------TA-AT----TTGGG-GT-TG--GTTAT-GCGTTTGGTGAGATT---AGT-GGCTGGG-G-GTT-TATGG-CTTG-------GTGGGGG-----------TTTGTTT-GACTGGCTG---GC----TCGA---------CCTGGCT-CGTGG-ATGGCTTTG--GTGATGG--T-GGCTT-TGGGGGTTGACTTTGG-TGTTG-G---GT-TTTGGGTTTTG-G-TGGTC-TTGGGT-TGCCCTTAGG-TGGATGACTCTC----TTTAATA--TTA--A----TATT--------AAAGGCGGG--T-----GCTTTGGG--CG--CGTG-TTATAG-CCA---TAG--CGC------------TTTAGAATAG-TTCGACTCCGA-AGACT--AGGTTTGAGG--------TAGTTGTAAGTA-TACAT--T--AAT----CTAGTAT--ATAATTTAGTC--TAT----AATAACT--GAC-ATTA-C-TC-GTACACT---ATAAGT-ATTA-TGT--TTAATATA--------TGT--------GCTATAA--TT------TGT----ATC-TGTAGGCT--GTGTGTAGTAGTAATA--TCTATACCG----------ATA-----T-----ATTTA-T----AGGTTGGCGCATACT-GCAGT---GAATTGGA-AA--T-TA----A---TG-AAT---T-GGAGT-TGGGT-TT---------GG-GGAGTGTCTTA-AATCCTGGAAATTGGGCAA-A---AATGGGCAAAAATGGGCCAAA--A-------TCCCAAACT------------------TTTCTG-----------------GTCCTCCGGGTA-GGG-GCGTTCTGCGAAATC--G--GAAAAATGGGTG--------CAGAAATCCCGTTCAAAAATGC-C-CA-AAAATGCCCAAAATC-GG--CTCCG-GGGCGGGAAACTG----------------------------------------------------------------------------------------------------------------------------------------------------------------------------------------------</ns2:sequence><ns2:name>AF167716.1_Leishmania_infantum_isolate_MHOM/ES/92/LEM-2894_kinetoplast_minicircle,_sequence</ns2:name></ns2:Sequence><ns2:Sequence dsseqid="sq886" id="sq885"><ns2:sequence>----------------------------------------------------------------------------------------------------------------------------------------------------------------------------------------------------------------------------------------------------------------------------------------------------------------------------------------------------------------------------------------------------------------------------------------------------------TCGC-A--GA-AC-GC-CC--CTACC-CGA--A--GG---A----CCA-GAAAAGTTT-GGGAAATTC-CCCA-------TTTCTCG-----------CCATTTTCCGCCACTTTTTTCA----GAAAA-T------CCAGCAT-ATCCC-A-CCCAAAA--AA-------------T-CACTCCCATAA--TG---ACGTAG---GC-ATTGCACCTTT-A-GG---TAG-----ACA---G-TA-TACCA-C-GACA----GTCCTCTAGCAC--A----ATCTATA----GCCTAAATTA--GA--CCAAACAATG--GATACAATCTACATA--AG---AGAAAGCTA-GTA---T---CGTGTCATAT-AG----ATAGC--ACA-----TTCTATTCTC-CA-TCC-CTTACCACCCGCCTTA-TT--ACC----AAAGGCT-TCGATG-TCGGCTATAAA--------CT--ATT-CTATCC-CT-ATCTA-T--CACAAAG-GTCA-CCTCTATTCTAGA--------T----------ATTCCCTT-TATTC--TATT----AGG-GTTATA------GAGCTGTAGGCACA--TTGGAGTCCT-A------GTGT--AC--GC-CAAGACA-T----CCACC-ACCC-CAAA-CTATA-GTAAATAAAA-ACAAA-ATTTCCG-----ACCG-----AGGGA-AAATCAAGC-CCCACGACG-CATCCAATCC--AAT-----------GTGTCCA---AGCC--CAACCCTCAATTCAA-GCCA-----AGTAG-CCC----------AAC---CATAAAAAAGAAAACTCAATATCTAAACCAAAATAAAGCCACCCCAGAGGTAAAAAGCCAG---------------------------------------------------------------------CCACCTCCAAAACCAAGGGTCAGACCCGTCTATTCCCC------AA-TCCAGGCCCA-AA-ATCCACGAATTCCCCGGACCACCCGGCCCTATTTTAC---------------------------------------------------------------------------------------------------------------</ns2:sequence><ns2:name>AF308683.1_Leishmania_infantum_kinetoplast_minicircle_DNA,_complete_sequence</ns2:name></ns2:Sequence><ns2:Sequence dsseqid="sq888" id="sq887"><ns2:sequence>-------------------------------------------------------------------------------------------------------------------------------------------------------------------------------------------------------------------------------------------------------------------------------------------------------------------------------------------------------------------------------------------------------------------------------------------------------------------------C-CC--CTACC-CGG--A--GG---A----CCA-GAAAAGTTT-GGATTTTTG-CCCC-------ATTTTTG-----------AGGATTTTCGAGGATTCTCGAG----GGCTT-C------AGGCTCA-ATTCC-AGCCCACTT--TG-------------G-CACCAATCCCAAGAC---CAGCAA---CT-CTCATAACAGT-A-GG----TA-----TAT---TTAC-TTTTA-C-AACA----GTTAAAGTCTAT--C----CAAA-------GCA-------------CACATAGATAC-ATTAAAATATACACNGAAA---TAGAGCTCT-AGA---T---TATGTATACA-AT----GTAGA--CTAT--ATATTCACGCTA-AA-CTGTCACTCATACCGGATAA-CC--ATT----ATAGGTT-ACCT-----TAATAT-------ATAGAT--GTC-CACTAT-GT-TCCCA-T--CACCGGG-CTAA-AGC--------GT--------C------------AGCAA-----------AC----TAA-CGCATA------ACTTAATATTAATA--TTAAAGTAAG-G------GCGA--AA---C-CCCTCTA-T----GAGGA-TACC-CACC-CAAGCCCACACTCAAT-CCCAA-AGCCAAC-----GCTA-----GCCAT-TCAAACAAA-ATCTCAAAC-CCGAGAACGC--AAC--------------CAAC---CCCC--AAACCCAAAGGCAAA--ACA-----CTATAATCA----------AAG-------GCTAAACACCCACAAATTCAAGCCAAACCTCCAACCTCGAA----CCACACAACTCC-----CAAACACCCACCAAACCAAAGCTAATGTC-------AT-C-AAATCCAACCCAAAATCC-AG-CCAGCACAAAAAACAAGCCTCCATACCCAAGGTTTCAGC------CCGACCTAGCCAA-AA-CACCCGAAATTTCCCCGGACCACCCGGCCTATTTTACAC-CAACCCCCAGT-------------------------------------------------------------------------------------------------</ns2:sequence><ns2:name>AF308687.1_Leishmania_infantum_strain_MHOM/SD/92/30_kinetoplast_minicircle_DNA,_complete_sequence</ns2:name></ns2:Sequence><ns2:Sequence dsseqid="sq890" id="sq889"><ns2:sequence>------------------------------------------------------------------------------------------------------------------------------------------------------------CCACCC-AGCCCTATTTTAC------ACCAACCCCCAGTTTTCCGCCCC-GGAGGC-CAAAAATGGCAT-TTTCGGCCATTTTTTGAAC-GGG----------------------------------------------------------------------------------------------------------------------------------A------------TTTC-TGCACCCAT-T-----------TT--TCG-ATT-----------TTCGC-A--GA-AC-GC-CC--CTACC-CGG--A--GG---A----CCA-GAAAAGTTT-GGATTTTTA-GCCA-------TTTTTTC-----------GACATTTTTTGGATTTTTCGGC----CCCAA-A------ACTC-AC-AATTT-CCCACTAAC--GG-------------A-ACT----CTGA--AA---GAGAAA---CA-CCGTAGGTATC-A-TACAATTAAAAG-TTC-----TA-CGTAC-A-TATA----ACAGTTTAGCTT--A----GATCAAAC--------------------------AC---AAAACTAAGAGAAGA--GA---TAGAATGCC-GAT---G---TATAGTATAG-AC----TTGAC--ATA-----TTAGCCGCT---G-TAGCCTTTTATTAAGACTAC-CC--ACT----ATCGTTA-TCGCTA-CATGATGT---C-AAACTTAT--ATC-CGAGCA-GT-CATAC-T--AACTATG-CCAA-CTC-TCTGTCCGA--------T----------GCGTTAGC----------AA----ATC-AACATA------ACTAATATATTATA--TTAAGCACGA-A------GCCA--TT-----GGCATCA-T----CGTA--------------AG--CCCCA-CGAG-GCCAC-ACGTTCA-----ACCA-----A-TCA-TCAACCCAA-ACCCCCAAA-CCCCCAATCA--TAA-----------AA-GGGG---CAAA--CCAACATCAACCTCC----------AGCCA------------------------AGGCCACGCTTTGCCAAAACACTCAGCCCAGAACAGTTGATTCACACCCAAAACGAG-AAACCCCCAGAATAAAAATCCCACCCTATAGGAGCCAAACAC-C-AAATCCCAGCAGGAAAGC-CA-GCCGACCGCGGAAGTACGCCCAGGACCCAGGGTTTCGAG------CCATCCCAACCCA-GG-GAAGCCCATTTCCACCCT----------------------------------------------------------------------------------------------------------------------------------</ns2:sequence><ns2:name>EU437403.1_Leishmania_infantum_isolate_MCAN/ES/98/10445_clone_LinGpja_4_kinetoplast_minicircle,_complete_sequence</ns2:name></ns2:Sequence><ns2:Sequence dsseqid="sq892" id="sq891"><ns2:sequence>------------------------------------------------------------------------------------------------------------------------------------------------------------CCACCC-GGCCTTATTTTAC------ACCAACCCCCAGTTTCCCGCCTC-GGAGCC-CATTTTTGGCAT-TTTTGGCCAATTTTTGAAC-GGG----------------------------------------------------------------------------------------------------------------------------------A------------TTTC-TGCACTCAT-T-----------TT--TCG-GTT-----------TTCGC-A--GA-AC-GC-CC--CTACC-CGG--A--GG---A----CCA-GAAAAGTTT-GGATTTTTG-ACCA-------TTTTTTG-----------ACCATTTTTCGCCCAATTTCAG----GAATT-T------TCAG-CG-AACTC-CATCCCTTT--AG-------------T-ACCAATCCTGC--TA---AAGCGT---CA-AGCTCAGGATA-C-TACCAACAGC---CAG---GTAC-AGTCA-A-AATA----GACAC-AACAAA--A----GATCATAA---ACAGCGACG--------AAAATAAT---CAAAAAAATGCAATA--AA---TACACGAAC-AAA---------TAAA-----TG----TACTC--ATA-----ATACCATCTA-TA-TGAAGCTCGTCGTAGGTTAC-AC--ACT----CCAGCTA-TCATAA-TTATAACT-----------A--------TAGTT-CC-GAGAT-A--AGCTAAG-CTAA-TCCCTACACCTGT--------T----------ACTCTAGC----------GT----AAC-AATATT------AGTTATAACTAATA--TATATAATCA-C------AAAA--CAAAAGTCCAACCC-T----AAGAG-GTCA-AAAA-CAATC-CCCAT-CCAG-CCCCA-ACAACCC-----AATT-----C-CAA-TAAAGTTAA-CGAGCATAC-CAGCCAATCG--AGT-----------AT-CAAA---CATC--CACACACCAACCA------------ATAAA------------------------AAGCCCCAAACTCCAATTCAAAACAG-CCAACAACGCCAACCACGTCCCAAACACCC---ACAGAAAACGCCAAACCCCACAATCTAAAGTCAGAAATTA----------AAGGCAAATTT-CT-AAAACACCAAAACCAGGCCGCCAGACCCAGGGTTTCAAG------CCATCCTAGCCCA-GG-AGAGCCAATTTCCGACCT----------------------------------------------------------------------------------------------------------------------------------</ns2:sequence><ns2:name>EU437404.1_Leishmania_infantum_isolate_MCAN/ES/98/10445_clone_LinGpja_5_kinetoplast_minicircle,_complete_sequence</ns2:name></ns2:Sequence><ns2:Sequence dsseqid="sq894" id="sq893"><ns2:sequence>------------------------------------------------------------------------------------------------------------------------------------------------------------CCACCC-GGCCCTATTTTAC------ACCAACCCCCAGTTTCCCGCCTC-GGACCC-GATTTTTGACAT-TTTTGGCCAATTTTTGAAC-GGG----------------------------------------------------------------------------------------------------------------------------------A------------TTTC-TGCACCCAT-T-----------TT--TCG-ATT-----------TTCGC-A--GA-AC-GC-CC--CTACC-CGG--A--GG---A----CCA-GAAAAGTTT-GGGATTTTT-GCCC-------ATTTTTG-----------CCCATTTTTGCCCAATCGTCAC----AAATT-C------CCACCCC-ACGAC-ACTCCAACT--TC-------------A-ATTCAAATTTC-AAC---CATCGA---AG-A----GAACTG-A-AG---AAACC---TTC-AGTAAC-TATAG-A-TATACA-TTATTGTCTA------------------------GTTCACT--AGCACACGGAACACTCTACAGAACACAAATAAAAG---TCAAACAAT-GTA------GAATAATAACT-GTAT-GTGTAA--TAT---TAGATCG--------------TGTTAGA----TTAT-AT--TTA----TTAATAC-TA-------CCT--AGT----TATTCAT--T-A-TCGGAG-AA--CCCC-T--CCTATGG-TACC-TAA--GGCCT-GA--------A----------GGCTCTAT-CAT-----AAC----CCA-ACTTAA------TATAATATATATTC--TA--TATCAA-T------CCAA---A-CTC-TATGTAA-T----GCATG-GCC-----------A-C-CACGTCAC-CACCT-AAGCCCA-AAGCCGTA---TCCAAAT-CCTACCCTA-A-GTTAATC-CAAAACGAGT--TCA-----------G-CCCAA---GGCC--AACAACTCAACTCAG--AGTAAA-CAACAC-CAT-------ATCGC---CCCACCCGCAGA-AGCTTCAAGC--------CCATCCA-C------AAAATCA-ACCC-----AAAACAACCACCC--AGATGGTAAAAACAAAAGA-CAAAAAT-C---CCAGACACCAAAAAGT---------A-CGCCTAGGACCCAGGGTTCCAGCCCATCCCAA------CCCAGGAGAGCCA-ATTTCCCCCGAAATTCCCGGC----------------------------------------------------------------------------------------------------------------------------------</ns2:sequence><ns2:name>EU437405.1_Leishmania_infantum_isolate_MCAN/ES/98/10445_clone_LinGpja_7_kinetoplast_minicircle,_complete_sequence</ns2:name></ns2:Sequence><ns2:Sequence dsseqid="sq896" id="sq895"><ns2:sequence>------------------------------------------------------------------------------------------------------------------------------------------------------------CCACCC-GGCCCTATTTTAC------ACCAACCCCCAGTTTCCCGCCTC-GGAGCC-CATTTTTGGCAT-TTTTGGCCAATTTTTGAAC-GGG----------------------------------------------------------------------------------------------------------------------------------A------------TTTC-TGCACCCAT-T-----------TT--TCG-ATT-----------TTCGC-A--GA-AC-GC-CC--CTACC-CGG--A--GG---A----CCA-GAAAAGTTT-GGATTTTTT-GCCC-------ATTTTTG-----------CCCATTTTTCTAGTTTTCCAAC----CAATT-C------AGGC------------AACCTTC--AA-------------C-CCCAATTATCC--TT---GCGCAG---CC-GTTTCTTTAAC-C-GCCAGAGGCCAG-TAA---GTAG-AGTAA-G-TGTA----CTGTATAAGTAT--A----GTTACGAT---CTATTAACTA--GA--ATATATAAC---CAAACAATGAAAATA--AA---TATATAGCA-AAA---------TAATAAAG-TA----TCATA--GCA-----CACATATTAG-AC-TACATTATGACCTGTTATAC-CT--ATT----ATAGA-----------AAGTATT-----------C--------TATAA-AT-ATTAC-T--AGATAGT-TATG-GCC-------------------------------TGCATC----------GG----C-C-AAAGAC------CATCATAACTAATA--TTAATATTAG-T------TATA--TTAGGT-CTATTCG-T----CCAA--TGAC-CAAT-AAAT-------------CACCA-AAGCCCC-----AACA-----C-CTA-TAAAATCCC-AACCCATAA-AACA-ACACC--AGA-----------AA-TAAT---TATT--CAAACACCAATCAGCACC-------CTCAA------------------------GACCACCAAA--C-CAATCAAAATAA-AAATAAACGTGGCTCAAGTCACAATACCCAGCGCCCCAAGGCCCAAAAATCGTAAAACAAAGTTCGTAAACAA-G-CCTCCGCCTCCCAAAACG-CA-GCCACCCCCAAAAGTACGCCCAGGACCCAGGGTTCCAGC------CCAATCCAGTCCA-GG-GGAGCCCATTTCCGGCCA----------------------------------------------------------------------------------------------------------------------------------</ns2:sequence><ns2:name>EU437406.1_Leishmania_infantum_isolate_MCAN/ES/98/10445_clone_LinGpja_8_kinetoplast_minicircle,_complete_sequence</ns2:name></ns2:Sequence><ns2:Sequence dsseqid="sq898" id="sq897"><ns2:sequence>------------------------------------------------------------------------------------------------------------------------------------------------------------CCACCC-GGCCCTATTTTAC------ACCAACCCCCAGTTTTCCGCCCC-GGAGCC-CAAAAATGGCAA-TTTTGGCCAAAAAATGAAC-GGG----------------------------------------------------------------------------------------------------------------------------------G------------TTTC-TGCACCCAT-T-----------TT--TCC-ATT-----------TTCGC-A--GA-AC-GC-CC--CTACC-CGG--A--GG---A----CCA-GAAAAGTTT-GGAAATTTC-CCCC-------ATTTTTC-----------GGGATTTTTCGGGA-TTTTAAG----GATTT-T------TCACTCA-TCTCC-AACCACTAA--CA-------------G-GCTTCAG---C-CAG---CATATA---AA-C----GTAGCG-G-GG---AAGTA---TCA-TGTCTG-TAAAG----ATATT-ATACTAGCTACA------------CCAT---CT-ACATACT--CACAAATAGGCTACCATACAATACAATAAAAAAGA---TCGTAAATT-AGA------GAGTAGAAATA-TTAT-GCACGT--TAT---GTCTATA--------------GGTTGAG----TTAT-CA--TAA----ATAATAT-AA-------T----AAC----TACAAAT--A-A-CTAGTC-TA--CCTA-C--GCTATCG-TATC-CCC--TA--T-TG--------A----------A-TACCCC-TAA-----TGC----CAT-ATTTAA------TATATAACTTATTC--TGTATATCAA-A------CCTA--TG-CTC-ACTATCA-T----CCAAT--CC-CAA-C-CACCA-C-CATCAAAT-CCAAT-GAAGCCA-AGCCAGTG---TCGGAAA-CCAA-------------TC-CATAAAGAAT--ACC-----------C-ATA------CCA--CCAAACGCAGCCCAC--ATCTAA-AACCAGCCAC-------CGCCC---GCCTCAAGACCA-GCCGCGAGGA--------CCAAACA-CAT-CCCAAAACCA-CCAA-----TATTCAGCAAATT--TAAGTCAGAATTCAATATC-TAAATTT-----AGAAACCACCAAAACA---------A-CGGGCTAGGAGGCCAGTTTCAACCCAACCCAG------CTCAGGAAGGGCA-ATTTCCCCGAATTTCCCGGC-----------------------------------------------------------------------------------------------------------------------------------</ns2:sequence><ns2:name>EU437407.1_Leishmania_infantum_isolate_MCAN/ES/98/10445_clone_LinGpja_9_kinetoplast_minicircle,_complete_sequence</ns2:name></ns2:Sequence><ns2:Sequence dsseqid="sq900" id="sq899"><ns2:sequence>-----------------------------------------------------------------------------------------------------------------------------------------------------------------------------------------------------------------------------GGGG-TTGGTGTAAAATAGGTGGGTGGTACGCGTATCTTTCTGGAATTTCCTCCTTTTTTGGGGGTGCTCGGGGTTGGATATGCCTC-------------CCCTGGCTGGGC-TGGCCAAAATATGGCTGCCTGGGGCGGGGT-ATTGTT-GGTTTCTAATT--T-TAGA-TATT--AAAATCCCCTTTAATT-T-TTCTC-AAA-AATGCT--------CTTTT-G--GGTGG-GC-TTG-TGTGT-CTCGTT--TGGGGGT---GGT-TGCCTTCTT-T-GTTGCTC-GGGG-------TTGTTACG--T--A--TGCATCATC-TGCTAGCTCTCTT-----TGCCC-T------CTGGTCT-CGGGG-TGGGGTTAC--ATGTGTG--A-GGTCTGGCGGGTTAACGTTACC-GCCTCCC---AGGCTTGGTGGGTGTTATGAAT-GCATCA-AATGGGTCCTGGCCAC----CCC----TATAAC---TAA-------TATTAATA---TTAGTTGTGG--G-GGTCTTTTGGCC--TCAGTGGGGTTATGA-AT-----GCATGTGA-TTC---CATAGCCTTGACCT-CCTTAACGATAGATC-------TCATAATAG-T--GCTCG-GGTGTGGTATGCTT--C--AGT----AACATTC--ATTTTAAATATACGTT----AATTT-AACATC-ACTTAC-AC-TTATA-----CTTCAATCTCT-TTGTATGCGTATG--------GT---------TATATGTG-TGTGC--CGGC-----CA-TGTCTG------TTGGCTGTTGTATCTTTGTGTCTCGTAA------GATC--CC-TGT-AAAATTC-G----CCAGG-TCCTCGGGT-GTTAATTGTGTGAGAT-TTC-G-TG---CC--TGGGTGT---G-CAAGT-TTTGCCTTG-GTGGTTGTG-ATTTGTGTGAGTTTTTGCGAAAAATTGGCGAAA---ATTAGCCGAAAATGGGGGTAT--G-------TGCCAAACT------------------TTTCTG-----------------GTCCTCCGG-GTAGGG-GCGTTCCGCGAAATT--G--GAAA-AGGGCAT-------ACAGAAACCCCGTTCA--------------------------------------------------------------------------------------------------------------------------------------------------------------------------------------------------------------------------------------------------</ns2:sequence><ns2:name>KC492139.1_Leishmania_infantum_isolate_CQ04_minicircle_sequence;_kinetoplast</ns2:name></ns2:Sequence><ns2:Sequence dsseqid="sq902" id="sq901"><ns2:sequence>-----------------------------------------------------------------------------------------------------------------------------------------------------------------------------------------------------------------------------GGGG-TTGGTGTAAAATAGGTGGGTGGTACGCGTATGTTTCTGGGATTCCTCTCCTTTTTGGGGGTGCTCGGGGTTGGATATGCCTC-------------TCCTGGCTGGGC-TGCTCGAAATATGGCTGCCTGGGGCGGGGT-ATTGTT-GGTTTCTAATT--T-TAGA-TATT--AAAATCTCCTTTAATA-T-TTTTC-AAA-AATGCC--------CTTGT-G--GGTGG-AT-ATG-TGTGT-TGCGTT--T-GGGGT---GGC-TGCCTCCTT-T-GTTGCTC-GGGG-------TTGTTATG--T--A--TGCATCATC-TGTCAACTCTCTT-----TAACT-C------TTTGCCT-CGGGG-TGGGGTTAC--ATGTGTG--A-GGTCTGGCGGGGCAACGCTATT-GGCTCCC---AGGCTTGGTGGGTGTTACGAAT-GCATCA-AATGCCTCTCCTTCAG-C-CCCC----TATAAC---TAA-------TATTAATA---TTAATTG-TG--G-GGTCTTTTGCCC--TCAGTGGGGTTATGA-AT-----GCATGTGA-TTC---CATAGCTTTAGCTT-CTTTATCGATAGAGC-------TTATAGTAA-T--GCTCG-GGTATGGTATGTTT--C--AGT----AACATTT--AGTTTAAGCATACATT----AATTTAGATATC-ACTTAC-AT-CTATA-----TTTTAATCTTT-TTGTATGCGTATG--------GT---------TATATGTG-TGTGC--CGGC-----CG-TGTCTG------TTGACAACTGTATCTCTTTATCTTGTAA------GATC--CC-TGT-AAAATTT-G----CCAGG-CCCTCTTGT-GTTAGTTGTGTGAGAT-TTC-A-TG---GC--TGGGTGT---G-CGAGT-TCTGCCTTG-GTGGGTGTG-ATTTGTGTGAGATTTGGCGAAAAACTGCCGGAA---AATAGCCGAAAATGGGGGTAT--A-------TGCCAAACT------------------TTTCTG-----------------GGCCTCCGGGTAGG-G-GCGTTCTCCGAAAAT--G--GGAAAAGGGCAT-------ACAGAAACCCCGTTCA--------------------------------------------------------------------------------------------------------------------------------------------------------------------------------------------------------------------------------------------------</ns2:sequence><ns2:name>KC492140.1_Leishmania_infantum_isolate_CQ07_minicircle_sequence;_kinetoplast</ns2:name></ns2:Sequence><ns2:Sequence dsseqid="sq904" id="sq903"><ns2:sequence>-----------------------------------------------------------------------------------------------------------------------------------------------------------------------------------------------------------------------------GGGG-TTGGTGTAAAATAGGTGGGTGGTACGCGTATCTTTCTGGAATTTCCTCCTTTTTTGGGGGTGCTCGGGGTTGGATATGCCTC-------------CCCCGGCTGGGC-TGGCCAAAATATGGCTGCCTGGGGCGGGGT-ATTGTT-GGTTTCTAATT--T-TAGA-TATT--AAAATCCCCTTTAATT-T-TTCTC-AAA-AATGCT--------CTTTT-G--GGTGG-AC-TTG-TGTGT-CTCGTT--TGGGC-T---GGT-TTGGTTCTT-T-GTTGCTC-GGGG-------TTGTTACG--T--A--TGCATCATC-TGCTAGTTCTCTT-----TGTCC-C------CTGGCCT-CGGGG-TGGGGTTAC--ATGTGTG--A-GGTCTGGCGGGTTAACGTTATC-GCCTCCC---AGGCTTGGTGGGTGTTATGAAT-GCATCA-AATGGGTCCTGGCCAC----CCC----TATAAC---TAA-------TATTAATA---TTAGTTGTGG--G--GTCTTTTGGCC--TCAGTGGGGTTATGA-AT-----GCATGTGA-TTC---AATAGCCTTGGCCT-CCTTAACGATAGATC-------TCATAATAG-T--GCTCG-GGTAGTATATGCTT--C--AGT----AACATTC--ATTTTAAATATACGTT----AATTT-AACATC-ACTTAC-AC-TTATA-----CTTCAATCTCT-TTGTATGCGTATG--------GT---------TATATGTG-TGTGC--CGTC-----CA-TGTCTG------TTGGCTGTTGTATCTTTATGTCTCGTAA------GATC--CC-TGT-AAAATTG-G----CCAGG-TCCTCTTGT-GTTAATTGTGTGAGAT-TTC-G-TG---CC--TGGGTGT---G-CAAGT-TTTGCCTTG-GTGGGTGTG-ATTTGTGTGAGATTTTTCGAAAAATTGCCGAAA---ATTAGCCGAAAATGGGGGTAT--G-------TGCCAAACT------------------T-TTCT-----------------GGTCCTCCGGGTAGGG-GCGTTCTGCGAAATT--G--GAAAAG-GGCAT-------ACAGAAACCCCGTTCA--------------------------------------------------------------------------------------------------------------------------------------------------------------------------------------------------------------------------------------------------</ns2:sequence><ns2:name>KC492141.1_Leishmania_infantum_isolate_CQ08_minicircle_sequence;_kinetoplast</ns2:name></ns2:Sequence><ns2:Sequence dsseqid="sq906" id="sq905"><ns2:sequence>-----------------------------------------------------------------------------------------------------------------------------------------------------------------------------------------------------------------------------GGGG-TTGGTGTAAAATAGGTGGGTGGTACGCGTATCTTTCTGGAATTTCCTCCTTTTTTGGGGGTGCTCGGGGTTGGATATGCCTC-------------CCCTGGCTGGGC-TGGCCAAAATATGGCTGCCTGGGGCGGGGT-ATTGTT-GGTCTCTAATT--T-TAGA-TATT--AAAATCCCCTTTAATT-T-TTCTC-AAA-AATGCT--------CTTTT-G--GGTGG-AC-TTG-TGTGT-CTCGTT--TGGGC-T---GGT-TTGGTTCTT-T-GTTGCTC-GGGG-------TTGTTACG--T--A--TGCATCATC-TGCTAGTTCTCTT-----TGTCC-T------CTGGCCT-CGGGG-TGGGGTTAC--ATGTGTG--A-GGTCTGGCGGGTTAACGTTATC-GCCTCCC---AGGCTTGGTGGGTGTTATGAAT-GCATCA-AATGGGTCCTGGCCAC----CCC----TATAAC---TAA-------TATTAATA---TTAGTTGTGG--G--GTCTTTTGGCC--TCAGTGGGGTTATGA-AT-----GCATGTGA-TTC---AATAGCCTTGGCCT-CCTTAACGATAGATC-------TCATAATAG-T--GCTCG-GGTAGTATATGCTT--C--AGT----AACATTC--ATTTTAAATATACGTT----AATTT-AACATC-ACTTAC-AC-TTATA-----CTTCAATCTCT-TTGTATGCGTATG--------GT---------TATATGTG-TGTGC--CGTC-----CA-TGTCTG------TTGGCTGTTGTATCTTTATGTCTCGTAA------GATC--CC-TGT-AAAATTG-G----CCAGG-TCCTCTTGT-GTTAATTGTGTGAGAT-TCC-G-TG---CC--TGGGTGT---G-CAAGT-TTTGCCTTG-GTGGGTGTG-ATTTGTGTGAGATTTTTCGAAAAATTGCCGAAA---ATTAGCCGAAAATGGGGGTAT--G-------TGCCAAACT------------------T-TTCT-----------------GGTCCTCCGGGTAGGG-GCGTTCTGCGAAATT--G--GAAAAG-GGCAT-------ACAGAAACCCCGTTCA--------------------------------------------------------------------------------------------------------------------------------------------------------------------------------------------------------------------------------------------------</ns2:sequence><ns2:name>KC492142.1_Leishmania_infantum_isolate_CQ09_minicircle_sequence;_kinetoplast</ns2:name></ns2:Sequence><ns2:Sequence dsseqid="sq908" id="sq907"><ns2:sequence>-----------------------------------------------------------------------------------------------------------------------------------------------------------------------------------------------------------------------------GGGG-TTGGTGTAAAATAGGTGGGTGGTACGCGTATCTTTCTGGAATTTCCTCCTTTTTTGGGGGTGCTCGGGGTTGGATATGCCTC-------------CCCTGGCTGGGC-TGGCCAAAATATGGCTGCCTGGGGCGGGGT-ATTGTT-GGTTTCTAATT--T-TAGA-TATT--AAAATCCCCTTTAATT-T-TTCTC-AAA-AATGCT--------CTTTT-G--GGTGG-AC-TTG-TGTGT-CTCGTT--TGGGC-T---GGT-TTGGTTCTT-T-GTTGCTC-GGGG-------TTGTTACG--T--A--TGCATCATC-TGCTAGTTCTCTT-----TGTCC-T------CTGGCCT-CGGGG-TGGGGTTAC--ATGTGTG--A-GGTCTGGCGGGTTAACGTTATC-GCCTCCC---AGGCTTGGTGGGTGTTATGAAT-GCATCA-AATGGGTCCTGGCCAC----CCC----TATAAC---TAA-------TATTAATA---TTAGTTGTGG--G--GTCTTTTGGCC--TCAGTGGGGTTATGA-AT-----GCATGTGA-TTC---AATAGCCTTGGCCT-CCTTAACGATAGATC-------TCATAATAG-T--GCTCG-GGTAGTATATGCTT--C--AGT----AACATTC--ATTTTAAATATACGTT----AATTT-AACATC-ACTTAC-AC-TTATA-----CTTCAATCTCT-TTGTATGCGTATG--------GT---------TATATGTG-TGTGC--CGTC-----CA-TGTCTG------TTGGCTGTTGTATCTTTATGTCTCGTAA------GATC--CC-TGT-AAAATTG-G----CCAGG-TCCTCTTGT-GTTAATTGTGTGAGAT-TTC-G-TG---CC--TGGGTGT---G-CAAGT-TTTGCCTTG-GTGGGTGTG-ATTTGTGTGAGATTTTTCGAAAAATTGCCGAAA---ATTAGCCGAAAATGGGGGTAT--G-------TGCCAAACT------------------TTTTCT-----------------GGTCCTCCGGGTAGGG-GCGTTCTGCGAAATT--G--GAAAAG-GGCAT-------ACAGAAACCCCGTTCA--------------------------------------------------------------------------------------------------------------------------------------------------------------------------------------------------------------------------------------------------</ns2:sequence><ns2:name>KC492143.1_Leishmania_infantum_isolate_CQ12_minicircle_sequence;_kinetoplast</ns2:name></ns2:Sequence><ns2:Sequence dsseqid="sq910" id="sq909"><ns2:sequence>-----------------------------------------------------------------------------------------------------------------------------------------------------------------------------------------------------------------------------GGGG-TTGGTGTAAAATAGGTGGGTGGTACGCGTATCTTTCTGGAATTTCCTCCTTTTTTGGGGGTGCTCGGGGTTGGATATGCCTC-------------CCCTGGCTGGGC-TGGCCAAAATATGGCTGCCTGGGGCGGGGT-ATTGTT-GGTTTCTAATT--T-TAGA-TATT--AAAATCCCCTTTAATT-T-TTCTC-AAA-AATGCT--------CTTTT-G--GGTGG-AC-TTG-TGTGT-CTCGTT--TGGGC-T---GGT-TTGGTTCTT-T-GTTGCTC-GGGG-------TTGTTACG--T--A--TGCATCATC-TGCTAGTTCTCTT-----TGTCC-T------CTGGCCT-CGGGG-TGGGGTTAC--ATGTGTG--A-GGTCTGGCGGGTTAACGTTATC-GCCTCCC---AGGCTTGGTGGGTGTTATGAAT-GCATCA-AATGGGTCCTGGCCAC----CCC----TATAAC---TAA-------TATTAATA---TTAGTTGTGG--G--GTCTTTTGGCC--TCAGTGGGGTTATGA-AT-----GCATGTGA-TTC---AATAGCCTTGGCCT-CCTTAACGATAGATC-------TCATAATAG-T--GCTCG-GGTAGTATATGCTT--C--AGT----AACATTC--ATTTTAAATATACGTT----AATTT-AACATC-ACTTAC-AC-TTATA-----CTTCAATCTCT-TTGTATGCGTATG--------GT---------TATATGTG-TGTGC--CGTC-----CA-TGTCTG------TTGGCTATTGTATCTTTATGTCTCGTAA------GATC--CC-TGT-AAAATTG-G----CCAGG-TCCTCTTGT-GTTAATTGTGTGAGAT-TTC-G-TG---CC--TGGGTGT---G-CAAGT-TTTGCCTTG-GTGGGTGTG-ATTTGTGTGAGATTTTTCGAAAAATTGCCGAAA---ATTAGCCGAAAATGGGGGTAT--G-------TGCCAAACT------------------T-TTCT-----------------GGTCCTCCGGGTAGGG-GCGTTCTGCGAAATT--G--GAAAAG-GGCAT-------ACAGAAACCCCGTTCA--------------------------------------------------------------------------------------------------------------------------------------------------------------------------------------------------------------------------------------------------</ns2:sequence><ns2:name>KC492144.1_Leishmania_infantum_isolate_CQ13_minicircle_sequence;_kinetoplast</ns2:name></ns2:Sequence><ns2:Sequence dsseqid="sq912" id="sq911"><ns2:sequence>-----------------------------------------------------------------------------------------------------------------------------------------------------------------------------------------------------------------------------GGGG-TTGGTGTAAAATAGGTGGGTGGTACGCGTATGTTTCTGGGATTCCTCTCCTTTTTGGGGGTGCTCGGGGTTGGATATGCCTC-------------TCCTGGCTGGGC-TGCCCGAAATATGGCTGCCTGGGGCGGGGT-ATTGTT-GGTTTCTAATT--T-TAGA-TATT--AAAATCTCCTTTAATA-T-TTTTC-AAA-AATGCC--------CTTGT-G--GGTGG-AT-ATG-TGTGT-TGCGTT--T-GGGGT---GGC-TGCCTCCTT-T-GTTGCTC-GGGG-------TTGTTATG--T--A--TGCATCATC-TGTCAACTCTCTT-----TAACT-C------TTTGCCT-CGGGG-TGGGGTTAC--ATGTGTG--A-GGGCTGGCGGGGCAACGCTATT-GGCTCCC---AGGCTTGGTGGGTGTTACGAAT-GCATCA-AATGCCTCTCCTTCAG-C-CCCC----TATAAC---TAA-------TATTAATA---TTAGTTG-TG--G-GGTCTTTTGCCC--TCAGTAAGGTTATGA-AT-----GCATGTGA-TTC---CATAGCTTTAGCTT-CTTTATCGATAGAGC-------TTATAGTAA-T--GCTCG-GGTATGGTATGTTT--C--AGT----AACATTT--AGTTTAAGCATGCATT----AATTTAGATATC-ACTTAC-AT-CTATA-----TTTTAATCTTT-TTGTACGCGTATG--------GT---------TATATGTG-TGTGC--CGGC-----CG-TGTCTG------TTGACAACTGTATCTCTTTATCTTGTAA------GATC--CC-TGT-AAAATTT-G----CCAGG-CCCTCTTGT-GTTAGTTGTGTAAGAT-TTC-A-TG---GC--TGGGTGT---G-CGAGT-TCTGCCTTG-GTGGGTGTG-ATTTGTGTGAGATTTGGCGAAAAACTGCCGGAA---AATAGCCGAAAATGGGGGTAT--A-------TGCCAAACT------------------TTTCTG-----------------GGCCTCCGGGTAGG-G-GCGTTCTCCGAAAAT--G--GGAAAAGGGCAT-------ACAGAAACCCCGTTCA--------------------------------------------------------------------------------------------------------------------------------------------------------------------------------------------------------------------------------------------------</ns2:sequence><ns2:name>KC492145.1_Leishmania_infantum_isolate_CQ14_minicircle_sequence;_kinetoplast</ns2:name></ns2:Sequence><ns2:Sequence dsseqid="sq914" id="sq913"><ns2:sequence>-----------------------------------------------------------------------------------------------------------------------------------------------------------------------------------------------------------------------------GGGG-TTGGTGTAAAATAGGTGGGTGGTACGCGTATGTTTCTGGGATTCCCCTCCTTTT-TGGGGTGCTCGGGGTTGGATATGCCTC-------------TCCTGGCTGGGC-TGCCCGAAATATGGCTGCCTGGGGCGGGGT-ATTGTT-GGTTTCTAATT--T-TAGA-TATT--AAAATCTCCTTTAATA-T-TTTTC-AAA-AATGCC--------CTTGT-G--GGTGG-AT-ATG-TGTGT-TGCGTT--T-GGGGT---GGC-TGCCTCCTT-T-GTTGCTC-GGGG-------TTGTTATG--T--A--TGCATCATC-TGTCAACTCTCTT-----TAACT-C------TTTGCCT-CGGGG-TGGGGTTAC--ATGTGTG--A-GGGCTGGCGGGGCAACGCTATT-GGCTCCC---AGGCTTGGTGGGTGTTACGAAT-GCATCA-AATGCCTCTCCTTCAG-C-CCCC----TATAAC---TAA-------TATTAATA---TTAGTTG-TG--G-GGTCTTTTGCCC--TCAGTGGGGTTATGA-AT-----GCATGTGA-TTC---CATAGCTTTAGCTT-CTTTATCGATAGAGC-------TTATAGTAA-T--GCTCG-GGTATGGTATGTTT--C--AGT----AACATTT--AGTTTAAGCATACATT----AATTTAGATATC-ACTTAC-AT-CTATA-----TTTTAATCTTT-TTGTATGCGTATG--------GT---------TATATGTG-TGTGC--CGGC-----CG-TGTCTG------TTGACAACTGTATCTCTTTATCTTGTAA------GATT--CC-TGT-AAAATTT-G----CCAGG-CCCTCTTGT-GTTAGTTGTGTGAGAT-TTC-A-TG---GC--TGGGTGT---G-CGAGT-TCTGCCTTG-GTGGGTGTG-ATTTGTGTGAGATTTGGCGAAAAACTGCCGGAA---AATAGCCGAAAATGGGGGTAT--A-------TGCCAAACT------------------TTTCTG-----------------GGCCTCCGGGTAGG-G-GCGTTCTCCGAAAAT--G--GGAAAAGGGCAT-------ACAGAAACCCCGTTCA--------------------------------------------------------------------------------------------------------------------------------------------------------------------------------------------------------------------------------------------------</ns2:sequence><ns2:name>KC492146.1_Leishmania_infantum_isolate_CQ17_minicircle_sequence;_kinetoplast</ns2:name></ns2:Sequence><ns2:Sequence dsseqid="sq916" id="sq915"><ns2:sequence>-----------------------------------------------------------------------------------------------------------------------------------------------------------------------------------------------------------------------------GGGG-TTGGTGTAAAATAGGTGGGTGGTACGCGTATCTTTCTGGAATTTCCTCCTTTTTTGGGGGTGCTCGGGGTTGGATATGCCTC-------------CCCTGGCTGGGC-TGGCCAAAATATGGCTGCCTGGGGCGGGGT-ATTGTT-GGTTTCTAATT--T-TAGA-TATT--AAAATCCCCTTTAATT-T-TTCTC-AAA-AATGCT--------CTTTT-G--GGTGG-AC-TTG-TGTGT-CTCGTT--TGGGC-T---GGT-TTGGTTCTT-T-GTTGCTC-GGGG-------TTGTTACG--T--A--TGCATCATC-TGCTAGTTCTCTT-----TGTCC-T------CTGGCCT-CGGGG-TGGGGTTAC--ATGTGTG--A-GGTCTGGCGGGTTAACGTTATC-GCCTCCC---AGGCTTGGTGGGTGTTATGAAT-GCATCA-AATGGGTCCTGGCCAC----CCC----TATAAC---TAA-------TATTAATA---TTAGTTGTGG--G--GTCTTTTGGCC--TCAGTGGGGTTATGA-AT-----GCATGTGA-TTC---AATAGCCTTGGCCT-CCTTAACGATAGATC-------TCATAATAG-T--GCTCG-GGTAGTATATGCTT--C--AGT----AACATTC--ATTTTAAATATACGTT----AATTT-AACATC-ACTTAC-AC-TTATA-----CTTCAATCTCT-TTGTATGCGTATG--------GT---------TATATGTG-TGTGC--CGTC-----CA-TGTCTG------TTGGCTGTTGTATCTTTATGTCTCGTAA------GATC--CC-TGT-AAAATTG-G----CCAGG-TCCTCTTGT-GTTAATTGTGTGAGAT-TTC-G-TG---CC--TGGGTGT---G-CAAGT-TTTGCCTTG-GTGGGTGTG-ATTTGTGTGAGATTTTTCGAAAAATTGCCGAAA---ATTAGCCGAAAATGGGGGTAT--G-------TGCCAAACT------------------T-TTCT-----------------GGTCCTCCGGGTAGGG-GCGTTCTGCGAAATT--G--GAAAAG-GGCAT-------ACAGAAACCCCGTTCA--------------------------------------------------------------------------------------------------------------------------------------------------------------------------------------------------------------------------------------------------</ns2:sequence><ns2:name>KC492147.1_Leishmania_infantum_isolate_CQ18_minicircle_sequence;_kinetoplast</ns2:name></ns2:Sequence><ns2:Sequence dsseqid="sq918" id="sq917"><ns2:sequence>-----------------------------------------------------------------------------------------------------------------------------------------------------------------------------------------------------------------------------GGGG-TTGGTGTAAAATAGGTGGGTGGTACGCGTATGTTTCTGGGATTCCCCTCCTTTTTGGGGGTGCTCGGGGTTGGATATGCCTC-------------TCCTGGCTGGGC-TGCCCGAAATATGGCTGCCTGGGGCGGGGT-ATTGTT-GGTTTCTAATT--T-TAGA-TATT--AAAATCTCCTTTAATA-T-TTTTC-AAA-AATGCC--------CTTGT-G--GGTGG-AT-ATG-TGTGT-TGCGTT--T-GGGGT---GGC-TGCCTCCTT-T-GTTGCTC-GGGG-------TTGTTATG--T--A--TGCATCATC-TGTCAACTCTCTT-----TAACT-C------TTTGCCT-CGGGG-TGGGGTTAC--ATGTGTG--A-GGTCTGGCGGGGCAACGCTATT-GGCTCCC---AGGCTTGGTGGGTGTTACGAAT-GCATCA-AATGCCTCTCCTTCAG-C-CCCC----TATAAC---TAA-------TATTAATA---TTAGTTG-TG--G-GGTCTTTTGCCC--TCAGTGGGGTTATGA-AT-----GCATGTGA-TTC---CATAGCTTTAGCTT-CTTTATCGATAGAGC-------TTATAGTAA-T--GCTCG-GGTATGGTATGTTT--C--AGT----AACATTT--AGTTTAAGCATACATT----AATTTAGATATC-ACTTAC-AT-CTATA-----TTTTAATCTTT-TTGTATGCGTATG--------GT---------TATATGTG-TGTGC--CGGC-----CG-TGTCTG------TTGACAACTGTATCTCTTTATCTTGTAA------GATC--CC-TGT-AAAATTT-G----CCAGG-CCCTCTTGT-GTTAGTTGTGTGAGAT-TTC-A-TG---GT--TGGGTGT---G-CGAGT-TCTGCCTTG-GTGGGTGTG-ATTTGTGTGAGATTTGGCGAAAAACTGCCGGAA---AATAGCCGAAAATGGGGGTAT--A-------TGCCAAACT------------------TTTCTG-----------------GGCCTCCGGGTAGG-G-GCGTTCTCCGAAAAT--G--GGAAAAGGGCAT-------ACAGAAACCCCGTTCA--------------------------------------------------------------------------------------------------------------------------------------------------------------------------------------------------------------------------------------------------</ns2:sequence><ns2:name>KC492148.1_Leishmania_infantum_isolate_CQ19_minicircle_sequence;_kinetoplast</ns2:name></ns2:Sequence><ns2:Sequence dsseqid="sq920" id="sq919"><ns2:sequence>-----------------------------------------------------------------------------------------------------------------------------------------------------------------------------------------------------------------------------GGGG-TTGGTGTAAAATAGGTGGGTGGTACGCGTATGTTTCTGGGATTCCCCTCCTTTTTGGGGGTGCTCGGGGTTGGATATGCCTC-------------TCCTGGCTGGGC-TGCCCGAAATATGGCTGCCTGGGGCGGGGT-ATTGTT-GGTTTCTAATT--T-TAGA-TATT--AAAATCTCCTTTAATA-T-TTTTC-AAA-AATGCC--------CTTGT-G--GGTGG-AT-ATG-TGTGT-TGCGTT--T-GGGGT---GGC-TGCCTCCTT-T-GTTGCTC-GGGG-------TTGTTATG--T--A--TGCATCATC-TGTCAACTCTCTT-----TAACT-C------TTTGCCT-CGGGG-TGGGGTTAC--ATGTGTG--A-GGTCTGGCGGGGCAACTCTATT-GGCTCCC---AGGCTTGGTGGGTGTTACGAAT-GCATCA-AATGCCTCTCCTTCAG-C-CCCC----TATAAC---TAA-------TATTAATA---TTAGTTG-TG--G-GGTCTTTTGCCC--TCAGTGGGGTTATGA-AT-----GCATGTGA-TTC---CATAGCTTTAGCTT-CTTTATCGATAGAGC-------TTATAGTAA-T--GCTCG-GGTATGGTATGTTT--C--AGT----AACATTT--AGTTTAAGCATACATT----AATTTAGATATC-ACTTAC-AT-CTATA-----TTTTAATCTTT-TTGTATGCGTATG--------GT---------TATATGTG-TGTGC--CGGC-----CG-TGTCTG------TTGACAACTGTATCTCTTTATCTTGTAA------GATC--CC-TGT-AAAATTT-G----CCAGG-CCCTCTTGT-GTTAGTTGTGTGAGAT-TTC-A-TG---GC--TGGGTGT---G-CGAGT-TCTGCCTTG-GTGGGTGTG-ATTTGTGTGAGATTTGGCGAAAAACTGCCGGAA---AATAGCCGAAAATGGGGGTAT--A-------TGCCAAACT------------------TTTCTG-----------------GGCCTCCGGGTAGG-G-GCGTTCTCCGAAAAT--G--GGAAAAGGGCAT-------ACAGAAACCCCGTTCA--------------------------------------------------------------------------------------------------------------------------------------------------------------------------------------------------------------------------------------------------</ns2:sequence><ns2:name>KC492149.1_Leishmania_infantum_isolate_CQ20_minicircle_sequence;_kinetoplast</ns2:name></ns2:Sequence><ns2:Sequence dsseqid="sq922" id="sq921"><ns2:sequence>-----------------------------------------------------------------------------------------------------------------------------------------------------------------------------------------------------------------------------GGGG-TTGGTGTAAAATAGGTGGGTGGCACGCGTATCTTTCTGGAATTTCCTCCTTTTTTGGGGGTGCTCGGGGTTGGATATGCCTC-------------CCCTGGCTGGGC-TGGCCAAAATATGGCTGCCTGGGGCGGGGT-ATTGTT-GGTTTCTAATT--T-TAGA-TATT--AAAATCCCCTTTAATT-T-TTCTC-AAA-AATGCT--------CTTTT-G--GGTGG-AC-TTG-TGTGT-CTCGTT--TGGGC-T---GGT-TTGGTTCTT-T-GTTGCTC-GGGG-------TTGTTACG--T--A--TGCATCATC-TGCTAGTTCTCTT-----TGTCC-T------CTGGCCT-CGGGG-TGGGGTTAC--ATGTGTG--A-GGTTTGGCGGGTTAACGTTATC-GCCTCCC---AGGCTTGGTGGGTGTTATGAAT-GCATCA-AATGGGTCCTGGCCAC----CCC----TATAAC---TAA-------TATTAATA---TTAGTTGTGG--G--GTCTTTTGGCC--TCAGTGGGGTTATGA-AT-----GCATGTGA-TTC---AATAGCCTTGGCCT-CCTTAACGATAGATC-------TCATAATAG-T--GCTCG-GGTAGTATATGCTT--C--AGT----AACATTC--ATTTTAAATATACGTT----AATTT-AACATC-ACTTAC-AC-TTATA-----CTTCAATCTCT-TTGTATGCGTATG--------GT---------TATATGTG-TGTGC--CGTC-----CA-TGTCTG------TTGGCTGTTGTATCTTTATGTCTCGTAA------GATC--CC-TGT-AAAATTG-G----CCAGG-TCCTCTTGT-GTTAATTGTGTGAGAT-TTC-G-TG---CC--TGGGTGT---G-CAAGT-TTTGCCTTG-GTGGGTGTG-ATTTGTGTGAGATTTTTCGAAAAATTGCCGAAA---ATTAGCCGAAAATGGGGGTAT--G-------TGCCAAACT------------------T-TTCT-----------------GGTCCTCCGGGTAGGG-GCGTTCTGCGAAATT--G--GAAAAG-GGCAT-------ACAGAAACCCCGTTCA--------------------------------------------------------------------------------------------------------------------------------------------------------------------------------------------------------------------------------------------------</ns2:sequence><ns2:name>KC492150.1_Leishmania_infantum_isolate_CQ21_minicircle_sequence;_kinetoplast</ns2:name></ns2:Sequence><ns2:Sequence dsseqid="sq924" id="sq923"><ns2:sequence>-----------------------------------------------------------------------------------------------------------------------------------------------------------------------------------------------------------------------------GGGG-TTGGTGTAAAATAGGTGGGTGGTACGCGTATCTTTCTGGAATTTCCTCCTTTTTTGGGGGTGCTCGGGGTTGGATATGCCTC-------------CCCTGGCTGGGC-TGGCCAAAATATGGCTGCCTGGGGCGGGGT-ATTGTT-GGTTTCTAATT--T-TAGA-TATT--AAAATCCCCTTTAATT-T-TTCTC-AAA-AATGCT--------CTTTT-G--GGTGG-AC-TTG-TGTGT-CTCGTT--TGGGC-T---GGT-TTGGTTCTT-T-GTTGCTC-GGGG-------TTGTTACG--T--A--TGCATCATC-TGCTAGTTCTCTT-----TGTCC-T------CTGGCCT-CGGGG-TGGGGTTAC--ATGTGTG--A-GGTCTGGCGGGTTAACGTTATC-GCCTCCC---AGGCTTGGTGGGTGTTATGAAT-GCATCA-AATGGGTCCTGGCCAC----CCC----TATAAC---TAA-------TATTAATA---TTAGTTGTGG--G--GTCTTTTGGCC--TCAGTGGGGTTATGA-AT-----GCATGTGA-TTC---AATAGCCTTGGCCT-CCTTAACGATAGATC-------TCATAATAG-T--GCTCG-GGTAGTATATGCTT--C--AGT----AACATTC--ATTTTAAATATACGTT----AATTT-AACATC-ACTTAC-AC-TTATA-----CTTCAATCTCT-TTGTATGCGTATG--------GT---------TATATGTG-TGTGC--CGTC-----CA-TGTCTG------TTGGCTGTTGTATCTTTATGTCTCGTAA------GATC--CC-TGT-AAAATTG-G----CCAGG-TCCTCTTGT-GTTAATTGTGTGAGAT-TTC-G-TG---CC--TGGGTGT---G-CAAGT-TTTGCCTTG-GTGGGTGTG-ATTTGTGTGAGATTTTTCGAAAAATTGCCGAAA---ATTAGCCGAAAATGGGGGTAT--G-------TGCCAAACT------------------TTTCTG-----------------GTCCTCCGGGGTAGGG-GCGTTCTGCGAAATT--T--GGAAAAGGGCAT-------ACAGAAACCCCGTTC---------------------------------------------------------------------------------------------------------------------------------------------------------------------------------------------------------------------------------------------------</ns2:sequence><ns2:name>KC492151.1_Leishmania_infantum_isolate_CQ22_minicircle_sequence;_kinetoplast</ns2:name></ns2:Sequence><ns2:Sequence dsseqid="sq926" id="sq925"><ns2:sequence>-----------------------------------------------------------------------------------------------------------------------------------------------------------------------------------------------------------------------------GGGG-TTGGTGTAAAATAGGTGGGTGGTACGCGTATCTTTCTGGAATTTCCTCCTTTTTTGGGGGTGCTCGGGGTTGGATATGCCTC-------------CCCTGGCTGGGC-TGGCCAAAATATGGCTGCCTGGGGCGGGGT-ATTGTT-GGTTTCTAATT--T-TAGA-TATT--AAAATCCCCTTTAATT-T-TTCTC-AAA-AATGCT--------CTTTT-G--GGTGG-AC-TTG-TGTGT-CTCGTT--TGGGC-T---GGT-TTGGTTCTT-T-GTTGCTC-GGGG-------TTGTTACG--T--A--TGCATCATC-TGCTAGTTCTCTT-----TGTCC-T------CTGGCCT-CGGGG-TGGGGTTAC--ATGTGTG--A-GGTCTGGCGGGTTAACGTTATC-GCCTCCC---AGGCTTGGTGGGTGTTATGAAT-GCATCA-AATGGGTCCTGGCCAC----CCC----TATAAC---TAA-------TATTAATA---TTAGTTGTGG--G--GTCTTTTGGCC--TCAGCGGGGTTATGA-AT-----GCATGTGA-TTC---AATAGCCTTGGCCT-CCTTAACGATAGATC-------TCATAATAG-T--GCTCG-GGTAGTATATGCTT--C--AGT----AACATTC--ATTTTAAATATACGTT----AATTT-AACATC-ACTTAC-AC-TTATA-----CTTCAATCTCT-TTGTATGCGTATG--------GT---------TATATGTG-TGTGC--CGTC-----CA-TGTCTG------TTGGCTGTTGTATCTTTATGTCTCGTAA------GATC--CC-TGT-AAAATTG-G----CCAGG-TCCTCTTGT-GTTAATTGTGTGAGAT-TTC-G-TG---CC--TGGGTGT---G-CAAGT-TTTGCCTTG-GTGGGTGTG-ATTTGTGTGAGATTTTTCGAAAAATTGCCGAAA---ATTAGCCGAAAATGGGGGTAT--G-------TGCCAAACT------------------T-TTCT-----------------GGTCCTCCGGGTAGGG-GCGTTCTGCGAAATT--G--GAAAAG-GGCAT-------ACAGAAACCCCGTTCA--------------------------------------------------------------------------------------------------------------------------------------------------------------------------------------------------------------------------------------------------</ns2:sequence><ns2:name>KC492152.1_Leishmania_infantum_isolate_CQ23_minicircle_sequence;_kinetoplast</ns2:name></ns2:Sequence><ns2:Sequence dsseqid="sq928" id="sq927"><ns2:sequence>-----------------------------------------------------------------------------------------------------------------------------------------------------------------------------------------------------------------------------GGGG-TTGGTGTAAAATAGGTGGGTGGTACGCGTATCTTTCTGGAATTTCCTCCTTTTTTGGGGGTGCTCGGGGTTGGATATGCCTC-------------CCCTGGCTGGGC-TGGCCAAAATATGGCTGCCTGGGGCGGGGT-ATTGTT-GGTTTCTAATT--T-TAGA-TATT--AAAATCCCCTTTAATT-T-TTCTC-AAA-AATGCT--------CTTTT-G--GGTGG-AC-TTG-TGTGT-CTCGTT--TGGGC-T---GGT-TTGGTTCTT-T-GTTGCTC-GGGG-------TTGTTACG--T--A--TGCATCATC-TGCTAGTTCTCTT-----TGTCC-T------CTGGCCT-CGGGG-TGGGGTTAC--ATGTGTG--A-GGTCTGGCGGGTTAACGTTATC-GCCTCCC---AGGCTTGGTGGGTGTTATGAAT-GCATCA-AATGGGTCCTGGCCAC----CCC----TATAAC---TAA-------TATTAATA---TTAGTTGTGG--G--GTCTTTTGGCC--TCAGTGGGGTTATGA-AT-----GCATGTGA-TTC---AATAGCCTTGGCCT-CCTTAACGATAGATC-------TCATAATAG-T--GCTCG-GGTAGTATATGCTT--C--AGT----AACATTC--ATTTTAAATATACGTT----AATTT-AACATC-ACTTAC-AC-TTATA-----CTTCAATCTCT-TTGTATGCGTATG--------GT---------TATATGTG-TGTGC--CGTC-----CA-TGTCTG------TTGGCTGTTGTATCTTTATGTCTCGTAA------GATC--CC-TGT-AAAATTG-G----CCAGG-TCCTCTTGT-GTTAATTGTGTGAGAT-TTC-G-TG---CC--TGGGTGT---G-CAAGT-TTTGCCTTG-GTGGGTGTG-ATTTGTGTGAGATTTTTCGAAAAATTGCCGAAA---ATTAGCCGAAAATGGGGGTAT--G-------TGCCAAACT------------------T-TTCT-----------------GGTCCTCCGGGTAGGG-GCGTTCTGCGAAATT--G--GAAAAG-GGCAT-------ACAGAAACCCCGTTCA--------------------------------------------------------------------------------------------------------------------------------------------------------------------------------------------------------------------------------------------------</ns2:sequence><ns2:name>KC492153.1_Leishmania_infantum_isolate_CQ24_minicircle_sequence;_kinetoplast</ns2:name></ns2:Sequence><ns2:Sequence dsseqid="sq930" id="sq929"><ns2:sequence>-----------------------------------------------------------------------------------------------------------------------------------------------------------------------------------------------------------------------------GGGG-TTGGTGTAAAATAGGTGGGTGGTACGCGTATCTTTCTGGAATTTCCTCCTTT-TTGGGGGTGCTCGGGGTTGGATATGCCTC-------------CCCTGGCTGGGC-TGGCCAAAATATGGCTGCCTGGGGCGGGGT-ATTGTT-GGTTTCTAATT--T-TAGA-TATT--AAAATCCCCTTTAATT-T-TTCTC-AAA-AATGCT--------CTTTT-G--GGTGG-AC-TTG-TGTGT-CTCGTT--TGAGC-T---GGT-TTGGTTCTT-T-GTTGCTC-GGGG-------TTGTTACG--T--A--TGCATCATC-TGCTAGTTCTCTT-----TGTCC-T------CTGGCCT-CGGGG-TGGGGTTAC--ATGTGTG--A-GGTCTGGCGGGTTAACGTTATC-GCCTCCC---AGGCTTGGTGGGTGTTATGAAT-GCATCA-AATGGGTCCTGGCCAC----CCC----TATAAC---TAA-------TATTAATA---TTAGTTGTGG--G--GTCTTTTGGCC--TCAGTGGGGTTATGA-AT-----GCATGTGA-TTC---AATAGCCTTGGCCT-CCTTAACGATAGATC-------TCATAATAG-T--GCTCG-GGTAGTATATGCTT--C--AGT----AACATTC--ATTTTAAATATACGTT----AATTT-AACATC-ACTTAC-AC-TTATA-----CTTCAATCTCT-TTGTATGCGTATG--------GT---------TATATGTG-TGTGC--CGTC-----CA-TGTCTG------TTGGCTGTTGTATCTTTATGTCTCGTAA------GATC--CC-TGT-AAAATTG-G----CCAGG-TCCTCTTGT-GTTAATTGTGTGAGAT-TTC-G-TG---CC--TGGGTGT---G-CAAGT-TTTGCCTTG-GTGGGTGTG-ATTTGTGTGAGATTTTTCGAAAAATTGCCGAAA---ATTGGCCGAAAATGGGGGTAT--G-------TGCCAAACT------------------T-TTCT-----------------GGTCCTCCGGGTAGGG-GCGTTCTGCGAAATT--G--GAAAAG-GGCAT-------ACAGAAACCCCGTTCA--------------------------------------------------------------------------------------------------------------------------------------------------------------------------------------------------------------------------------------------------</ns2:sequence><ns2:name>KC492154.1_Leishmania_infantum_isolate_CQ25_minicircle_sequence;_kinetoplast</ns2:name></ns2:Sequence><ns2:Sequence dsseqid="sq932" id="sq931"><ns2:sequence>-----------------------------------------------------------------------------------------------------------------------------------------------------------------------------------------------------------------------------GGGG-TTGGTGTAAAATAGGTGGGTGGTACGCGTATCTTTCTGGAATTTCCTCCTTTTTTGGGGGTGCTCGGGGTTGGATATGCCTC-------------CCCTGGCTGGGC-TGGCCAAAATATGGCTGCCTGGGGCGGGGT-ATTGTT-GGTTTCTAATT--T-TAGA-TATT--AAAATCCCCTTTAATT-T-TTCTC-AAA-AATGCT--------CTTTT-G--GGTGG-AC-TTG-TGTGT-CTCGTT--TGGGC-T---GGT-TTGGTTCTT-T-GTTGCTC-GGGG-------TTGTTACG--T--A--TGCATCATC-TGCTAGTTCTCTT-----TGTCC-T------CTGGCCT-CGGGG-TGGGGTTAC--ATGTGTG--A-GGTCTGGCGGGTTAACGTTATC-GCCTCCC---AGGCTTGGTGGGTGTTATGAAT-GCATCA-AATGGGTCCTGGCCAC----CCC----TATAAC---TAA-------TATTAATA---TTAGTTGTGG--G--GTCTTTTGGCC--TCAGTGGGGTTGTGA-AT-----GCATGTGA-TTC---AATAGCCTTGGCCT-CCTTAACGATAGATC-------TCATAATAG-T--GCTCG-GGTAGTATATGCTT--C--AGT----AACATTC--ATTTTAAATATACGTT----AATTT-AACATC-ACTTAC-AC-TTATA-----CTTCAATCTCT-TTGTATGCGTATG--------GT---------TATATGTG-TGTGC--CGTC-----CA-TGTCTG------TTGGCTGTTGTATCTTTATGTCTCGTAA------GATC--CC-TGT-AAAATTG-G----CCAGG-TCCTCTTGT-GTTAATTGTGTGAGAT-TTC-G-TG---CC--TGGGTGT---G-CAAGT-TTTGCCTTG-GTGGGTGTG-ATTTGTGTGAGATTTTTCGAAAAATTGCCGAAA---ATTAGCCGAAAATGGGGGTAT--G-------TGCCAAACT------------------T-TTCT-----------------GGTCCTCCGGGTAGGG-GCGTTCTGCGAAATT--G--GAAAAG-GGCAT-------ACAGAAACCCCGTTCA--------------------------------------------------------------------------------------------------------------------------------------------------------------------------------------------------------------------------------------------------</ns2:sequence><ns2:name>KC492155.1_Leishmania_infantum_isolate_CQ26_minicircle_sequence;_kinetoplast</ns2:name></ns2:Sequence><ns2:Sequence dsseqid="sq934" id="sq933"><ns2:sequence>-----------------------------------------------------------------------------------------------------------------------------------------------------------------------------------------------------------------------------GGGG-TTGGTGTAAAATAGGTGGGTGGTACGCGTATGTTTCTGGGATTCCCCTCCTTTTTGGGGGTGCTCGGGGTTGGATATGCCTC-------------TCCTGGCTGGGC-TGCCCGAAATATGGCTGCCTGGGGCGGGGT-ATTGTT-GGTTTCTAATT--T-TAGA-TATT--AAAATCCCCTTTAATT-T-TTCTC-AAA-AATGCT--------CTTTT-G--GGTGG-AC-TTG-TGTGT-CTCGTT--TGGGC-T---GGT-TTGGTTCTT-T-GTTGCTC-GGGG-------TTGTTACG--T--A--TGCATCATC-TGCTAGTTCTCTT-----TGTCC-T------CTGGCCT-CGGGG-TGGGGTTAC--ATGTGTG--A-GGTCTGGCGGGTTAACGTTATC-GCCTCCC---AGGCTTGGTGGGTGTTATGAAT-GCATCA-AATGGGTCCTGGCCAC----CCC----TATAAC---TAA-------TATTAATA---TTAGTTGTGG--G--GTCTTTTGGCC--TCAGTGGGGTTATGA-AT-----GCATGTGA-TTC---AATAGCCTTGGCCT-CCTTAACGATAGATC-------TCATAATAG-T--GCTCG-GGTAGTATATGCTT--C--AGT----AACATTC--ATTTTAAATATACGTT----AATTT-AACATC-ACTTAC-AC-TTATA-----CTTCAATCTCT-TTGTATGCGTATG--------GT---------TATATGTG-TGTGC--CGTC-----CA-TGTCTG------TTGGCTGTTGTATCTTTATGTCTCGTAA------GATC--CC-TGT-AAAATTG-G----CCAGG-TCCTCTTGT-GTTAATTGTGTGAGAT-TTC-G-TG---CC--TGGGTGT---G-CAAGT-TTTGCCTTG-GTGGGTGTG-ATTTGTGTGAGATTTTTCGAAAAATTGCCGAAA---ATTAGCCGAAAATGGGGGTAT--G-------TGCCAAACT------------------T-TTCT-----------------GGTCCTCCGGGTAGGG-GCGTTCTGCGAAATT--G--GAAAAG-GGCAT-------ACAGAAACCCCGTTCA--------------------------------------------------------------------------------------------------------------------------------------------------------------------------------------------------------------------------------------------------</ns2:sequence><ns2:name>KC492156.1_Leishmania_infantum_isolate_CQ27_minicircle_sequence;_kinetoplast</ns2:name></ns2:Sequence><ns2:Sequence dsseqid="sq936" id="sq935"><ns2:sequence>-----------------------------------------------------------------------------------------------------------------------------------------------------------------------------------------------------------------------------GGGG-TTGGTGTAAAATAGGTGGGTGGTACGCGTATCTTTCTGGAATTTCCTCCTTTTTTGGGGGTGCTCGGGGTTGGATATGCCTC-------------CCCTGGCTGGGC-TGGCCAAAATATGGCTGCCTGGGGCGGGGT-ATTGTT-GGTTTCTAATT--T-TAGA-TATT--AAAATCCCCTTTAATT-T-TTCTC-AAA-AATGCT--------CTTTT-G--GGTGG-AC-TTG-TGTGT-CTCGTT--TGGGC-T---GGT-TTGGTTCTT-T-GTTGCTC-GGGG-------TTGTTACG--T--A--TGCATCATC-TGCTAGTTCTCTT-----TGTCC-T------CTGGCCT-CGGGG-TGGGGTTAC--ATGTGTG--A-GGTCTGGCGGGTTAACGTTATC-GCCTCCC---AGGCTTGGTGGGTGTTATGAAT-GCATCA-AATGGGTCCTGGCCAC----CCC----TATAAC---TAA-------TATTAATA---TTAGTTGTGG--G--GTCTTTTGGCC--TCAGTGGGGTTATGA-AT-----GCATGTGA-TTC---AATAGCCTTGGCCT-CCTTAACGATAGATC-------TCATAATAG-T--GCTCG-GGTAGTATATGCTT--C--AGT----AACATTC--ATTTTAAATATACGTT----AATTT-AACATC-ACTTAC-AC-TTATA-----CTTCAATCTCT-TTGTATGCGTATG--------GT---------TATATGTG-TGTGC--CGTC-----CA-TGTCTG------TTGGCTGTTGTATCTTTATGTCTCGTAA------GATC--CC-TGT-AAAATTG-G----CCAGG-TCCTCTTGT-GTTAATTGTGTGAGAT-TTC-G-TG---CC--TGGGTGT---G-CAAGT-TTTGCCTTG-GTGGGTGTG-ATTTGTGTGAGATTTTTCGAAAAATTGCCGAAA---ATTAGCCGAAAATGGGGGTAT--G-------TGCCAAACT------------------T-TTCT-----------------GGTCCTCCGGGTAGGG-GCGTTCTGCGAAATT--G--GAAAAG-GGCAT-------ACAGAAACCCCGTTCA--------------------------------------------------------------------------------------------------------------------------------------------------------------------------------------------------------------------------------------------------</ns2:sequence><ns2:name>KC492157.1_Leishmania_infantum_isolate_CQ28_minicircle_sequence;_kinetoplast</ns2:name></ns2:Sequence><ns2:Sequence dsseqid="sq938" id="sq937"><ns2:sequence>-----------------------------------------------------------------------------------------------------------------------------------------------------------------------------------------------------------------------------GGGG-TTGGTGTAAAATAGGTGGGTGGTACGCGTATCTTTCTGGAATTTCCTCCTTTTTTGGGGGTGCTCGGGGTTGGATATGCCTC-------------CCCTGGCTGGGC-TGGCCAAAATATGGCTGCCTGGGGCGGGGT-ATTGTT-GGTTTCTAATT--T-TAGA-TATT--AAAATCCCCTTTAATT-T-TTCTC-AAA-AATGCT--------CTTTT-G--GGTGG-AC-TTG-TGTGT-CTCGTT--TGGGC-T---GGT-TTGGTTCTT-T-GTTGCTC-GGGG-------TTGTTACG--T--A--TGCATCATC-TGCTAGTTCTCTT-----TGTCC-T------CTGGCCT-CGGGG-TGGGGTTAC--ATGTGTG--A-GGTCTGGCGGGTTAACGTTATC-GCCTCCC---AGGCTTGGTGGGTGTTATGAAT-GCATCA-AATGGGTCCTGGCCAC----CCC----TATAAC---TAA-------TATTAATA---TTAGTTGTGG--G--GTCTTTTGGCC--TCAGTGGGGTTATGA-AT-----GCATGTGA-TTC---AATAGCCTTGGCCT-CCTTAACGATAGATC-------TCATAATAG-T--GCTCG-GGTAGTATATGCTT--C--AGT----AACATTC--ATTTTAAATATACGTT----AATTT-AACATC-ACTTAC-AC-TTATA-----CTTCAATCTCT-TTGTATGCGTATG--------GT---------TATATGTG-TGTGC--CGTC-----CA-TGTCTG------TTGGCTGTTGTATCTTTATGTCTCGTAA------GATC--CC-TGT-AAA-TTG-G----CCAGG-TCCTCTTGT-GTTAATTGTGTGAGAT-TTC-G-TG---CC--TGGGTGT---G-CAAGT-TTTGCCTTG-GTGGGTGTG-ATTTGTGTGAGATTTTTCGAAAAATTGCCGAAA---ATTAGCCGAAAATGGGGGTAT--G-------TGCCAAACT------------------T-TTCT-----------------GGTCCTCCGGGTAGGG-GCGTTCTGCGAAATT--G--GAAAAG-GGCAT-------ACAGAAACCCCGTTCA--------------------------------------------------------------------------------------------------------------------------------------------------------------------------------------------------------------------------------------------------</ns2:sequence><ns2:name>KC492158.1_Leishmania_infantum_isolate_CQ29_minicircle_sequence;_kinetoplast</ns2:name></ns2:Sequence><ns2:Sequence dsseqid="sq940" id="sq939"><ns2:sequence>-----------------------------------------------------------------------------------------------------------------------------------------------------------------------------------------------------------------------------GGGG-TTGGTGTAAAATAGGGCCGGGTGGTGGCTGGAAA-TTGG---------CTCTCC-TGGGCTGGATTGGCCTGAA-ACCCTGG-------------------GTCCTG--GGCGTACTTTTAGG--GCTG-G-TTGGCT-TTTGAT-CTT----AAAT--T-CTGCTTTTG-GGTGCCCCTTCGTGGGG-T-ATTTT-G-G-TGTTGG-----G--GGGTG-G--TTCA--GG-TT--GAT-G-GGATT-TTGGTCGAAT-TGCT-TTAGGTTTG-G-GGGTTGG-GTG--------T----GGGTTG-TAGTCGGTAAGC---------CTTTTCG--TTGGGGTGG-----AGAGGGCT-TGGCT-TTTG-ATTG--G--GTGT--G--GCATTGGTGGG--------TT-GGGTGTT---TG-GATACCCTTAT-G-TGTAG--TGGGT-TGATTGTGTT-TTGAC-T-GCTC----TTTAATA--TTA--A----TATTAGTT---GGGGTGTAAC--A--T---TGGGTAA--CCT-TAGGGT-TCTT-ATT---TATTAG-AT-AG-T-------------------TGGTACTCCGACGCT--ATGATATTTAAT-T--TATAGT--TTATAT-ATAGT--T--TAT----AAATTTT-AACTACA----CTGTAT----ACTATTG--ATC--TATGT-AT-GTCTA-T---TTGTT------------------TG--------T----------GATTCGTG-TATAT--GTT---------AGCGTG------TAT--TTTAGAGTT--TAGTA--GTCTG--T---ATGT--ATCTCC-TA-TGTG-T----TTAGG-CCTA---CT-GCTGTTGGCTTAAAGT-GGC-T-TG---CG---CT-GGT---T-GCTAC-GGGGTGGGA-TTTTGTGAA-ATTTATGAAAT-TTG-----------GTCGGAA---AAAGCCTAAAAAAACCCCAAA--A-------ATCCAAACT------------------TTTCTG-----------------GTCCTCCGGGTA-GGG-GCGTTCTGCGAAAAC--C--GAAAAATGGATA--------CAGAAACCCCGTTCA--------------------------------------------------------------------------------------------------------------------------------------------------------------------------------------------------------------------------------------------------</ns2:sequence><ns2:name>KC536649.1_Leishmania_infantum_isolate_JS_minicircle_sequence;_kinetoplast</ns2:name></ns2:Sequence><ns2:Sequence dsseqid="sq942" id="sq941"><ns2:sequence>-----------------------------------------------------------------------------------------------------------------------------------------------------------------------------------------------------------------------------GGGG-TTGGTGTAAAATAGGTGGGTGGTACGCGTATGTTTCTGGGATTCCCCTCCTTTTTGGGGGTGCTCGGGGTTGGATATGCCTC-------------TCCTGGCTGGGC-TGCCCGAAATATGGCTGCCTGGGGCGGGGT-ATTGTT-GGTTTCTAATT--T-TAGA-TATT--AAAATCTCCTTTAATA-T-TTTTC-AAA-AATGCC--------CTTGT-G--GGTGG-AT-ATG-TGTGT-TGCGTT--T-GGGGT---GGC-TGCCTCCTT-T-GTTGCTC-GGGG-------TTGTTATG--T--A--TGCATCATC-TGTCAACTCTCTT-----TAACT-C------TTTGCCT-CGGGG-TGGGGTTAC--ATGTGTG--A-GGTCTGGCGGGGCAACGCTATT-GGCTCCC---AGGCTTGGTGGGTGTTACGAAT-GCATCA-AATGCCTCTCCTTCAG-C-CCCC----TATAAC---TAA-------TATTAATA---TTAGTTG-TG--G-GGTCTTTTGCCC--TCAGTGGGGTTATGA-AT-----GCATGTGA-TTC---CATAGCTTTAGCTT-CTTTATCGATAGAGC-------TTATAGTAA-T--GCTTG-GGTATGGTATGTTT--C--AGT----AACATTT--AGTTTAAGCATACATT----AATTTAGATATC-ACTTAC-AT-CTATA-----TTTCAATCTTT-TTGTATGCGTATG--------GT---------TATATGTG-TGTGC--CGGC-----CG-TGTCTG------TTGACAACTGTATCTCTTTATCTTGTAA------GATC--CC-TGT-AAAATTT-G----CCAGG-CCCTCTTGT-GTTAGTTGTGTGAGAT-TTC-A-TG---GC--TGGGTGT---G-CGAGT-TCTGCCTTG-GTGGGTGTG-ATTTGTGTGAGATTTGGCGAAAAACTGCCGGAA---AATAGCCGAAAATGGGGGTAT--A-------TGCCAAACT------------------TTTCTG-----------------GGCCTCCGGGTAGG-G-GCGTTCTCCGAAAAT--G--GGAAAAGGGCAT-------ACAGAAACCCCGTTCA--------------------------------------------------------------------------------------------------------------------------------------------------------------------------------------------------------------------------------------------------</ns2:sequence><ns2:name>KC536650.1_Leishmania_infantum_isolate_xu_minicircle_sequence;_kinetoplast</ns2:name></ns2:Sequence><ns2:Sequence dsseqid="sq944" id="sq943"><ns2:sequence>-----------------------------------------------------------------------------------------------------------------------------------------------------------------------------------------------------------------------------GGGG-TTGGTGTAAAATAGGTGGGTGGTACGCGTATGTTTCTGGGATTCCCCTCCTTTTTGGGGGTGCTCGGGGTTGGATATGCCTC-------------TCCTGGCTGGGC-TGCCCGAAATATGGCTGCCTGGGGCGGGGT-ATTGTT-GGTTTCTAATT--T-TAGA-TATT--AAAATCTCCTTTAATA-T-TTTTC-AAA-AATGCC--------CTTGT-G--GGTGG-AT-ATG-TGTGT-TGCGTT--T-GGGGT---GGC-TGCCTCCTT-T-GTTGCTC-GGGG-------TTGTTATG--C--A--TGCATCATC-TGTCAACTCTCTT-----TAACT-C------TTTGCCT-CGGGG-TGGGGTTAC--ATGTGTG--A-GGTCTGGCGGGGCAACGCTATT-GGCTCCC---AGGCTTGGTGGGTGTTACGAAT-GCATCA-AATGCCTCTCCTTCAG-C-CCCC----TATAAC---TAA-------TATTAATA---TTAGTTG-TG--G-GGTCTTTTGCCC--TCAGTGGGGTTATGA-AT-----GCATGTGA-TTC---CATAGCTTTAGCTT-CTTTATCGATAGAGC-------TTATAGTAA-T--GCTCG-GGTATGGTATGTTT--C--AGT----AACATTT--AGTTTAAGCATACATT----AATTTAGATATC-ACTTAC-AT-CTATA-----TTTTAATCTTT-TTGTATGCGTATG--------GT---------TATATGTG-TGTGC--CGGC-----CG-TGTCTG------TTGACAACTGTATCTCTTTATCTTGTAA------GATC--CC-TGT-AAAATTT-G----CCAGG-CCCTCTTGT-GTTAGTTGTGTGAGAT-TTC-A-TG---GC--TGGGTGT---G-CGAGT-TCTGCCTTG-GTGGGTGTG-ATTTGTGTGAGATTTGGCGAAAAACTGCCGGAA---AATAGCCGAAAATGGGGGTAT--A-------TGCCAAACT------------------TTTCTG-----------------GGCCTCCGGGTAGG-G-GCGTTCTCCGAAAAT--G--GGAAAAGGGCAT-------ACAGAAACCCCGTTCA--------------------------------------------------------------------------------------------------------------------------------------------------------------------------------------------------------------------------------------------------</ns2:sequence><ns2:name>KC536651.1_Leishmania_infantum_isolate_zi65_minicircle_sequence;_kinetoplast</ns2:name></ns2:Sequence><ns2:Sequence dsseqid="sq946" id="sq945"><ns2:sequence>-------------------------------------------------------------------------------------------------------------------------------------------------------------------------ATCGTGT------ATATGGATTGG----------GCTGGCTCC-CTGGAACCAAGG-TGTCTGGGCCGTACTTTTTGGGGTGGCTGGCTCTGACACTC--------------------TGGTTTGGCTTGG-----------------------------ATTG---T-----------------------GGGC-TGCGCT-GGT----GGTTTGCTGCTCGTTGT-GGGGTTTT------GGG-A--CGT--GAT-TTGTGG-----G--CCTGG-A--GGTTT-GA-TT--CTGGT-------------GCCC-TGGT-TGGCCTAC--C-GATCCTT-GCTCGC------TTTGATTC-T--T--TGGCTTGTGGGGTTCCACGCTCCTTGGTCCTA--T-----ACGATCAT-GGCT----GTAGACCT-GTGTTGA--TAGCCCTGGCCTGGGTATCCTCTA-ACCCATAGCTAT-GGGGATGGAGT-T-AGATA-ATAGAA-TATATTATAT-ATCTG-GCGGAA----TCCCTAATGCTT--G----GCATAACA-----GTGAACAT--A-GT--GAACGATA--GAC-CAAGGCTATAACATATAGTCGTAGGT---AGT-TATTTATAG--------TAA-CTGGCCGGCCGG--AAGCT--TTAGC-T--GGAGTCAGTAA-AT-TTATT--A--CGT----A--------------GGCGG-TGAG----TTACTAT--CT--CGTTCT-CT-CCT-----------CT--------------TTTTC--------TT---------TATG------GTTTGTGTTTA---T---GTTAAA------T----TGATGGATC--TAAGGTAAA----------CTG-----TTG-AACA-GA-G---TACTGA-ATACC--------CCTT--CGTTTG--AA--T-CG---CA---ACGCGG---T-CCGGCTGGGTAGAGT-GGGGCCAAA-ATGGTCCAAAA-AGG-----------CCCGAAA---AATCCAGAAAAATGCCCAAAA--A-------TCGTAACAT------------------GTAGTA-----------------GCCCTCCGGGTA-GGG-GCGTTCTGCGA----------------------------------------------------------------------------------------------------------------------------------------------------------------------------------------------------------------------------------------------------------------------------------------------</ns2:sequence><ns2:name>KJ417490.1_Leishmania_infantum_563_minicircle,_partial_sequence;_kinetoplast</ns2:name></ns2:Sequence><ns2:Sequence dsseqid="sq948" id="sq947"><ns2:sequence>------------------------------------------------------------------------------------------------------------------------------------------TTTACTGGGGGTTGGTGTAAAATAGGGCCGCGTGGGTC------CTGGAATTGGG----------CTGGCTCCC-CTGGAAACCAAG-GGTCTGGGCCGTACTTTTTGGGGTGGCTGGCTCTGACACTC--------------------TGGTTTGGCTTGG-----------------------------ATTG---T-----------------------GGGC-TGCGCT-GGT----GGTTTGCTGCTCGTTGT-GGGGTTTT------GGG-A--CGT--GAT-TTGTGG-----G--CCTGG-A--GGTTT-GA-TT--CTGGT-------------GCCC-TGGT-TGGCCTAC--C-GATCCTT-GCTCGC------TTTGATTC-T--T--TGGCTTGTGGGGTTCCACGCTCCTTGGTCCTA--T-----ACGATCAT-GGCT----GTAGACCT-GTGTTGA--TAGCCCTGGCCTGGGTATCCTCTA-ACCCATAGCTAT-GGGGATGGAGT-T-AGATA-ATAGAA-TATATTATAT-ATCTG-GCGGAA----TCCCTAATGCTT--G----GCATAACA-----GTGAACAT--A-GT--GAACGATA--GAC-CAAGGCTATAACATATAGTCGTAGGT---AGT-TATTTATAG--------TAA-CTGGCCGGCCGG--AAGCT--TTAGC-T--GGAGTCAGTAA-AT-TTATT--A--CGT----A--------------GGCGG-TGAG----TTACTAT--CT--CGTTCT-CT-CCT-----------CT--------------TTTTC--------TT---------TATG------GTTTGTGTTTA---T---GTTAAA------T----TGATGGATC--TAAGGTAAA----------CTG-----TTG-AACA-GA-G---TACTGA-ATACC--------CCTT--CGTTTG--AA--T-CG---CA---ACGCGG---T-CCGGCTGGGTAGAGT-GGGGCCAAA-ATGGTCCAAAA-AGG-----------CCCGAAA---AATCCAGAAAAAGCCCAAAGT--G-------CGTGTCAAT------------------TCCC---------------------------------------------------------------------------------------------------------------------------------------------------------------------------------------------------------------------------------------------------------------------------------------------------------------------------------------------</ns2:sequence><ns2:name>KJ417491.1_Leishmania_infantum_24_minicircle,_partial_sequence;_kinetoplast</ns2:name></ns2:Sequence><ns2:Sequence dsseqid="sq950" id="sq949"><ns2:sequence>--------------------------------------------------------------------------------------------------------------------------------------------------------------------------------------------------------------------------------------------------------------------------------------------------------------------------------------------------------------------------------------------------------------------------------------------------------------------------------------------------A----ACA-CAACAGCGA-AGGA---------------------------------------------------------------------------CAG--------G-C-ACCCAGA--CA-------------A-C------CAAG--GC---GACAGG---GC-CGAACAAAAAG-G-GGAGGCAGG----CAC---AGAC-ACACA-G-GAAA----GGCAA-GGAAAG--A----GGGCAGCGCAGGAGGAAAGCA--GC--ACGAAGAG----GGGAAAAGGGACGAG--AA---AAGAGGGCC-AGG-------AGGAAAGAAA-CA-G-GAGCCC--AGGA-AGGCCAACCGAAC-CA-AGCACGCAAAGAAACAAAGG-CA--AG-----AGGGG-A-ACCACG-CACCAAGGACCA-AAACGAAC--AAG-GCAGAA-GA-CCAGA-G--AAGAAAG-CCCA-GGC------CAGG--------G----------AAACCACA----------AA----CCC-AAAGCA------AAGGGGAAGGAGAA--AGAAAAAAGA-A------AAAA--AA---A-AAAAACA-G----GCGGA-AACCCAAAAGCAAGG-CAAAACAGAG-AACAA-AGAGAACGAAAGACCA---A-GGCAA-AAACAAAAA-GACG-AAGG-AAGAAAAAAA--AAG-----------AAACAGG---CCGGCCGGAAGCAAAAGCAGGAGACAGAAAAAAAAAAACG----------AAGG--CGGAGAGAAACAAACACGAACACACCACAAAAAC-----------------AA--A--AAGGAAAGAGAAAAAGAAAAAAAGAAGGAACAAAGGAAAACAGAAG-A-ACAGAGAACAGA------------AAACCCCAACGAAAGAAACGCAACGCGGACCGGCAGG------GAAGA------GA-GG-GGCCAAAAAGGACCAAAAAGGCCCGA-AAAAACCAAAAA-AAAGCCCCAAAGAA----------------------------------------------------------------------------------------------</ns2:sequence><ns2:name>KJ417492.1_Leishmania_infantum_671_minicircle,_partial_sequence;_kinetoplast</ns2:name></ns2:Sequence><ns2:Sequence dsseqid="sq952" id="sq951"><ns2:sequence>----------------------------------------------------------------------------------------------------------------------------------------------------------------------------------------------------------------------------------------TAA------------------------------CCTTTTTTACAGCAT--GGCCTGGC-TCCCTGGCT-CCTTTGG-------------------TCT-GG---GCTGACTTTTTGG--GGTG-GGTGGCCC-TGACGC-TCT----GGT---T-T-GG-CTTG-TATTGTGGGCTGCGCTG-GTGGTTT-GCT-GCTCGT--------TGTGG-G--GTTCT-GG-GG--CGTGA-TTTGTG--GGCCT----------GGACGTTT-GATTCTGGT-GCCC-------TGGTTG---------------GCCT-AC-CGATCCTTGC-----TCGC---------TTTGATT--CTTT-GTTTTGTG-G-GGT------------T-CCACGCTCCTTGCTC--CTATACG---AT-CATGGCTG-T--A-TACCTGTGTTGA-GAACCCTGGG-CAGGG-G-ATCC----TCTAACC--CATAGCT----ATGGGGA---TGGAGTT-AG--A-TA--ATATAATA--TAT-TATATATCTGG-CA-----GAATCCCT-AAT---GCTTGGCA--TAAC-AGTGAACATAGTGAAC------------GAT-AGACCAAG-GCTATAAC-ATATA--G--TCA----TAGGTAG-TTATTTATAGTAACTGG------CCGGGCGGAA-GCTTTAGCT-GGAGT-C---AGTAAT-TTTATTACGTTATCGATG---AG--TTAC--------TA-TCTCG-ATCTC--TCCTC---TTT-TT-------------CTTTATG-GT-----TTGTGTTTTT-GT---TAAAT-TGATG---GATCT---------------------------------AC-----------T---------------------------------------------------------------------------------------------------------------------------------------------------------------------------------------------------------------------------------------------------------------------------------------------------------------------------------------------------------------------------------------------------------------------------------------------------------------------------------------------</ns2:sequence><ns2:name>KJ417493.1_Leishmania_infantum_812_minicircle,_partial_sequence;_kinetoplast</ns2:name></ns2:Sequence><ns2:Sequence dsseqid="sq954" id="sq953"><ns2:sequence>-----------------------------------------------------------------------------------------------------------------------------------------------------------------------------------------------------------------------------------------TA-----AAGATGTTGCATCGCT---------CATCTGGCCCTGTTT--CTCGGAAC-TGGCCTCCG--GAGCGG-------------------CCCTCG---GCTGGATGC------GTTC-CTCCCTGC-TTGGGG-CGT----GGT---G-TGGC-TGCT-TTTTTTGCTGTTCGACT-GTCGTTG-GTG-GT-CTT--------TGCCT-G--C------------------CTTCAT--TGCCCTT---TTT-GGGGCGGTT-GGGTCTTCT-TCAG-------GTTGT---------------TGCTA-TT-GGGTTTAGTG-----CTGC---------TGAGCTT--TGCT-TCTTGCTGTT-TTTGACG--CTGCCTG-GGGTTGCACTGA-TG--GGTGTTA---GG-CTTGGGGG-GTGG-GTGCGTGGGTAT-GGTGCTTGGA-TT-AG-A-CTCT----ACTTTTA-------------AACGAAA---TAGGAAT-AA--A-AT--TAATATTA---------ATATAAGG-TT-----GGAAGACC-GAG---G---CACG--CCAT-GAGGGAAAATAAGACCC--TTATAAACCATA-TTAAAGA--------AC-AAGTA--C--CTA----CAATTGG-TATGAAACACTCAGACT----AAATTATTTAAG-GTTATCCTA-CATTC-A---ACGCTT-GAT---ATGCCCGCT----------ATCG--------CGGTTGCC-TGCAT--TTTGA---GAG-GTGTAAATT-TAAAGCTGATGG-AA------GAGGGAAGC-TC---AAC---GGACGC-ACCCTTAAT---C---TT-GCA-GCAGG-GTAGCTA-AGGTGGAG-AAA-A-AT--------------------------AAAATCGA-T------------TGCGAAAG-GAT----------GGTGAGAGGTT-----------------------------------------------------------------------------------------------------------------------------------------------------------------------------------------------------------------------------------------------------------------------------------------------------------------------------------------------------------------------------------------------------------</ns2:sequence><ns2:name>KJ417494.1_Leishmania_infantum_153_minicircle,_partial_sequence;_kinetoplast</ns2:name></ns2:Sequence><ns2:Sequence dsseqid="sq956" id="sq955"><ns2:sequence>------------------------------------------------------------------------------------------------------------------------------------------------------------------------------------------------------------------------------------AGT--AC-----TCCACTATACATGACG---------GATAACGACCAGGCT--GTCCACGT-AAGGGGCCT--CCTACC-------------------ACTTGG---GGCTGGATG------CGCT-TTGGCTGC-CTTGGG-GGG----GCT---G-TTGC-CACT-TCTTTTGTTGTTCGACG-GATGTTG-GTG-GT-CGG--------GGCCT-T--C------------------GGGCTT--TGCTCTT---TTT-GGGGCGGTT-GGTTCTTCT-CCAC-------GAATT---------------TGCTA-TT-GGGTTTAGTG-----CTGC---------TCAGCTT--TGCT-TCTTGCTTCT-TTTGACA--CTGCCTG-GGGTTGCACTGA-GG--GGTGGGG---GG-CTTGGGGG-TCGG-GGGCGCGGCTAT-GGCGCTTGGA-TT-GG-A-CTCC----ATTTTGA-------------CCCCCCA---TTGGTAT-TA--A-TA--TTAGCCTG---------ATATCCGG-AT-----GTGAGGCC-GAA---A---TAGA--CCAT-GTTGGAACAAAAAGCCT--ACGTAAGCTTTT--CTAGGA--------AT-CCGTA--C--GGC----TAGTTGT-TATTTATACATTCATAA----AGACTATCTAAT-GTTATCTAA-ATTAT-C---TCTATA-GAT---AAGTCCTCT----------ATTG--------CCGTTCCC-TCCTA--TCTCA---ATG-TTTATGATT-TGTTACTGAACG-TA------AATGTACTT-AT---AAT---GCCTGC-ATCCT-ATT---C---TT-CCT-TCAGG-AGTGCATAAACCAAAA-CGC-C-AT---TT---TCCGGG---C-TTCAT-TAAATTGGC-G------------CATGTCAG-CTT----------CACCAGCCTTTAATTCACAATAGAACCGAAAT--T-------AAGCTAAAT------------------CTTGCC-----------------TG--------CA-GGG-GCT------------------------------------------------------------------------------------------------------------------------------------------------------------------------------------------------------------------------------------------------------------------------------------------------------</ns2:sequence><ns2:name>KJ417495.1_Leishmania_infantum_B2_minicircle,_partial_sequence;_kinetoplast</ns2:name></ns2:Sequence><ns2:Sequence dsseqid="sq958" id="sq957"><ns2:sequence>-----------------------------------------------------------------------------------------------------------------------------------------------------------------------------------------------------------------------------------------------------------------------------------------------------------------------------------------------------------------------------------------------------------------------------------------------------------------------------------------------------------------------------------------------------------------------GAGATTTTCGG----CATTT-C------CCCA-CC-CCAAA-CGTCAATTA--AT-------------T-CGCACACATAA-------CGCCTA---GG-CGTTGATCATC-T-T------------CAG---GTAG-GAACT-A-TATA----CTTGTCTGGCAG--A----CATTAC-A---CTATCACACA--GC--ATCTACATAC--AACAAATGGACCATA--GA---GAGAATG---------------CATCAAAG-TC----TACGA--ACA-----CTAAATTG-G-CA-CTCACTTAGAT------TTC-CT--ATT----ATTATAG-TCATCT-AGCATTGTCAATAAATATAGT--TAT-GTTCAC-CG-AAGAA-C--GGTTCAC-ATCA-CCC-----CTATA--------G----------CGTCTAG-----------AC----AAC-AACCCT------AACTAATAATAATA--TTAAGTTATA-A------TCAA--AATCAATCCCATAA-A----GCGC----CC-ACCC-CAAGTCATCCACGGAG-CCCAC---ATCCA-----GG---------C---CACCAACGA-AGGCCAGTG-AATAGAATCC--AAC-----------TCGTATG---AATC--CAAAGCAACTCCCCA-CGCC-----AAACCCTCA----------TCAG--GCAGGTTAACCC----CCAAATCCACCCCACGAAGC----ATCCTAAAACCAGAAACTTTCCCCCGAAGCAGCATGTCAACCCCAAATCCAGCCTA------------ACAACCCCTCCAATCCA-TC-CGGATCCCCAAAAGTACGCCCAGGACCCAGGGTTTCAAG------CCATCCTAG------------------------------------------------------------------------------------------------------------------------------------------------------------</ns2:sequence><ns2:name>KU587708.1_Leishmania_infantum_isolate_SEN19_minicircle_kinetoplast,_complete_sequence</ns2:name></ns2:Sequence><ns2:Sequence dsseqid="sq960" id="sq959"><ns2:sequence>------------------------------------------------------------------------------------------------------------------------------------------------------------------------------------------------------------------------------------------------------------------------------------------------------------------------------------------------------------------A-C-TGGCCT-CCTAGT--GC----ACTGTTTTGGTGGTTTC-TAAATTTAGATATTGAA-T--TCT--GAC-TTAAAT-----T--TGTTG-G--ATATT-GG-TG--GTTTT-G------------GGG-TGTG-TTTGGTCCT-C-GTGGTTG-C-CTTG---A-GCCGGGT---G--G--TGGCTGGTTTTAGATGCGGGCTGCGTTTGATGG-T-----ATGGGTGT-TCTTT-GTGGATTAG-----TTTC--CGACACTGACTTGGTTTCATTGGA-TGTGGTGGTGAT-GTTTGAGATTG-A-GGTGA-TAG--T-GAGCAT------AGGT-T-TG--------ATAT----AC--A----GAATAAG--------TTATAT--A-TT--AAATATGG--TAT-TAGGGGTATTTCAA----TAGG-GGTA--CGA-TAGCGTAGGT-------AGA-CTAGTTATTTGT--AGT----TATTA-T--ATTATT--TAT-GA-TAACT--C--AAC----CT-GTAG-GTATAAC-GTGC-GCAA----TATTTCT--AC--TCTCTA-AT-TTACG-----ATCTTT-TTTA-TTGT-ATTGTATT--------GT---------AGCCTATT-TGTGGGTATGTA---GAT-GGTATA------GCTAGTATAATATC--TTTACAG-ACAT-------GAT--ACTTCC-TCGCTAC-G---TTTATA-TGTTGGCTG-AAGCCTGCTGGTGG---TT-------------------G---G-AATATGAGTGAAA------------------------------------------------------------------------------------------------------------------------------------------------------------------------------------------------------------------------------------------------------------------------------------------------------------------------------------------------------------------------------------------------------------------------------------------------------------</ns2:sequence><ns2:name>KU587709.1_Leishmania_infantum_isolate_SEN27_minicircle_kinetoplast,_complete_sequence</ns2:name></ns2:Sequence><ns2:Sequence dsseqid="sq962" id="sq961"><ns2:sequence>-------------------------------------------------------------------------------------------------------------------------------------------------------------------------------------------------------------------------------------------------------------------------------------------------------------------------------------------------------------------------------------------------------------------------------------------------------------------------C-CC--CTACC-CGT--G--GG---A----CCA-GAAAAGTTT-GGGAAATTG-ACCC-------ATTTTTG-----------AAGAATTCGAGCTCGATAGGAC----GCATC-A------CAACACG-TCTAT-TTATGTTAC--AA-------------C-----------------------------------ATCTATC-T-CTCTG--------------------CTCT-A-TTAT----GTTATCATATG-----------CAAGT---TAAAGTATAC--CA--ACGCAAAGTA--TAGTAAAATTACATGTAAA---TATA--GAG-CAA---CT--AGCATAAACT-GCTT-ATCTCA--ACT-----CACA--GTCT-AC----------ATAATACCTCA-CC--TC---------------GGTC-AATTCTAAGCTC--CCTC----------------------AC-C--ACTACAC-CTAA-CCG--------CG--------T----------AACATC------------AT----A---AGTTAA------TATATAACTTATTC--TGTATATTAA-T------CCCA--CC-----ACCCGGG-T----AACCA-ACAG-CAC------T-ACCCATC----------------------AC--------ATCA-ACCCATCC---------------------AC-TAT-----------TACAAGT---CAAC--CACTAACCAATACCC----------ACG-AGTAC----------CAGG--CCACCCTCAAGACCGAAGGCCACACGCAGTAAAC------AACCCCCAAAAAC-------GCC----------GT-GCAAAGCCCAAAAATAAGTCACAAACCC-C-CGTGTTAACCATCA-----------CAGCTCCAAACAAGCCTCCAACCGCGTGTATCCAGG------CCCGGCCAGCACA-AT-TCCC-----------CGACCCACCGGCCCTATTTTACA--------------------------------------------------------------------------------------------------------------</ns2:sequence><ns2:name>KU587710.1_Leishmania_infantum_isolate_FR011_minicircle_kinetoplast,_complete_sequence</ns2:name></ns2:Sequence><ns2:Sequence dsseqid="sq964" id="sq963"><ns2:sequence>---------------------------------------------------------------------------------------------------------------------------------------------------------------------------------------------------------------------------------------------------------------------------------------------------------------------------------------------------------------------------------------------------------------------------------------------------------------------------------------------------------------------------------------------------------------------------------------------------------------------------------------------------------------------------GTTAGCCGATG-G-TGGTC-TTGGGT-TGACCTTAGG-TGGTG-ATTCTC----TTTAATA--TTG--A----TATT--------AAAGGTA-A--G-----TGCTTGGA--CA--TATG-ATATAG-CCA---TAG--CGC------------TTTAGAATAG-TTCGACTCCGA-AGACC--CAGTCTGAGG--------TAGTGTTAAGTA-TACAT--T--AAT----CTAGTAT--ATAATTTAGCA--TAT----AATAACT--GAC-ATTA-C-TC-GTACACT---ATAA-G-TATT-ATG--TTTAATAT--------ATT--------GCTGTAG--TA------TGT----ATT-TGTGTGCT--GTGTGTAGTAGTAATA--TCTATACCG----------A-------T---ATATTTA-T----AGGTTGGCGCATACT-G-CAG-T-GAATTGAA-AA--T-TA----A---TG-AAT---T-GGGGT-CGGGC-T----GTG-GGAA-GG--TGTCGTA-AATTCTGGAAAATGATGGAAA---ATGGCCAAAAATGGGGGGAAA--T-------T-CCAAACT------------------TTTCTG-----------------GTCCTCCGGGTA-GGG-GCGTTCTGCAAAATC--G--GAAAAATGGGTG-------------------------------------------------------------------------------------------------------------------------------------------------------------------------------------------------------------------------------------------------------------------------</ns2:sequence><ns2:name>KX098509.1_Leishmania_infantum_genotype_B_minicircle_hypervariable_region_genomic_sequence;_kinetoplast</ns2:name></ns2:Sequence><ns2:Sequence dsseqid="sq966" id="sq965"><ns2:sequence>---------------------------------------------------------------------------------------------------------------------------------------------------------------------------------------------------------------------------------------------------------------------------------------------------------------------------------------------------------------------------------------------------------------------------------------------------------------------------------------------------------------------------------------------------------------------------------------------------------------------------------------------------------------------------GTTAGCCGATG-G-TGGTC-TTGGGT-TGACCTTAGG-TGGTG-ATTCTC----TTTAATA--TTG--A----TATT--------AAAGGTA-A--G-----TGCTTGGA--CA--TATG-ATATAG-CCA---TAG--CGC------------TTTAGAATAG-TTCGACTCCGA-AGACC--CAGTCTGAGG--------TAGTGTTAAGTA-TACAT--T--AAT----CTAGTAT--ATAATTTAGCA--TAT----AATAACT--GAC-ATTA-C-TC-GTACACT---ATAA-G-TATT-ATG--TTTAATAT--------ATT--------GCTGTAG--TA------TGT----ATT-TGTGTGCT--GTGTGTAGTAGTAATA--TCTATACCG----------A-------T---ATATTTA-T----AGGTTGGCGCATACT-G-CAG-T-GAATTGAA-AA--T-TA----A---TG-AAT---T-GGGGT-CGGGC-T----GTG-GGAA-GG--TGTCGTA-AATTCTGGAAAATGATAGAAA---ATGGCCAAAAATGGGGGGAAA--T-------T-CCAAACT------------------TTTCTG-----------------GTCCTTCGGGTA-GGG-GCGTTCTGCAAAATC--G--GAAAAATGGGTG-------------------------------------------------------------------------------------------------------------------------------------------------------------------------------------------------------------------------------------------------------------------------</ns2:sequence><ns2:name>KX098510.1_Leishmania_infantum_genotype_G_minicircle_hypervariable_region_genomic_sequence;_kinetoplast</ns2:name></ns2:Sequence><ns2:Sequence dsseqid="sq968" id="sq967"><ns2:sequence>---------------------------------------------------------------------------------------------------------------------------------------------------------------------------------------------------------------------------------------------------------------------------------------------------------------------------------------------------------------------------------------------------------------------------------------------------------------------------------------------------------------------------------------------------------------------------------------------------------------------------------------------------------------------------GTTAGCCGATG-G-TGGTC-TTGGGT-TGCCCTTAGG-TGGTG-ATTCTC----TTTAATA--TTA--A----TATT--------AAAGGTA-A--G-----TGCTTGGG--CG--TATG-ATATAG-CCA---TAG--CGC------------TTTAGAATAG-TTCGGCTCCGA-AGAAC--CAGTCTGAGG--------TAGTGTTAAGTA-TACAT--T--AAT----CTAGTAT--ATAAATTAGCA--TAT----AATAACT--GAC-ATTA-C-TC-GTACACT---ATA-AG-TATT-ATG--TTTAATAT--------ATT--------GCTGTAG--TA------TGT----ATT-TGTACGCT--GTATGTAGTAGTAATA--TCTATACCG----------A-------T---ATATTTA-T----AGGTTGGCGCATACT-G-CAG-T-GAATTGAA-AA--T-TA----A---TA-AAT---T-GGGGT-CG-GG-T---TGTG-GGAA-GG--TGTCGTA-AATTCCGAAAAATGATAGAAA---ATGGCCAAAAATGGGGGAAAA--T-------T-CCAAACT------------------TTTCTG-----------------GTCCTCCGGGTA-GGG-GCGTTCTGCAAAATC--G--GAAAAATGGGTG-------------------------------------------------------------------------------------------------------------------------------------------------------------------------------------------------------------------------------------------------------------------------</ns2:sequence><ns2:name>KX098511.1_Leishmania_infantum_genotype_K_minicircle_hypervariable_region_genomic_sequence;_kinetoplast</ns2:name></ns2:Sequence><ns2:Sequence dsseqid="sq970" id="sq969"><ns2:sequence>---------------------------------------------------------------------------------------------------------------------------------------------------------------------------------------------------------------------------------------------------------------------------------------------------------------------------------------------------------------------------------------------------------------------------------------------------------------------------------------------------------------------------------------------------------------------------------------------------------------------------------------------------------------------------GTTAGCCGATG-G-TGGTC-TTGGGT-TGACCTTAGG-TGGTG-ATTCTC----TTTAATA--TTG--A----TATT--------AAAGGTA-A--G-----TGCTTGGA--CA--TATG-ATATAG-CCA---TAG--CGC------------TTTAGAATAG-TTCGACTCCGA-AGACC--CAGTCTGAGG--------TAGTGTTAAGTA-TACAT--T--AAT----CTAGTAT--ATAATTTAGCA--TAT----AATAACT--GAC-ATTA-C-TC-GTACACT---ATAA-G-TATT-ATG--TTTAATAT--------ATT--------GCTGTAG--TA------TGT----ATT-TGTGTGCT--GTGTGTAGTAGTAATA--TCTATACCG----------A-------T---ATATTTA-T----AGGTTGGCGCATACT-G-CAG-T-GAATTGAA-AA--T-TA----A---TG-AAT---T-GGGGT-CGGGC-T----GTG-GGAA-GG--TGTCGTA-AATTCTGGAAAATGATGGAAA---ATGGCCAAAAATGGGGGGAAA--T-------T-CCAAACT------------------TTTCTG-----------------GTCCTCCAGGTA-GGG-GCGTTCTGCAAAATC--G--GAAAAATGGGTG-------------------------------------------------------------------------------------------------------------------------------------------------------------------------------------------------------------------------------------------------------------------------</ns2:sequence><ns2:name>KX098512.1_Leishmania_infantum_genotype_N_minicircle_hypervariable_region_genomic_sequence;_kinetoplast</ns2:name></ns2:Sequence><ns2:Sequence dsseqid="sq972" id="sq971"><ns2:sequence>---------------------------------------------------------------------------------------------------------------------------------------------------------------------------------------------------------------------------------------------------------------------------------------------------------------------------------------------------------------------------------------------------------------------------------------------------------------------------------------------------------------------------------------------------------------------------------------------------------------------------------------------------------------------------GTTAGCCGATG-G-TGGTC-TTGGGT-TGACCTTAGG-TGGTG-ATTCTC----TTTAATA--TTA--A----TATT--------AAAGGTA-A--G-----TGCTTGGA--CA--TATG-ATATAG-CCA---TAG--CGC------------TTTAGAATAG-TTCGACTCCGA-AGACC--CAGTCTGAGG--------TAGTGTTAAGTA-TACAT--T--AAT----CTAGTAT--ATAATTTAGCA--TAT----AATAACT--GAC-ATTA-C-TC-GTACACT---ATAA-G-TATT-ATG--TTTAATAT--------ATT--------GCTGTAG--TA------TGT----ATT-TGTGTGCT--GTGTGTAGTAGTAATA--TCTATACCG----------A-------T---ATATTTA-T----AGGTTGGCGCATACT-G-CAG-T-GAATTGAA-AA--T-TA----A---TG-AAT---T-GGGGT-CGGGC-T----GTG-GGAA-GG--TGTCGTA-AATTCTGGAAAATGATGGAAA---ATGGCCAAAAATGGGGGGAAA--T-------T-CCAAACT------------------TTTCTG-----------------GTCCTCCGGGTA-GGG-GCGTTCTGCAAAATC--G--GAAAAATGGGTG-------------------------------------------------------------------------------------------------------------------------------------------------------------------------------------------------------------------------------------------------------------------------</ns2:sequence><ns2:name>KX098513.1_Leishmania_infantum_genotype_O_minicircle_hypervariable_region_genomic_sequence;_kinetoplast</ns2:name></ns2:Sequence><ns2:Sequence dsseqid="sq974" id="sq973"><ns2:sequence>---------------------------------------------------------------------------------------------------------------------------------------------------------------------------------------------------------------------------------------------------------------------------------------------------------------------------------------------------------------------------------------------------------------------------------------------------------------------------------------------------------------------------------------------------------------------------------------------------------------------------------------------------------------------------GTTAGCCGATG-G-TGGTC-TTGGGT-TGCCCTTAGG-TGGTG-ATTCTC----TTTAATA--TTA--A----TATT--------AAAGGTA-A--G-----TGCTTGGG--CG--TATG-ATATAG-CCA---TAG--CGC------------TTTAGAATAG-TTCGGCTCCGA-AGAAC--CAGTCTGAGG--------TAGTGTTAAGTA-TACAT--T--AAT----CTAGTAT--ATAAATTAGCA--TAT----AATAACT--GAC-ATTA-C-TC-GTACACT---ATA-AG-TATT-ATG--TTTAATAT--------ATT--------GCTGTAG--TA------TGT----ATT-TGTACGCT--GTATGTAGTAGTAATA--TCTATACCG----------A-------T---ATATTTA-T----AGGTTGGCGCATACT-G-CAG-T-GAATTGAA-AA--T-TA----A---TA-AAT---T-GGGGT-CG-GG-T---TGTG-GGAA-GG--TGTCGTA-AATTCCGAAAAATGATAGAAA---ATGGCCAAAAATGGGGGAAAA--T-------C-CCAAACT------------------TTTCTG-----------------GTCCTCCGGGTA-GGG-GCGTTCTGCAAAATC--G--GAAAAATGGGTG-------------------------------------------------------------------------------------------------------------------------------------------------------------------------------------------------------------------------------------------------------------------------</ns2:sequence><ns2:name>KX098514.1_Leishmania_infantum_genotype_Q_minicircle_hypervariable_region_genomic_sequence;_kinetoplast</ns2:name></ns2:Sequence><ns2:Sequence dsseqid="sq976" id="sq975"><ns2:sequence>------------------------------------------------------------------------------------------------------------------------------------------------------------------------------------------------------------------------------------------------------------------------------------------------------------------------------------------------------------------------------------------------------------------------------------------------------------------------------------------------------------------------------------------------------------------------------------------------------------------------------------------------------------------------TT-GTTAGCCGATG-G-TGGTC-TTGGGT-TGACCTTAGG-TGGTG-ATTCTC----TTTAATA--TTG--A----TATT--------AAAGGTA-A--G-----TGCTTGGA--CA--TATG-ATATAG-CCA---TAG--CGC------------TTTAGAATAG-TTCGACTCCGA-AGACC--CAGTCTGAGG--------TAGTGTTAAGTA-TACAT--T--AAT----CTAGTAT--ATAATTTAGCA--TAT----AATAACT--GAC-ATTA-C-TC-GTACACT---ATAA-G-TATT-ATG--TTTAATAT--------ATT--------GCTGTAG--TA------TGT----ATT-TGTGTGCT--GTGTGTAGTAGTAATA--TCTATACCG----------A-------T---ATATTTA-T----AGGTTGGCGCATACT-G-CAG-T-GAATTGAA-AA--T-TA----A---TG-AAT---T-GGGGT-CGGGC-T----GTG-GGAA-GG--TGTCGTA-AATTCTGGAAAATGATGGAAA---ATGGCCAAAAATGGGGGGAAA--T-------T-CCAAACT------------------TTTCTG-----------------GTCCTCCGGGTA-GGG-GCGTTCTGCAAAATC--G--GAAAAATGGGTG--------A----------------------------------------------------------------------------------------------------------------------------------------------------------------------------------------------------------------------------------------------------------------</ns2:sequence><ns2:name>MH605317.1_Leishmania_infantum_minicircle_hypervariable_region_genomic_sequence;_kinetoplast</ns2:name></ns2:Sequence><ns2:Sequence dsseqid="sq978" id="sq977"><ns2:sequence>---------------------------------------------------------------------------------------------------------------------------------------------------------------------------------------CCAACCGCCAGTTTTCCGCCCC-GGAGCC-CAATAATGGCAA-TTTTGGCCAAAAAATGAAC-GGG----------------------------------------------------------------------------------------------------------------------------------G------------TTTC-TGCACCCAT-T-----------TT--TCC-ATT-----------TTCGC-A--GA-AC-GC-CC--CTACC-CGG--A--GG---A----CCA-GAAAAGTTT-GGAAATTTC-CCCC-------ATTTTTC-----------CCCATTTTTCGGGA-TTTTAAG----G-AAA-A------TCACTCA-TCTCC-AACCACTAA--CA-------------G-GCTTCAG---C-CAG---CATATA---AA-C----GTAGCG-G-GG---AAGTA---TCA-TGTCTG-TAAAG----ATATT-ATACTCGCTACA------------CCAT---CT-ACATACT--CACAAATAGGCTACCATACAATACAATAAAAAAGA---TCGTAAATT-AGA------GAGTAGAAATA-TTAT-GCACGT--TAT---GTCTATA--------------GGTTGAG----TTAT-CA--TAA----ATAATAT-AA-------T----AAC----TACAAAT--A-A-CTAGTC-TA--CCTA-C--GCTATCG-TATC-GGG--TA--T-TG--------A----------A-TACCCC-TAA-----TGC----CAT-ATTTAA------TATATAACTTATTC--TGTATATCAA-A------GCTA--TG-CTC-ACTATCA-T----CCAAT--CC-CAA-C-CACCA-C-CATCAAAT-CCAAT-GAAGCCA-AGCCAGTG---TCGGAAA-CCAA-------------TC-CATAAAGAAT--ACC-----------C-ATA------CCA--CCAAACGCAGCCCAC--ATCTAA-AACCAGCCAC-------CGCCC---GCCTCAAGACCA-GCCGCGAGGA--------CCAAACA-CAT-CCCAAAACCA-CCAA-----TATTCAGCAAATT--TAAGTCAGAATTCAATATC-TAAA----------------------------------------------------------------------------------------------------------------------------------------------------------------------------------------------------------------------------------------------</ns2:sequence><ns2:name>MH504109.1_Leishmania_infantum_strain_IranJWinf_minicircle_kinetoplast_sequence</ns2:name></ns2:Sequence><ns2:Sequence dsseqid="sq980" id="sq979"><ns2:sequence>--------------------------------------------------------------------------------------------------------------------------------------------------------------------------------------------------------------------------------------------AATATGAAC-GGG----------------------------------------------------------------------------------------------------------------------------------G------------TTTC-TGCACGCAT-T-----------AT--TCC-ATT-----------TTCGC-A--GA-AC-GC-CC--CTACC-CGG--A--GG---A----CCA-GAATAGTTT-GGAAATTTC-CGCC-------ATTATTC-----------CCCATTATTCGGGA-TTTTAAG----G-AAA-A------TCACTCA-TCTCC-AACCACTAA--CA-------------G-GCTTCAG---C-CAG---CATATA---AA-C----GTAGCG-G-GG---AAGTA---TCA-TGTCTG-TAAAG----ATATT-ATACTCGCTACA------------CCAT---CT-ACATACT--CACAAATAGGCTACCATACAATACAATAAATAAGA---TCGTAAATT-AGA------GAGTAGAAATA-TTAT-GCACGT--TAT---GTCTATA--------------GGTTGAG----TTAT-CA--TAA----ATAATAT-AA-------T----AAC----TACAAAT--A-A-CTAGTC-TA--CCTA-C--GCTATCG-TATC-GGG--TA--T-TG--------A----------A-TACCCC-TAA-----TGC----CAT-ATTTAA------TATATAACTTATTC--TGTATATCAA-A------GCTA--TG-CTC-ACTATCA-T----CCAAT--CC-CAA-C-CACCA-C-CATCAAAT-CCAAT-GAAGCCA-AGCCAGTG---TCGGAAA-CCAA-------------TC-CATAAAGAAT--ACC-----------C-ATA------CCA--CCAAACGCAGCCCAC--ATCTAA-AACCAGCCAC-------CGCCC---GCCTCAAGACCA-GCCGCGAGGA--------CCAAACA-CAT-CCCAAAACCA-CCAA-----TATTCAGCAAATT--TAAGTCAGAATTCAATATC-TAAATTT-----AGAAACCACCAAAACA---------A-CGGGCTAGGAGGCCAGTTTCAACCCAACCCAG------CTCAGGAAGGGCA-ATTTC--------------------------------------------------------------------------------------------------------------------------------------------------</ns2:sequence><ns2:name>MN179618.1_Leishmania_infantum_isolate_MK/SHZ/LIPA59_minicircle_DNA_genomic_sequence;_kinetoplast</ns2:name></ns2:Sequence><ns2:Sequence dsseqid="sq982" id="sq981"><ns2:sequence>------------------------------------------------------------------------------------------------------------------------------------------------------------------------------------------------------------------------------------------------------------------------------------------------------------------------------------------------------------------------------------------------------------------------------------------------T-----T--TGTTG-G--ATATT-GG-TG--GTTTT-G------------GGG-TGTG-TTTGGTCCT-C-GTGGTTG-C-CTTG---A-GCCGGGT---G--G--TGGCTGGTTTTAGATGCGGGCTGCGTTTGATGG-T-----ATGGGTGT-TCTTT-GTGGATTAG-----TTTC--CGACACTGACTTGGTTTCATTGGA-TGTGGTGGTGAT-GTTTGAGATTG-A-GGTGA-TAG--T-GAGCAT------AGGT-T-TG--------ATAT----AC--A----GAATAAG--------TTATAT--A-TT--AAATATGG--TAT-TAGGGGTATTTCAA----TACGGGGTA--CGA-TAGCGTAGGT-------AGA-CTAGTTATTTGT--AGT----TATTA-T--ATTATT--TAT-GA-TAACT--C--AAC----CT-GTAG-ATAGTTA-ACGT-GCTG----CAATTCT--AC--TCTCTA-AT-TTACG-----ATCTTT-TTTA-TTGT-ATTGTATT--------GT---------AGCCTATT-TGTGGGTATGTA---GAT-GGTATA------GCTAGTATAATATC--TTTACATGACAT-------GAT--ACTTCC-TCGCTAC-G---TTTATA-TGTTGGCTG-AAGCCTGCTGGTGGTT-----------------------------------------------------------------------------------------------------------------------------------------------------------------------------------------------------------------------------------------------------------------------------------------------------------------------------------------------------------------------------------------------------------------------------------------------------------------------------------------------------</ns2:sequence><ns2:name>MN417272.1_Leishmania_infantum_isolate_L.i.Ka.D1_minicircle_kinetoplast_sequence</ns2:name></ns2:Sequence><ns2:Sequence dsseqid="sq984" id="sq983"><ns2:sequence>--------------------------------------------------------------------------------------------------------------------------------------------------------------------------------------------------------------------------------------------------------------------------------------------------------------------------------------------------------------------C-TGGCCT-CCTAGT--GC----ACTGTTTTGGTGGTTTC-TAAATTTAGATATTGAA-T--TCT--GAC-TTAAAT-----T--TGTTG-G--ATATT-GG-TG--GTTTT-G------------GGG-TGTG-TTTGGTCCT-C-GTGGTTG-CC-TTG---A-GCCGGGT---G--G--TGGCTGGTTTTTGCGGCTTCGTTTGATGGTTGATT-----TGGGTGTT-CATTT-GTGGATTAG-----TTTC--CGACACTGACTTGGTTTCATTGGA-TGTGGTGGTATG-TTTGGATGAGG-T-GACTA-GTG--A-GGGCAT------AGGT-T-TG--------ATAT----AC--A----GAATAAG--------TTATAT--A-TT--AAATATGG--TAT-TAGGGGTATTTCAA----TAGGGGTAC-GAGT-AGACGTAGGT-------AGA-CTAGTTATTTGT--AGT----TATTA-T--ATTATT--TAT-GA-TAACT--C--AAC----CT-GGTT-ATGTATACGTGC-GCAA----TATTTCT--AC--TCTCTA-AT-TTACG-----ATCTTT-TTTA-TTGT-ATTGTATT--------GT---------AGCCTATTTTTTTATTTGGTA---TTT-GTTGAA------TTATATTG-ATACC--TTTAGCTGTTTG-------ATA--TTCTTG-CGC-GGA-G---TTTA-A-TTTACCTCT-GAAGCCGGCTGCCTGA-TT-------------------G---G-ATGGTATGTGAAAAA-TTGGCCTGC-CCGAACAAACC-ATC-----------CCAAAGA---ATCCAAAATCAATGACGTAAA--A-------TTCCAAACT------------------TTTCTG-----------------GGTCCTTCTGAA-GGG-AGCGTTCTGA-----------------------------------------------------------------------------------------------------------------------------------------------------------------------------------------------------------------------------------------------------------------------------------------------</ns2:sequence><ns2:name>MN417273.1_Leishmania_infantum_isolate_L.i.Kh.D1_minicircle_kinetoplast_sequence</ns2:name></ns2:Sequence><ns2:Sequence dsseqid="sq986" id="sq985"><ns2:sequence>------------------------------------------------------------------------------------------------------------------------------------------------------------------------------------------------------------------------------------------------------------------------------------------------------------------------------------------------------------------A-C-TGGCCT-CCTAGT--GC----ACTGTTTTGGTGGTTTC-TAAATTTAGATATTGAA-T--TCT--GAC-TTAAAT-----T--TGTTG-G--ATATT-GG-TG--GTTTT-G------------GGG-TGTG-TTTGGTCCT-C-GTGGTTG-C-CTTG---A-GCCGGGT---G--G--TGGCTGGTTTTAGATGCGGGCTGCGTTTGATGG-T-----ATGGGTGT-TCTTT-GTGGATTAG-----TTTC--CGACACTGACTTGGTTTCATTGGA-TGTGGTGGTGAT-GTTTGAGATTG-A-GGTGA-TAG--T-GAGCAT------AGGT-T-TG--------ATAT----AC--A----GAATAAG--------TTATAT--A-TT--AAATATGG--TAT-TAGGGGTATTTCAA----TAGCGGGTA--CGA-TAGCGTAGGT-------AGA-CTAGTTATTTGT--AGT----TATTA-T--ATTATT--TAT-GA-TAACT--C--AAC----CT-GTAG-ATATAAC-GTGC-GCAA----TATTTCT--AC--TCTCTA-AT-TTACG-----ATCTTT-TTTA-TTGT-ATTGTATT--------GT---------AGCCTATT-T-------------------------------------------------------------------------------------------------------------------------------------------------------------------------------------------------------------------------------------------------------------------------------------------------------------------------------------------------------------------------------------------------------------------------------------------------------------------------------------------------------------------------------------------------------------------------------------------------------------------------------</ns2:sequence><ns2:name>MN417274.1_Leishmania_infantum_isolate_L.i.Kh.H1_minicircle_kinetoplast_sequence</ns2:name></ns2:Sequence><ns2:Sequence dsseqid="sq988" id="sq987"><ns2:sequence>-------------------------------------------------------------------------------------------------------------------------------------------------------------------------------------------------------------------------------------------------------------------------------------------------------------------------------------------------------ACTTTC-TGAAA-C-TGGCCT-CCTAGT--GC----ACTGTTTTGGTGGTTTC-TAAATTTAGATATTGAA-T--TCT--GAC-TTAAAT-----T--TGTTG-G--ATATT-GG-TG--GTTTT-G------------GGG-TGTG-TTTGGTCCT-C-GTGGTTG-C-CTTG---A-GCCGGGT---G--G--TGGCTGGTTTTAGATGCGGGCTGCGTTTGATGG-T-----ATGGGTGT-TCTTT-TTGGATTAG-----TTTC--CGACACTGACTTGGTTTCATTGGA-TGTGGTGGTGGT-GTTTGAGATTG-A-GGTGA-TAG--T-GAGCAT------AGGT-T-TG--------ATAT----AC--A----GAATAAG--------TTATAT--A-TT--AAATATGG--TAT-TAGGGGTATTTCAA----TAGGGGATA--CGA-TAGCGTAGGT-------AGA-CTAGTTATTTGT--AGT----TATTA-T--ATTATT--TAT-GA-TAACT--C--AAC----CT-GTAG-ATATAAC-GTGC-GCAA----TATTTCT--AC--TCTCTA-AT-TTACG-----ATCTTT-TTTA-TTGT-ATTGTATT--------GT---------AGCCTATT-TGTGGGTATGTA---GAT-GGTATA------GCTAGTATAATATC--TTTACAG-ACAT-------GAT--ACTTCC-TCGCTAC-G---TTTATA-TGTTGGCTT-GAAGCCTGCTGCGTGG-TT-------------------G---G-AATATGAGTGAAAAT-CCGACCTGA-CCCCCCAATCC-ATC-----------CCA-----------------AAGAATCCAAA--T-------TCCCAAACT------------------TATCAG-----------------GTCC-TTCATTG-TCT-GGACCTTTCTGAGGG--G--TCGTTC---------------TGAG------------------------------------------------------------------------------------------------------------------------------------------------------------------------------------------------------------------------------------------------------------</ns2:sequence><ns2:name>MN417275.1_Leishmania_infantum_isolate_L.i.Ka.H1_minicircle_kinetoplast_sequence</ns2:name></ns2:Sequence><ns2:Sequence dsseqid="sq990" id="sq989"><ns2:sequence>------------------------------------------------------------------------------------------------------------------------------------------------------------------------------------------------------------------------------------------------------------------------------------------------------------------------------------------------------------------A-C-TGGCCT-CCTAGT--GC----ACTGTTTTGGTGGTTTC-TAAATTTAGATATTGAA-T--TCT--GAC-TTAAAT-----T--TGTTG-G--ATATT-GG-TG--GTTTT-G------------GGG-TGTG-TTTGGTCCT-C-GTGGTTG-C-CTTG---A-GCCGGGT---G--G--TGGCTGGTTTTAGATGCGGGCTACGTTTGATGG-T-----ATGGGTGT-TCTTT-GTGGATTAG-----TTTC--CGACACTGACTTGGTTTCATTGGA-TGTGGTGGTGGT-GTTTGAGATTG-A-GGTGA-TAG--T-GAGCAT------AGGT-T-TG--------ATAT----AC--A----GAATAAG--------TTATAT--A-TT--AAATATGG--TAT-TAGGGGTATTTCAA----TAGGGGATA--CGA-TAGCGTAGGT-------AGA-CTAGTTATTTGT--AGT----TATTA-T--ATTATT--TAT-GA-TAACT--C--AAC----CT-GTAG-ATATAAC-GTGC-GCAA----TATTTCT--AC--TCTCTA-AT-TTACG-----ATCTTT-TTTA-TTGT-ATTGTATT--------GT---------AGCCTATT-TGTGAGTATGTA---GAT-GGTGTA------GCTAGTATAATATC--TTTACAG-ACAT-------GAT--ACTTCC-TCGCTAC-G---TTTATA-TGTTGGCTG-AAGCCTGCTG--GTGG-TT-------------------G---G-AATATGAGTGAAAAT-CCGAAAAAT-CCCGAAAAATC-CCG-----------AAA-----------------AATGGGGGAAA--------------------------------------------------------------------------------------------------------------------------------------------------------------------------------------------------------------------------------------------------------------------------------------------------------------------------------------------------------------------------------------</ns2:sequence><ns2:name>MN417276.1_Leishmania_infantum_isolate_L.i.Ka.H2_minicircle_kinetoplast_sequence</ns2:name></ns2:Sequence><ns2:Sequence dsseqid="sq992" id="sq991"><ns2:sequence>------------------------------------------------------------------------------------------------------------------------------------------------------------------------------------------------------------------------------------------------------CGGGC--CGGGAATTTACGGG--------------------GGAATTGGCCTTC-----------------------------CTGA---GCTG-GGTTGGGA-TGAAA-C-TGGCCT-CCTAGC--GC----GCTGTTTTGGTGGTTTC-TAAATTTAGATATTGAA-T--TCT--GAC-TTAAAT-----T--TGTTG-A--ATATT-GG-TG--GTTTT-G------------GGG-TGTG-TTTGGTCCT-C-GCGGCTG-CTCTTG---A-GCCGGGC---G--G--TGGCTGGTTTTATATGTGGGCTACGTTTGATGG-T-----ATGGGTAT-TCTTT-ATGGATTGG-----TTTC--CGACACTGGCTTGGCTTCATTGGA-TTTGATGGTGGT-GTTTGGGATTG-A-CATGA-TAG--T-GAGCAT------AGGT-T-TG--------ATAT----AC--A----GAATAAG--------TTATAT--A-TT--AAATATGG--CAT-TAGGGGTATTTCAA----TAGGGGATA--CGA-TAGCGTAGGT-------AGA-CTACTTATTTGT--AGT----TATTA-T--ATTATT--TAT-GA-TAACT--C--AAC----CT-ATAG-ACATAAC-GTGC-GTAA----TATTTCT--AC--TCTCTA-AT-TTACG-----ATCTTT-TTTA-TTGT-ATTGTATT--------GT---------AGCCCTATTTGTGAGTATGTA---GAT-GGTGTA------GCTA---------------------------------------------------------------------------------------------------------------------------------------------------------------------------------------------------------------------------------------------------------------------------------------------------------------------------------------------------------------------------------------------------------------------------------------------------------------------------------------------------------------------------------------------------------------------------------------------</ns2:sequence><ns2:name>MN417277.1_Leishmania_infantum_isolate_L.i.Ka.S1_minicircle_kinetoplast_sequence</ns2:name></ns2:Sequence><ns2:Sequence dsseqid="sq994" id="sq993"><ns2:sequence>-----------------------------------------------------------------------------------------------------------------------------------------------------------------------------------------------------------------------------------------AAAATAGGGCCGGGTG----------GTGGTCGGAAATTGGCTCTCC-TGGGTTGGATTGGCCTGAA-ACCTGGG--------------------TCTGG--AGGCTTTATTTTGG--GCGT-T-CTGGCT-TGGGTG-GTC----TGGG-TA-GTGGCTTGG-GGGC-TTGTCGCGGGTG-G-ATTTT--GC-GCCTTG-----G--ACTTT-C--GGC---GG-CG--GCTTT-TGTTGGGATTTTGTTG-TGA--ATAATGTTG-G-G------------------CACATGCTTTT-GATTTTTG-ATTTTGG-GTTTTGGGAT------TGAGTT-----GGAT-TCA-TTGAC-GTGG-TTGG--GTCGGAG--GGGGGTT-TGTGGCTTTGACGGCT-GG------------GTGATGGTTG-A-TAGTG--TTAGA-TTG-GTGTTAACTTAG-C-TCTC----TTTGATA--TTT--A----TATTAAAG---GGAGTTGTT---T------TATAGTC--TGC-GCCGGC--GGC-CAT---AGGGTACCT-------TGGTAGCCTTAGGATATAT----TGTGGCCGT--TCTATATAAT------AGAT------ATCT-TATGT--T--T------GT-ATAC-TAAGACAGGCT---ACA----ATCATAC--ACT-AGGTTA-GC-ATCTA-T---GTTAGT-G------------GTCAT--------C----------ATAATTTG-CGTTT--TATTGT-GTAG-T-----------ATAT-GGTAGACGG--TAGAT--AAG-----------T--TTACAC-GT-ACTA-G----TTATA-CCTAAAGGT-CTATGCCCTAC----G-GGA-A-TG---CA---AT-TCT---G-ATTAA-ATTGTGTGG-CGGCCGGAA-AATGCCAAAA--AAT-----------TCGAAAA---ATGGTCGGAAAAATGGGGAAT--T-------TCCCAAACT------------------TTTCTG-----------------GTCCTTCGGGTA-GGG-GCGTTCTGC------------------------------------------------------------------------------------------------------------------------------------------------------------------------------------------------------------------------------------------------------------------------------------------------</ns2:sequence><ns2:name>MT598258.1_Leishmania_infantum_isolate_LIPA83-class1_minicircle_kinetoplast_sequence</ns2:name></ns2:Sequence><ns2:Sequence dsseqid="sq996" id="sq995"><ns2:sequence>-----------------------------------------------------------------------------------------------------------------------------------------------------------------------------------------------------------------------------------------AAAATAGGGCCGGGTG----------GTGGTCGGAAATTGGCTCTCC-TGGGTTGGATTGGCCTGAA-ACCTGGG--------------------TCTGG--AGGCTTTATTTTGG--GCGT-T-CTGGCT-TGGGTG-GTC----TGGG-TA-GTGGCTTGG-GGGC-TTGTCGCGGGTG-G-ATTTT--GC-GCCTTG-----A--ACTTT-C--GGC---GG-CG--GCTTT-TGTTGGGATTTTGTTG-TGA--ATAATGTTG-G-G------------------CACATGCTTTT-GATTTTTG-ATTTTGG-GTTTTGGGAT------TGAGTT-----GGAT-TCA-TTGAC-GTGG-TTGG--GTCGGAG--GGGGGTT-TGTGGCTTTGACGGCT-GG------------GTGATGGTTG-A-TAGTG--TTAGA-TTG-GTGTTAACTTAG-C-TCTC----TTTGATA--TTT--A----TATTAAAG---GGAGTTGTT---T------TATAGTC--TGC-GCCGGC--GGC-CAT---AGGGTACCT-------TGGTAGCCTTAGGATATAT----TGTGGCCGT--TCTATATAAT------AGAT------ATCT-TATGT--T--T------GT-ATAC-TAAGACAGGCT---ACA----ATCATAC--ACT-AGGTTA-GC-ATCTA-T---GTTAGT-G------------GTCAT--------C----------ATAATTTG-CGTTT--TATTGT-GTAG-T-----------ATAT-GGTAGACGG--TAGAT--AAG-----------T--TTACAC-GT-ACTA-G----TTATA-CCTAAAGGT-CTATGCCCTAC----G-GGA-A-TG---CA---AT-TCT---G-ATTAA-ATTGTGTGG-CGGCCGGAA-AATGCCAAAA--AAT-----------TCGAAAA---ATGGTCGGAAAAATGGGGAAT--T-------TCCCAAACT------------------TTTCTG-----------------GTCCTCCGGGTA-GGG-G--------------------------------------------------------------------------------------------------------------------------------------------------------------------------------------------------------------------------------------------------------------------------------------------------------</ns2:sequence><ns2:name>MT598259.1_Leishmania_infantum_isolate_ZK25-class1_minicircle_kinetoplast_sequence</ns2:name></ns2:Sequence><ns2:Sequence dsseqid="sq998" id="sq997"><ns2:sequence>----------------------------------------------------------------------------------------------------------------------------------------------------------------------------------------------------------------------------------------TAAAATAGGGCCGGGTG----------GTGGTTGGAAATTGGCTCTCC-TGGGTTGGATTGGCCTGAA-ACCTGGG--------------------TCTGG--AGGCTTTATTTTGG--GCGT-T-CTGGCT-TGGGTG-GTC----TGGG-TA-GTGGCTTGG-GGGC-TTGTCGCGGGTG-G-ATTTT--GC-GCCTTG-----G--ACTTT-C--GGC---GG-TG--GCTTT-TGTTGGGA-TTTGTTG-TGA--ATAATGTTG-G-G------------------CACATGCTTTT-GATTTTTG-ATTTTGG-GTTTTGGGAT------TGAGTT-----GGAT-TCA-TTGAC-GTGG-TTGG--GTCGGAG--GGGGGTT-TGTGGCTTTGACGGCT-GG------------GTGATGGTTG-A-TAGTG--TTAGA-TTG-GTGTTAACTTAG-C-TCTC----TTTGATA--TTT--A----TATTAAAG---GGAGTTGTT---T------TATAGTC--TGC-GCCGGC--GGC-CAT---AGGGTACCT-------TGGTAGCCTTAGGATATAT----TGTGGCCGT--TCTATATAAT------AGAT------ATCT-TATGT--T--T------GT-ATAC-TAAGATAGGCT---ACA----ATCATAC--ACT-AGGTTA-GC-ATCTA-T---GTTAGT-G------------GTCAT--------C----------ATAATTTG-CGTTT--TATTGT-GTAG-T-----------ATAT-GGTAGACGG--TAGAT--AAG-----------T--TTACAC-GT-ACTA-G----TTATA-CCTAAAGGT-CTATGCCCTAC----G-GGA-A-TG---CA---AT-TCT---G-ATTAA-ATTGTGTGG-CGGCCGGAA-AATGCCAAAA--AAT-----------TCGAAAA---ATGGTCGGAAAAATGGGGAAT--T-------TCCCAAACT------------------TTTCTG-----------------GTCCTCCGGGTA-GGG-G--------------------------------------------------------------------------------------------------------------------------------------------------------------------------------------------------------------------------------------------------------------------------------------------------------</ns2:sequence><ns2:name>MT598260.1_Leishmania_infantum_isolate_ZK47-class1_minicircle_kinetoplast_sequence</ns2:name></ns2:Sequence><ns2:Sequence dsseqid="sq1000" id="sq999"><ns2:sequence>---------------------------------------------------------------------------------------------------------------------------------------------------------------------------------------------------------------------------------------ATAAAATAGGGCCGGGTG----------GTGGTTGGAAATTGGCTCTCC-TGGGTTGGATTGGCCTGAA-ACCTGGG--------------------TCTGG--AGGCTTTATTTTGG--GCGT-T-CTGGCT-TGGGTG-GTC----TGGG-TA-GTGGCTTGG-GGGC-TTGTCGCGGGTG-G-ATTTT--GC-GCCTTG-----G--ACTTT-C--GGC---GG-TG--GCTTT-TGTTGGGATTTTGTTG-TGA--ATAATGTTG-G-G------------------CACATGCTTTT-GATTTTTG-ATTTTGG-GTTTTGGGAT------TGAGTT-----GGAT-TCA-TTGAC-GTGG-TTGG--GTCGGAG--GG-GGTT-TGTGGCTTTGACGGCT-GG------------GTGATGGTTG-A-TAGTG--TTAGA-TTG-GTGTTAACTTAG-C-TCTC----TTTGATA--TTT--A----TATTAAAG---GGAGTTGTT---T------TATAGTC--TGC-GCCGGC--GGC-CAT---AGGGTACCT-------TGGTAGCCTTAGGATATAT----TGTGGCCGT--TCTATATAAT------AGAT------ATCT-TATGT--T--T------GT-ATAC-TAAGATAGACT---ACA----ATCATAC--ACT-AGGTTA-GC-ATCTA-T---GTTAGT-G------------GTCAT--------C----------ATAATTTG-CGTTT--TATTGT-GTAG-T-----------ATAT-GGTAGACGG--TAGAT--AAG-----------T--TTACAC-GT-ACTA-G----TTATA-CCTAAAGGT-CTATGCCCTAC----G-GGA-A-TG---CA---AT-TCT---G-ATTAA-ATTGTGTGG-CGGCCGGAA-AATGCCAAAA--AAT-----------TCGAAAA---ATGGTCGGAAAAATGGGGAAT--T-------TCCCAAACT------------------TTTCTG-----------------GTCCTTCGGGTA-GGG-GCGTTCTGC------------------------------------------------------------------------------------------------------------------------------------------------------------------------------------------------------------------------------------------------------------------------------------------------</ns2:sequence><ns2:name>MT598261.1_Leishmania_infantum_isolate_ZK43-class1_minicircle_kinetoplast_sequence</ns2:name></ns2:Sequence><ns2:Sequence dsseqid="sq1002" id="sq1001"><ns2:sequence>----------------------------------------------------------------------------------------------------------------------------------------------------------------------------------------------------------------------------------------TAAAATAGGGCCGGGTG----------GTGGTCGGAAATTGGCTCTCC-TGGGTTGGATTGGCCTGAA-ACCTGGG--------------------TCTGG--AGGCTTTATTTTGG--GCGT-T-CTGGCT-TGGGTG-GTC----TGGG-TA-GTGGCTTGG-GGGC-TTGTCGCGGGTG-G-ATTTT--GC-GCCTTG-----G--ACTTT-C--GGC---GG-CG--GCTTT-TGTTGGGATTTTGTTG-TGA--ATAATGTTG-G-G------------------CACATGCTTTT-GATTTTTG-ATTTTGG-GTTTTGGGAT------TGAGTT-----GGAT-TCA-TTGAC-GTGG-TTGG--GTCGGAG--GGGGGTT-TGTGGCTTTGACGGCT-GG------------GTGATGGTTG-A-TAGTG--TTAGA-TTG-GTGTTAACTTAG-C-TCTC----TTTGATA--TTT--A----TATTAAAG---GGAGTTGTT---T------TATAGTC--TGC-GCCGGC--GGC-CAT---AGGGTACCT-------TGGTAGCCTTAGGATATAT----TGTGGCCGT--TCTATATAAT------AGAT------ATCT-TATGT--T--T------GT-ATAC-TAAGACAGGCT---ACA----ATCATAC--ACT-AGGTTA-GC-ATCTA-T---GTTAGT-G------------GTCAT--------C----------ATAATTTG-CGTTT--TATTGT-GTAG-T-----------ATAT-GGTAGACGG--TAGAT--AAG-----------T--TTACAC-GT-ACTA-G----TTATA-CCTAAAGGT-CTATGCCCTAC----G-GGA-A-TG---CA---AT-TCT---G-ATTAA-ATTGTGTGG-CGGCCGGAA-AATGCCAAAA--AAT-----------TCGAAAA---ATGGTCGGAAAAATGGGGAAT--T-------TCCCAAACT------------------TTTCTG-----------------GTCCTTCGGGTA-GGG-GCGTTCTG-------------------------------------------------------------------------------------------------------------------------------------------------------------------------------------------------------------------------------------------------------------------------------------------------</ns2:sequence><ns2:name>MT598262.1_Leishmania_infantum_isolate_ZK5-class1_minicircle_kinetoplast_sequence</ns2:name></ns2:Sequence><ns2:Sequence dsseqid="sq1004" id="sq1003"><ns2:sequence>----------------------------------------------------------------------------------------------------------------------------------------------------------------------------------------------------------------------------------TTGGTGTAAAATAGGGCCGGGTGGTTCGGGAAATTCGGGGGAAATTGGCTCTCC-TGGGCTGGGATGGCTCGGA-ACCCTGG-------------------GTCCTG--GGCACGCTTTTTGG--CTGC-T-CTGGGT-TTTTGG-GGTGG--ATGTTTGC--GGTGATT-CGGCTTTTGAGCTGTG----------GGT-GTT--------T--GGAT-----TTGAG-GC-TT--GTTTT-GGGCTGGTGGGTGGA--TTAA-TTTGTTTT--G-GATACTG-CA-----------TTTGCAT-G-GC--TTGTTGGTGTGG--TGGTGGTTC-----AAGACTA-----TGGTCGTG-TGGCC-TTTGATTGG------GG---T--GGGTGTATTGG-ATTGGATTC-G--TTTGG--TG-GCTGAGGTGTT-T-GGGGT--------TTAGTATTAA-CACTT---TTCC----TTTGCTT--TAA--T----TATTATAT---TTAACTTCTA-----------GACGA--CGT-TAGGTCATGATCCTA---TAGTAACGT-------TAGGGCTGTAGGG--GTAG-----TAGGTTAT--GAGATGACTTTA-G--TGTTCTGTTATGAG-AAT----A--CAA----AG-GTTA-C---ATCGAAT--AATA----GTATTAT--AA--ATTGTC-GT-ATAAT-----ATTT-----GA-TCT--CTTATTTT--------G----------AATTTTTG-TTTATG-TTAT----ATT-GCTATA------TTT--TAACGTTTA--TATGTTGTATTG-------GGT--GTATAT-TG-CTTA--------CCA-C-TGCTGT----GACTTGATTACCAG-AGG-G-TG---GG---TT-GGC---G-GGAAT-TGGTG-GGA-GTTGTTTGG-AATTCGTCGAA-AAT-----------CTTAAAA---AATCCCTAAAAATAGCCAAAT--T-------TTCCAAACT------------------TTTCTG-----------------GTCCTCCGGGTA-G------------------------------------------------------------------------------------------------------------------------------------------------------------------------------------------------------------------------------------------------------------------------------------------------------------</ns2:sequence><ns2:name>MT598263.1_Leishmania_infantum_isolate_LIPA60-class10_minicircle_kinetoplast_sequence</ns2:name></ns2:Sequence><ns2:Sequence dsseqid="sq1006" id="sq1005"><ns2:sequence>-----------------------------------------------------------------------------------------------------------------------------------------------------------------------------------------------------------------------------GGGG-TTGGTGTAAAATAGGGCCGGGTGGTTCGGGAAATTCGGGGGAAATTGGCTCTCC-TGGGCTGGGATGGCTCGGA-ACCCTGG-------------------GTCCTG--GGCACGCTTTTTGG--CTGC-T-CTGGGT-TTTTGG-GGTGG--ATGTTTGC--GGTGATT-CGGCTTTTGAGCTGTG----------GGT-GTT--------T--GGAT-----TTGAG-GC-TT--GTTTT-GGGCTGGTGGGTGGA--TTAA-TTTGTTTT--G-GATACTG-CA-----------TTTGCAT-G-GC--TTGTTGGTGTGG--TGGTGGTTC-----AAGACTA-----TGGTCGTG-TGGCC-TTTGATTGG------GG---T--GGGTGTATTGG-ATTGGATTC-G--TTTGG--TG-GCTGAGGTGTT-T-GGGGT--------TTAGTATTAA-CACTT---TCCC----TTTGCTT--TAA--T----TATTATAT---TTAACTTCTA-----------GACGA--CGT-TAGGTCATGATCCTA---TAGTAACGT-------TAGGGCTATAGGG--GTAG-----TAGGTTAT--GAGATGACTTTA-G--TGTTCTGTTATGAG-AAT----A--CAA----GG-GTTA-C---ATCGAAT--AATA----GTATTAT--AA--ATTGTC-GT-ATAAT-----ATTT-----GA-TCT--CTTATTTT--------G----------AATTTTTG-TTTATG-TTAT----ATT-GCTATA------TTT--TAACGTTTA--TATGTTGTATTG-------GGT--GTATAT-TG-CTTA--------CCA-C-TGCTGT----GACTTGATTACCAG-AGG-G-CG---GG---TT-GAC---G-GGAAT-TGGTG-GGA-GTTGTTTGG-AATTCGTCGAA-AAT-----------CTTAAAA---AATCCTA-AAAATAGCCAAAT--T-------TCCCAAACT------------------TTTCTG-----------------GTCCTCCGGGTA-GGG-G--------------------------------------------------------------------------------------------------------------------------------------------------------------------------------------------------------------------------------------------------------------------------------------------------------</ns2:sequence><ns2:name>MT598264.1_Leishmania_infantum_isolate_LIPA83-class10_minicircle_kinetoplast_sequence</ns2:name></ns2:Sequence><ns2:Sequence dsseqid="sq1008" id="sq1007"><ns2:sequence>-----------------------------------------------------------------------------------------------------------------------------------------------------------------------------------------------------------------------------GGGG-TTGGTGTAAAATAGGGCCGGGTGGTTCGGGAAATTCGGGGGAAATTGGCTCTCC-TGGGCTGGGATGGCTCGGA-ACCCTGG-------------------GTCCTG--GGCACGCTTTTTGG--CTGC-T-CTGGGT-TTTTGG-GATGG--ATGTTTGC--GGTGATT-CGGCTTTTGAGCTGTG----------GGT-GTT--------T--GGAT-----TTGAG-GC-TT--GTTTT-GGGCTGGTGGGTGGA--TTAA-TTTGTTTT--G-GATACTG-CA-----------TTTGCAT-G-GC--TTGTTGGTGTGG--TGGTGGTTC-----AAGACTA-----TGGTCGTG-TGGCC-TTTGATTGG------GG---T--GGGTGTATTGG-ATTGGATTC-G--TTTGG--TG-GCTGAGGTGTT-T-GGGGT--------TTAGTATTAA-CACTT---TTCC----TTTGCTT--TAA--T----TATTATAT---TTAACTTCTA-----------GACGA--CGT-TAGGTCATGATCCTA---TAGTAACGT-------TAGGGCTATAGGG--GTAG-----TAGGTTAT--GAGATGACTTTA-G--TGTTCTGTTATGAG-AAT----A--CAA----AG-GTTA-C---ATCGAAT--AATA----GTATTAT--AA--ATTGTC-GT-ATAAT-----ATTT-----GA-TCT--CTTATTTT--------G----------AATTTTTG-TTTATG-TTAT----ATT-GCTATA------TTT--TAACGTTTA--TATGTTGTATTG-------GGT--GTATAT-TG-CTTA--------CCA-C-TGCTGT----GACTTGATTACCAG-AGG-G-TG---GG---TT-GGC---G-GGAAT-TGGTG-GGA-GTTGTTTGG-AATTCGTCGAA-AAT-----------CTTAAAA---AATCCCTAAAAATAGCCAGAT--T-------TTCCAAACT------------------TTTCTG-----------------GTCCTCCGGGTA-G------------------------------------------------------------------------------------------------------------------------------------------------------------------------------------------------------------------------------------------------------------------------------------------------------------</ns2:sequence><ns2:name>MT598265.1_Leishmania_infantum_isolate_ZK25-class10_minicircle_kinetoplast_sequence</ns2:name></ns2:Sequence><ns2:Sequence dsseqid="sq1010" id="sq1009"><ns2:sequence>----------------------------------------------------------------------------------------------------------------------------------------------------------------------------------------------------------------------GGAAACTGGGG-GTTGGTGTAAATAGGGCCGGGTGGTTCGGGAAATTCGGGGGAAATTGGCTCTCC-TGGGCTGGGATGGCTCGGA-ACCCTGG-------------------GTCCTG--GGCACGCTTTTTGG--CTGC-T-CTGGGT-TTTTGG-GGTGG--ATGTTTGC--GGTGATT-CGGCTTTTGAGCTGTG----------GGT-GTT--------T--GGAT-----TTGAG-GC-TT--GTTTT-GGGCTGGTGGGTGGA--TTAA-TTTGTTTT--G-GATACTG-CA-----------TTTGCAT-G-GC--TTGTTGGTGTGG--TGGTGGTTC-----AAGACTA-----TGGTCGTG-TGGCC-TTTGATTGG------GG---T--GGGTGTATTGG-ATTGGATTC-G--TTTGG--TG-GCTGAGGTGTT-T-GGGGT--------TTAGTATTAA-CACTT---TTCC----TTTGCTT--TAA--T----TATTATAT---TTAACTTCTA-----------GACGA--CGT-TAGGTCATGATCCTA---TAGTAACGT-------TAGGGCTATAGGG--GTAG-----TAGGTTAT--GAGATGACTTTA-G--TGTTCTGTTATGAG-AAT----A--CAA----AG-GTTA-C---ATCGAAT--AATA----GTATTAT--AA--ATTGTC-GT-ATAAT-----ATTT-----GA-TCT--CTTATTTT--------G----------AATTTTTG-TTTATG-TTAT----ATT-GCTATA------TTT--TAACGTTTA--TATGTTGTATTG-------GGT--GTATAT-TG-CTTA--------CCA-C-TGCTGT----GACTTGATTACCAG-AGG-G-TG---GG---TT-GGC---G-GGAAT-TGGTG-GGA-GTTGTTTGG-AATTCGTCGAA-AAT-----------CTTAAAA---AATCCCTAAAAATAGCCAAAT--T-------TTCCAAACT------------------TTTCTG-----------------GTCCTTCGGGTA-GGG-GCGT-----------------------------------------------------------------------------------------------------------------------------------------------------------------------------------------------------------------------------------------------------------------------------------------------------</ns2:sequence><ns2:name>MT598266.1_Leishmania_infantum_isolate_ZK43-class10_minicircle_kinetoplast_sequence</ns2:name></ns2:Sequence><ns2:Sequence dsseqid="sq1012" id="sq1011"><ns2:sequence>--------------------------------------------------------------------------------------------------------------------------------------------------------------------------------------------------------------------------------------------------------------------------------------------------------------CCCTGG-------------------GTCCTG--GGCACGCTTTTTGG--CTGC-T-CTGGGT-TTTTGG-GGTGG--ATGTTTGC--GGTGATT-CGGCTTTTGAGCTGTG----------GGT-GTT--------T--GGAT-----TTGAG-GC-TT--GTTTT-GGGCTGGTGGGTGGA--TTAA-TTTGTTTT--G-GATACTG-CA-----------TTTGCAT-G-GC--TTGTTGGTGTGG--TGGTGGTTC-----AAGACTA-----TGGTCGTG-TGGCC-TTTGATTGG------GG---T--GGGTGTATTGG-ATTGGATTC-G--TTTGG--TG-GCTGAGGTGTT-T-GGGGT--------TTAGTATTAA-CACTT---TCCC----TTTGCTT--TAA--T----TATTATAT---TTAACTTCTA-----------GACGA--CGT-TAGGTCATGATCCTA---TAGTAACGT-------TAGGGCTATAGGG--GTAG-----TAGGTTAT--GAGATGACTTTA-G--TGTTCTGTTATGAG-AAT----A--CAA----GG-GTTA-C---ATCGAAT--AATA----GTATTAT--AA--ATTGTC-GT-ATAAT-----ATTT-----GA-TCT--CTTATTTT--------G----------AATTTTTG-TTTATG-TTAT----ATT-GCTATA------TTT--TAACGTTTA--TATGTTGTATTG-------GGT--GTATAT-TG-CTTA--------CCA-C-TGCTGT----GACTTGATTACCAG-AGG-G-CG---GG---TT-GAC---G-GGAAT-TGGTG-GGA-GTTGTTTGG-AATTCGTCGAA-AAT-----------CTTAAAA---AATCCTA-AAAATAGCCAAAT--T-------TCCCAAACT------------------TTTCTG-----------------GTCCTCCGGGTA-GG-----------------------------------------------------------------------------------------------------------------------------------------------------------------------------------------------------------------------------------------------------------------------------------------------------------</ns2:sequence><ns2:name>MT598267.1_Leishmania_infantum_isolate_ZK5-class10_minicircle_kinetoplast_sequence</ns2:name></ns2:Sequence><ns2:Sequence dsseqid="sq1014" id="sq1013"><ns2:sequence>------------------------------------------------------------------------------------------------------------------------------------------------------------------------------------------------------------------------AACTGGGGG-TTGGTGTAAAATAGGGCCGGGTGGTTCGGGAAATTCGGGGGAAATTGGCTCTCC-TGGGCTGGGATGGCTCGGA-ACCCTGG-------------------GTCCTG--GGCACGCTTTTTGG--CTGC-T-CTGGGT-TTTTGG-GATGG--ATGTTTGC--GGTGATT-CGGCTTTTGAGCTGTG----------GGT-GTT--------T--GGAT-----TTGAG-GC-TT--GTTTT-GGGCTGGTGGGTGGA--TTAA-TTTGTTTT--G-GATACTG-CA-----------TTTGCAT-G-GC--TTGTTGGTGTGG--TGGTGGTTC-----AAGACTA-----TGGTCGTG-TGGCC-TTTGATTGG------GG---T--GGGTGTATTGG-ATTGGATTC-G--TTTGG--TG-GCTGAGGTGTT-T-GGGGT--------TTAGTATTAA-CACTT---TTCC----TTTGCTT--TAA--T----TATTATAT---TTAACTTCTA-----------GACGA--CGT-TAGGTCATGATCCTA---TAGTAACGT-------TAGGGCTATAGGG--GTAG-----TAGGTTAT--GAGATGACTTTA-G--TGTTCTGTTATGAG-AAT----A--CAA----AG-GTTA-C---ATCGAAT--AATA----GTATTAT--AA--ATTGTC-GT-ATAAT-----ATTT-----GA-TCT--CTTATTTT--------G----------AATTTTTG-TTTATG-TTAT----ATT-GCTATA------TTT--TAACGTTTA--TATGTTGTATTG-------GGT--GTATAT-TG-CTTA--------CCA-C-TGCTGT----GACTTGATTACCAG-AGG-G-TG---GG---TT-GGC---G-GGAAT-TGGTG-GGA-GTTGTTTGG-AATTCGTCGAA-AAT-----------CTTAAAA---AATCCCTAAAAATAGCCAGAT--T-------TTCCAAACT------------------TTTCTG-----------------GTCCTCCGGGTA-G------------------------------------------------------------------------------------------------------------------------------------------------------------------------------------------------------------------------------------------------------------------------------------------------------------</ns2:sequence><ns2:name>MT598268.1_Leishmania_infantum_isolate_ZK47-class10_minicircle_kinetoplast_sequence</ns2:name></ns2:Sequence><ns2:Sequence dsseqid="sq1016" id="sq1015"><ns2:sequence>---------------------------------------------------------------------------------------------------------------------------------------------------------------------------------------------------------------------------TGGGGG-TTGGTGTAAAATAGGGCCGGGTGGAGGGGGGAA---------TTTCGGCTTCTT-TCT--GG--------AAAT-AT-ACGG-------------------GTGGGA--GGCCTTGTTTTTAC--CTGG-T-TGGCTT-TTGATG-GTG----TTTT-GA-AGGTGATTC--GG-GCTTAAATTGGGG-GGTTGTT-GGC-TTTGATG-GTGGGTGTTT--G--GGCTG-GA-TGG-GGGTT-GT------------T---TC---TTGGACTA-A-TATTGGT-TTTGGCCTTG-T----TGG--T--G--GTTATG------TTG----------GTTTGATTCAC-----GCGAAAT-TGCGGGGGTGGCTCT--AGCC-TT--G-GGGTTGGCTTGGGGTTACGATACTGGGGTT---GG-AGTGGTTGCTT-G-CTGGG-TTAACC-CTTTATAC------TT-G-GCCA----TATAGAA--TAA--C----TTATATAT---TAGTTGTACA--ATCGTGTGAGTTTA--CGG-CGTAGCTCTGAACCG---GTATGGGTG-ATAGCACATATAGGTTGGCG-TATATAGA-TGTATAGG--ACGTTTTAGATA-G----AGTGAATGA-AA-ATA----A--TAT----ATTTGT------------------A----AGTAACG------GCTATC-TT-AGTTC-----ATGC------A-TCAT-ACTATCTC--------T----------TACATT----T--T------------G-TAGATT------TTTGTTG-----TT--TGTGATGTTA--------TATT--GTGCGC-TACTATG-A------GAC-CGTAGCTTT-TTAC------GTAACA-TAC-C-TA---CA---GT-GCC---G-CTTCG-GT----GGG-CGCGGTGGA-GAATTGTCGAA-AAT-----------GCCCAAA---AAGTCCCAAAAATGGTTCGAA--A-------ATCCAAACT------------------TTTCTG-----------------GTCCTCCGG-----------------------------------------------------------------------------------------------------------------------------------------------------------------------------------------------------------------------------------------------------------------------------------------------------------------</ns2:sequence><ns2:name>MT598269.1_Leishmania_infantum_isolate_LIPA60-class11_minicircle_kinetoplast_sequence</ns2:name></ns2:Sequence><ns2:Sequence dsseqid="sq1018" id="sq1017"><ns2:sequence>----------------------------------------------------------------------------------------------------------------------------------------------------------------------------------------------------------------------------GGGGG-TTGGTGTAAAATAGGGCCGGGTGGAGGGGGAAT----------TTCGGCTTCTT-CCT--GG--------AAAT-ATACGGG-------------------GTGGGA--GGCCTTGTTTTTGC--CTGG-C-TGGCTT-TTGATG-GTG----TTTT-GG-AGGTGTTTC--GG-GCTTAAATTGGGG--GTTGTT-GGC-TTTGATG-GTGGGTGTTT--G--GGCTG-AA-TGG-AGGTT-GT----------------TTC-TTGGATTAA-T-TATTGGT-TTTGGCCTTG-T----TGG--T--A--GATATG------TTG----------GTTTGATTCAC-----GCGGGTT-TGTGGGGGTGGCCCT--ATCGCCT--G-GGGTTGGCTTGAGGTTGCGATACTGGGGTT---GG-AGTGGTTGCCC-G-CTGGG-TTACCC-CTTC-ATG-C---TTG-G-GTTA----TATAGAA--TAA--C----TTATATAT---TAGTTGTACA--GTCGTATGAGTTTA--CGG-CGTAGCTCTGAACCG---GTATGGGTG-ATAGCACATATAGGTTAGCA-TATATAGA-TGTATAGG--ACGTTTTAGATA-G----AGTGAATGA-AA-ATA----A--TAT----ATTTGT------------------A----AGTAACG------GCTATC-TT-AGTTC-----ATAC------A-TCAT-ACTATCTC--------T----------TACATT----T--T------------G-CAGATT------TTTGTTG-----TC--TGTGATGTTA--------TATT--GTGCGC-TACTATA-A------GAC-CGTAGCTTT-TATG------TAACAC-ACC-T-AC---AG---TG-GCT---G-CTCCG-ATGGATGGG-CAGTGTTGA-ATTGGGCCGAA-AAT-----------GTCAGAA---AATAGCCGAAAATGGGCCAAA--A-------TCCCAAACT------------------TTTCTG-----------------GTCCTCCGGGTA-GGG----------------------------------------------------------------------------------------------------------------------------------------------------------------------------------------------------------------------------------------------------------------------------------------------------------</ns2:sequence><ns2:name>MT598270.1_Leishmania_infantum_isolate_ZK28-class11_minicircle_kinetoplast_sequence</ns2:name></ns2:Sequence><ns2:Sequence dsseqid="sq1020" id="sq1019"><ns2:sequence>---------------------------------------------------------------------------------------------------------------------------------------------------------------------------------------------------------------AGGCG-GGAAACTGGGGG-TTGGTGTAAAATAGGGTCGGGTGGAGGGGGAAT----------TTCGGCTTCTT-TCT--GG--------AAAT-ATACGGT-------------------GTGGGA--GGCCTTGTTTTTGC--CTGG-C-TGGCTT-TTGATG-GTG----TTTT-GA-AGGTGATTC--GG-GCTTAAATTGGGG--GTTGTT-GGC-TTTAATG-GTGGGTGTTT--G--GACTG-GA-TGG-GGGGT-TG------------T---TTC-TTGGATTAA-T-TATTGGT-TTTGGCCTTG-T----TGG--T--G--GTTATG------TTG----------GTTTGATTCAC-----GCGGATT-TGCGGGGGTGGCTCT--AGCT-CT--G-GGGTTGGCTTGGGGTTCCGATGCTG-GGTT---GG-AGTGGTTGCTC-G-GTGGG-TTAACC-CTTC-ATG-C---TTG-G-GCCT----TATAGAA--TAA--C----TTATATAT---TAGTTGTACA--GTCGTATGAGTTTA--CGG-CGTAGCTCTGAACCG---GTATGGGTG-ATAGCACATATAGGTTAGCG-TATATAGA-TGTATAGG--ACGTTTTAGATA-G----AGTGGATGA-AA-ATG----A--TAT----ATTTGT------------------A----AGCAACG------GCTATC-TT-AGTTC-----ATAC------A-TCAT-ACTATCTC--------T----------TACATT----T--T------------G-TAGATT------TTTGTTG-----TC--TGTGATGTTA--------TATT--GTGCGC-TACTATA-A------GAC-CGTAGCTTT-TATG------TAACAC-ACC-T-AC---AG---TG-GCT---G-CTCCG-ATGGATGGG-CAGTGTTGA-ATTGGGCCGAA-AAT-----------GTCAGAA---AATAGCCGAAAATGGGCCAAA--A-------TCCCAAACT------------------TTTCTG-----------------GTCCTCCGGGTA-GGG-G--------------------------------------------------------------------------------------------------------------------------------------------------------------------------------------------------------------------------------------------------------------------------------------------------------</ns2:sequence><ns2:name>MT598271.1_Leishmania_infantum_isolate_LIPA83-class11_minicircle_kinetoplast_sequence</ns2:name></ns2:Sequence><ns2:Sequence dsseqid="sq1022" id="sq1021"><ns2:sequence>---------------------------------------------------------------------------------------------------------------------------------------------------------------------------------------------------------------------------TGGGGG-TTGGTGTAAAATAGGGTCGGGTGGAGGGGGAAT----------TTCGGCTTCTT-TCT--GG--------AAAT-ATACGGT-------------------GTGGGA--GGCCTTGTTTTTGC--CTGG-C-TGGCTT-TTGATG-GTG----TTTT-GA-AGGTGATTC--GG-GCTTAAATTGGGG--GTTGTT-GGC-TTTAATG-GTGGGTGTTT--G--GACTG-GA-TGG-GGGGT-TG------------T---TTC-TTGGATTAA-T-TATTGGT-TTTGGCCTTG-T----TGG--T--G--GTTATG------TTG----------GTTTGATTCAC-----GCGGATT-TGCGGGGGTGGCTCT--AGCT-CT--G-GGGTTGGCTTGGGGTTCCGATGCTG-GGTT---GG-AGTGGTTGCTC-G-GTGGG-TTAACC-CTTC-ATG-C---TTG-G-GCCT----TATAGAA--TAA--C----TTATATAT---TAGTTGTACA--GTCGTATGAGTTTA--CGG-CGTAGCTCTGAACCG---GTATGGGTG-ATAGCACATATAGGTTAGCG-TATATAGA-TGTATAGG--ACGTTTTAGATA-G----AGTGGATGA-AA-ATG----A--TAT----ATTTGT------------------A----AGCAACG------GCTATC-TT-AGTTC-----ATAC------A-TCAT-ACTATCTC--------T----------TACATT----T--T------------G-TAGATT------TTTGTTG-----TT--TGTGATGTTA--------TATT--GTGCGC-TACTATA-A------GAC-CGTAGCTTT-TACG------TAACAT-ACC-T-AC---AG---TG-GCT---G-CTTCG-GTGGATGAT-GGT-GTTGA-ATTGGGTCGAA-AAT-----------GCCCAAA---AAGTCCCAAAAATGGCTCGAA--A-------ATCCAAACT------------------TTTCTG-----------------GTCCTTCGGGTA-GGG----------------------------------------------------------------------------------------------------------------------------------------------------------------------------------------------------------------------------------------------------------------------------------------------------------</ns2:sequence><ns2:name>MT598272.1_Leishmania_infantum_isolate_ZK25-class11_minicircle_kinetoplast_sequence</ns2:name></ns2:Sequence><ns2:Sequence dsseqid="sq1024" id="sq1023"><ns2:sequence>----------------------------------------------------------------------------------------------------------------------------------------------------------------------------------------------------------------------------------TTGGTGTAAAATAGGGCCGGGTGGAGGGGGAATTTCGGCTTCTTTCTGGA-----------A----------AT-ATACGGG--------------------TGG-G--AGGCCTTGTTTTTA--CCTG-G-TTGGCT-TTTGAT-GGT----GTTT-TG-AAGGTGATT-CGGGCTTA-AATTGGGG-G-TTG-T-TGG-CTTTGAT-GGTGGGTGTTT-G--GGCTG-GA------------TGGGGGTTGTTTCTTGGAC--TAATATT-----GGTTTTG-GCCTTGTTGG-TGGTTATG-----T--TGGTTTGATTCACGCGAAATTGCGGGGGTGGCTCTAGC--CTTGGGGT-TGGCT-TGGGG--TT--ACGATAC--T-GGGGTTGGAGTGGTTGCTTGCT-G-GGTTA---AC-CCTTTATACTT-G-GGC------------CATATA-G-A-AT-----AAC----TTATATA--TTA--G----TT-----G---TACAGTCGT-------GTGAGTTTAC--GGC-GTAGCTCTGAACCGG---TATGG-------G--TGATAGCACATATAG-G----T---TGGCGTAT--A-TA------------------------GA-TGTAT--A--GGA----CGTTTT------AG--ATAGAGTGA----ATGAA------------AA-TA-ATATA-----TTT-----GTA-AGTA--ACGGCTA--------TCT--TA-GTTCATGCATC-ATACTATCTCT-----TA-CATTTT------GTAGATTTTTGTTG--TT---TGT---G--A---TGTT--ATATTG-TGCGCTA-C------TAT--GAGACCGT--AGCTTTTTACGTAAC-ATA-C-C---------TA-CAG---T-GCCGC-TTCGGTGGG-CGCGGTGGA-GAATTGTCGAA-AAT-----------GCCCAAA---AAGTCCCAAAAATGGTTCGAA--A-------ATCCAAACT------------------TTT----------------------------------------------------------------------------------------------------------------------------------------------------------------------------------------------------------------------------------------------------------------------------------------------------------------------------------------------</ns2:sequence><ns2:name>MT598273.1_Leishmania_infantum_isolate_ZK43-class11_minicircle_kinetoplast_sequence</ns2:name></ns2:Sequence><ns2:Sequence dsseqid="sq1026" id="sq1025"><ns2:sequence>-----------------------------------------------------------------------------------------------------------------------------------------------------------------------------------------------------------------------AAACTGGGGG-TTGGTGTAAAATAGGGTCGGGTGGAGGGGGAAT----------TTCGGCTTCTT-TCT--GG--------AAAT-ATACGGT-------------------GTGGGA--GGCCTTGTTTTTGC--CTGG-C-TGGCTT-TTGATG-GTG----TTTT-GA-AGGTGATTC--GG-GCTTAAATTGGGG--GTTGTT-GGC-TTTAATG-GTGGGTGTTT--G--GACTG-GA-TGG-GGGGT-TG------------T---TTC-TTGGATTAA-T-TATTGGT-TTTGGCCTTG-T----TGG--T--G--GTTATG------TTG----------GTTTGATTCAC-----GCGGATT-TGCGGGGGTGGCTCT--AGCT-CT--G-GGGTTGGCTTGGGGTTCCGATGCTG-GGTT---GG-AGTGGTTGCTC-G-GTGGG-TTAACC-CTTC-ATG-C---TTG-G-GCCT----TATAGAA--TAA--C----TTATATAT---TAGTTGTACA--GTCGTATGAGTTTA--CGG-CGTAGCTCTGAACCG---GTATGGGTG-ATAGCACATATAGGTTAGCG-TATATAGA-TGTATAGG--ACGTTTTAGATA-G----AGTGGATGA-AA-ATG----A--TAT----ATTTGT------------------A----AGCAACG------GCTATC-TT-AGTTC-----ATAC------A-TCAT-ACTATCTC--------T----------TACATT----T--T------------G-TAGATT------TTTGTTG-----TT--TGTGATGTTA--------TATT--GTGCGC-TACTATA-A------GAC-CGTAGCTTT-TACG------TAACAT-ACC-T-AC---AG---TG-GCT---G-CTTCG-GTGGATGAT-GGT-GTTGA-ATTGGGTCGAA-AAT-----------GCCCAAA---AAGTCCCAAAAATGGCTCGAA--A-------ATCCAAACT------------------TTTCTG-----------------GTCCTTCGGGTA-GGG-G--------------------------------------------------------------------------------------------------------------------------------------------------------------------------------------------------------------------------------------------------------------------------------------------------------</ns2:sequence><ns2:name>MT598274.1_Leishmania_infantum_isolate_ZK5-class11_minicircle_kinetoplast_sequence</ns2:name></ns2:Sequence><ns2:Sequence dsseqid="sq1028" id="sq1027"><ns2:sequence>-----------------------------------------------------------------------------------------------------------------------------------------------------------------------------------------AAAATGCCAAAAATCGGGTCCGAGGCG-GGAAACTGGGGG-TTGGTGTAAAATAGGGTCGGGTGGAGGGGGAAT----------TTCGGCTTCTT-TCT--GG--------AAAT-ATACGGT-------------------GTGGGA--GGCCTTGTTTTTGC--CTGG-C-TGGCTT-TTGATG-GTG----TTTT-GA-AGGTGATTC--GG-GCTTAAATTGGGG--GTTGTT-GGC-TTTAATG-GTGGGTGTTT--G--GACTG-GA-TGG-GGGTT-GT------------T---TC---TTGGATTA-A-TATTGGT-TTTGGCCTTG-T----TGG--T--G--GTTATG------TTG----------GTTTGATTCAC-----GCGAAAT-TGCGGGGGTGGCTCT--AGCC-TT--G-GGGTTGGCTTGGGGTTACGATACTGGGGTT---GG-AGTGGTTGCTT-G-CTGGG-TTAACC-CTTC-ATG-C---TTG-G-GCCT----TATAGAA--TAA--C----TTATATAT---TAGTTGTACA--GTCGTATGAGTTTA--CGG-CGTAGCTCTGAACCG---GTATGGGTG-ATAGCACATATAGGTTAGCG-TATATAGA-TGTATAGG--ACGTTTTAGATA-G----AGTGGATGA-AA-ATG----A--TAT----ATTTGT------------------A----AGCAACG------GCTATC-TT-AGTTC-----ATAC------A-TCAT-ACTATCTC--------T----------TACATT----T--T------------G-TAGATT------TTTGTTG-----TT--TGTGATGTTA--------TATT--GTGCGC-TACTATA-A------GAC-CGTAGCTTT-TACG------TAACAT-ACC-T-AC---AG---TG-GCT---G-CTTCG-GTGGATGAT-GGT-GTTGA-ATTGGGTCGAA-AAT-----------GCCCAAA---AAGTCCCAAAAATGGCTCGAA--A-------ATCCAAACT------------------TTTCTG-----------------GTCCTTCGGGTA-GGG-GC-------------------------------------------------------------------------------------------------------------------------------------------------------------------------------------------------------------------------------------------------------------------------------------------------------</ns2:sequence><ns2:name>MT598275.1_Leishmania_infantum_isolate_ZK47-class11_minicircle_kinetoplast_sequence</ns2:name></ns2:Sequence><ns2:Sequence dsseqid="sq1030" id="sq1029"><ns2:sequence>------------------------------------------------------------------------------------------------------------------------------------------------------------------------------------------------------------------------------GGG-TTGGTGTAAAATAGGGCCGGGTGGGGGG----------AAT--TTC-----------GGCTTCCTCCCTGGAAA-TATATGG-------------------GTGGGG--AGGCCTTGTTTTGA--CCGG-G-CTAGCT-TTTGAT-GGT----TGTTAGA-AAGGGGATT-TGA-CGAGTTTT-GTT----------GGT-TTT-----------TG-------ATAGG-AT-TT--AACGT-GGGTTGGTTACGGGTT-TGG--T-GGGTTTA-T-TGGATTG-GGCAG------GCTTGG----------AGGTCGGTATTGATGGTGGTGGGG-CTGTTCGTTA-----TACGGGAT-TGGTT-TAGGGTTCA--TC-GATT--G-ATAGTGGGTGGTTTATGGGTT--G--AGTT-------GAGTTGGGGT-C-GGCCA---TAGA-TGGGTCTAAG-A-TGA----TTG----GTTGGT---GAT--G----GAATAAAC---TAATATTTAT--A------TTAAGTT--ATT-AGCGTCTTGCGCATACTATAGGAGGGT-------AGTGGATTTAGTT--CTAC-----TGCCTCTT--A-CATATATTTA-TTAACCACTAGTCTGGG-CCG-----------------GT-------AGACTTGGTCGAT----AGGCTGG--TT--AATGTT-AC-ATAGC-----TTACT--CTTA-GATT-ACAATTTT--------G----------TCTTTTTT-TA--T--TTG------TT-TGTGTG------TAT--GATGATAGC-TCGTGTACATA-T-------AGT--TGACAC-TACGCTG-T----ATTAAACTTACCTGA---AGG----TGTTATA-GCT-G-AC---GC---AT-GAA---T-GTAAT-TGTTGTAAA-ATGGGCTGG-AATGGTCCGAA-AAA-----------GTCCGAA---AATGGCCGAAAAATGGGGAAA--T-------TCCCAAACT------------------TTTCTG-----------------GTCCTCCG------------------------------------------------------------------------------------------------------------------------------------------------------------------------------------------------------------------------------------------------------------------------------------------------------------------</ns2:sequence><ns2:name>MT598276.1_Leishmania_infantum_isolate_LIPA83-class12_minicircle_kinetoplast_sequence</ns2:name></ns2:Sequence><ns2:Sequence dsseqid="sq1032" id="sq1031"><ns2:sequence>---------------------------------------------------------------------------------------------------------------------------------------------------------------------------------------------------------------------GAAAACTGGGGG-TTGGTGTAAAATAGTGCCGGGTGGTGGG----------AAT--TTC-----------GGCTTCCTCCCTGGAAA-TGTACGG-------------------GTGGGG--AGGCCTTGTTTTG---GCGG-G-CTAGCT-TTTGAT-GGT----TGTTAGA-AAGGGGGTT-TGG-CGAGTTTT-GTT----------GGT-TTT-----------TG-------ATGGG-AT-TT--AGCAT-GGATTGGTTGCGAGTT-TGA--T-GGATTTA-T-TGGATTG-GACAG------GCTTGG----------AGGTTGGTGTTGATGGTGGTGGGG-TTGTTCGTTA-----TACGGGAC-TGGTT-T-GGGTTCA--TC-GGTG--G-GTAGTGGATAGTTTATGGATT--G--AGTT-------GAGTTGGGGT-T-GGCCG---TAGA-TGGGTTTAAG-A-TGG----TTG----GATGAT---GAT--A----GAATAAAC---TGATATTTAT--A------TTAAGTT--ATT-AGCGTCTTGCGCATGCTATAGGAAGGG--G----TAGTGATTTAGTT--CTAC-----TACCTCTT--A-CATATATTTA-TTAACCACTAG-----T-CCG-----------------GT-------AGACTTGGTCGAT----AGGCTGG--TT--AATGTT-AC-ATAGC-----TTACT--CTTA-GATT-ACAATTTT--------G----------TCTTTTTT-TA--T--TTG------TT-TGTGTG------TAT--AGTGATAGC-TTGTGTACATA-T-------AGT--TGACAC-TACGCTG-T----ATTAAACTTACCTGA---AGG----TGTTATG-GCT-G-AC---GC---TT-GAA---T-GTGAT-TGTTGTAAA-ATGGGCTGA-GATGGTCCGAA-AAA-----------TCCCAAA---AATGGTCGAAAAATGGGGAAT--T-------TCCCAAACT------------------TTTCTG-----------------GTCCTTCGGGTA-GGG-GCGTTCTG-------------------------------------------------------------------------------------------------------------------------------------------------------------------------------------------------------------------------------------------------------------------------------------------------</ns2:sequence><ns2:name>MT598277.1_Leishmania_infantum_isolate_ZK5-class12_minicircle_kinetoplast_sequence</ns2:name></ns2:Sequence><ns2:Sequence dsseqid="sq1034" id="sq1033"><ns2:sequence>------------------------------------------------------------------------------------------------------------------------------------------------------------------------------------------------------------------------AACTGGGGG-TTGGTGTAAAATAGTGCCGGGTGGTGGG----------AAT--TTC-----------GGCTTCCTCCCTGGAAA-TGTACGG-------------------GTGGGG--AGGCCTTGTTTTG---GCGG-G-CTAGCT-TTTGAT-GGT----TGTTAGA-AAGGGGGTT-TGG-CGAGTTTT-GTT----------GGT-TTT-----------TG-------ATGGG-AT-TT--AGCAT-GGATTGGTTGCGAGTT-TGA--T-GGATTTA-T-TGGATTG-GACAG------GCTTGG----------AGGTTGGTGTTGATGGTGGTGGGG-TTGTTCGTTA-----TACGGGAC-TGGTT-T-GGGTTCA--TC-GGTG--G-GTAGTGGATAGTTTATGGATT--G--AGTT-------GAGTTGGGGT-T-GGCCG---TAGA-TGGGTTTAAG-A-TGG----TTG----GATGAT---GAT--A----GAATAAAC---TGATATTTAT--A------TTAAGTT--ATT-AGCGTCTTGCGCATGCTATAGGAAG-G--G----TAGTGATTTAGTT--CTAC-----TACCTCTT--A-CATATATTTA-TTAACCACTAG-----T-CCG-----------------GT-------AGACTTGGTCGAT----AGGCTGG--TT--AATGTT-AC-ATAGC-----TTACT--CTTA-GATT-ACAATTTT--------G----------TCTTTTTT-TA--T--TTG------TT-TGTGTG------TAT--AGTGATAGC-TTGTGTACATA-T-------AGT--TGACAC-TACGCTG-T----ATTAAACTTACCTGA---AGG----TGTTATG-GCT-G-AC---GC---TT-GAA---T-GTGAT-TGTTGTAAA-ATGGGCTGA-GATGGCCCGAA-AAA-----------CCCCAAA---AATGGTCGAAAAATGGGGAAT--T-------TCCCAAACT------------------TTTCTG-----------------GTCCTTCGGGTA-GGG-GCGTTCT--------------------------------------------------------------------------------------------------------------------------------------------------------------------------------------------------------------------------------------------------------------------------------------------------</ns2:sequence><ns2:name>MT598278.1_Leishmania_infantum_isolate_LIPA60-class12_minicircle_kinetoplast_sequence</ns2:name></ns2:Sequence><ns2:Sequence dsseqid="sq1036" id="sq1035"><ns2:sequence>---------------------------------------------------------------------------------------------------------------------------------------------------------------------------------------------------------------------GAAAACTGGGGG-TTGGTGTAAAATAGTACCGGGTGGTGGG----------AAT--TTC-----------GGCTTCCTCCCTGGAAA-TGTACGG-------------------GTGGGG--AGGCCTTGTTTTG---GCGG-G-CTAGCT-TTTGAT-GGT----TGTTAGA-AAGGGGGTT-TGG-CGAGTTTT-GTT----------GGT-TTT-----------TG-------ATGGG-AT-TT--AGCAT-GGATTGGTTGCGAGTT-TGA--T-GGATTTA-T-TGGATTG-GACAG------GCTTGG----------AGGTTGGTGTTGATGGTGGTGGGG-TTGTTCGTTA-----TACGGGAC-TGGTT-T-GGGTTCA--TC-GGTG--G-GTAGTGGATAGTTTATGGATT--G--AGTT-------GAGTTGGGGT-T-GGCCG---TAGA-TGGGTTTAAG-A-TGG----TTG----GATGAT---GAT--A----GAATAAAC---TGATATTTAT--A------TTAAGTT--ATT-AGCGTCTTGCGCATGCTATAGGAAGGG--G----TAGTGATTTAGTT--CTAC-----TACCTCTT--A-CATATATTTA-TTAACCACTAG-----T-CCG-----------------GT-------AGACTTGGTCGAT----AGGCTGG--TT--AATGTT-AC-ATAGC-----TTACT--CTTA-GATT-ACAATTTT--------G----------TCTTTTTT-TA--T--TTG------TT-TGTGTG------TAT--AGTGATAGC-TTGTGTACATA-T-------AGT--TGACAC-TACGCTG-T----ATTAAACTTACCTGA---AGG----TGTTATG-GCT-G-AC---GC---TT-GAA---T-GTGAT-TGTTGTAAA-ATGGGCTGA-GATGGTCCGAA-AAA-----------TCCCAAA---AATGGTCGAAAAATGGGGAAT--T-------TCCCAAACT------------------TTTCTG-----------------GTCCTTCGGGTA-GGG-GCGTTCTG-------------------------------------------------------------------------------------------------------------------------------------------------------------------------------------------------------------------------------------------------------------------------------------------------</ns2:sequence><ns2:name>MT598279.1_Leishmania_infantum_isolate_ZK25-class12_minicircle_kinetoplast_sequence</ns2:name></ns2:Sequence><ns2:Sequence dsseqid="sq1038" id="sq1037"><ns2:sequence>------------------------------------------------------------------------------------------------------------------------------------------------------------------------------------------------------------------------------GGG-TTGGTGTAAAATAGGGCCGGGTGGTGGG----------GAT--TTC-----------GGCTTCTTCCCTGGAAA-TATACGG-------------------GTGGAG--AGGCCTTGTTTTGG--CCGA-G-CTGGCT-TTTGAT-GGT----TGTTAGA-AAGGGGGTT-TGA-CGAGTTTT-GTT----------GAT-TTT-----------TG-------ATGGG-AT-TT--GACGT-GAATTGGTTGCGGGGT-TGG--TGGTGTTTA-T-TGGATTG-GACAG------GCTTGG----------AGGTTGATATTGGTGGTGGTGGGG-CTGTTCGTTA-----TACGGGAT-TGGTT-T-GGGTTCA--TC-GATG--G-ATGGTGGGTGGTTTATGGGTT--G--AGTT-------GAGTTGGGGT---TGGCA---TAGA-TGGGTCTAAG-A-TGA----TTG----GTTGGT---TAT--G----GAATAAAC---TAATATTTAT--A------TTAAGTT--ATT-AGCGTCTTGCGCATACTATAGGAGGAT-------AGTGGATTTAGTT--CTAC-----TGCCTCTT--A-CATATATTTA-TTAACCACTAGTCTGGG-CCG-----------------GT-------AGACTTGGTCGAT----AGGCTGG--TT--AATGTT-AC-ATAGC-----TTACT--CTTA-GATT-ACAATTTT--------G----------TCTTTTTT-TA--T--TTG------TT-TGTGTG------TAT--GATGATAGC-TCGTGTACATA-T-------AGT--TGACAC-TACGCTG-T----ATTAAACTTACCTGA---AGG----TGTTATG-GCT-G-AC---GC---AT-GAA---T-GTAAT-TGTTGTAAA-ATGGGCTGG-GATGGTCCGAA-AAA-----------GTCCGAA---AATGGCCGAAAAATGGGGAAT--T-------TCCCAAACT------------------TTTCTG-----------------GTCCTCCGGGTA-GGG----------------------------------------------------------------------------------------------------------------------------------------------------------------------------------------------------------------------------------------------------------------------------------------------------------</ns2:sequence><ns2:name>MT598280.1_Leishmania_infantum_isolate_ZK28-class12_minicircle_kinetoplast_sequence</ns2:name></ns2:Sequence><ns2:Sequence dsseqid="sq1040" id="sq1039"><ns2:sequence>------------------------------------------------------------------------------------------------------------------------------------------------------------------------------------------------------------------------AACTGGGGG-TTGGTGTAAAATAGTGCCGGGTGGTGGG----------AAT--TTC-----------GGCTTCCTCCCTGGAAA-TGTACGG-------------------GTGGGG--AGGCCTTGTTTTG---GCGG-G-CTAGCT-TTTGAT-GGT----TGTTAGA-AAGGGGGTT-TGG-CGAGTTTT-GTT----------GGT-TTT-----------TG-------ATGGG-AT-TT--AGCAT-GGATTGGTTGCGAGTT-TGA--T-GGATTTA-T-TGGATTG-GACAG------GCTTGG----------AGGTTGGTGTTGATGGTGGTGGGG-TTGTTCGTTA-----TACGGGAC-TGGTT-T-GGGTTCA--TC-GGTG--G-GTAGTGGATAGTTTATGGATT--G--AGTT-------GAGTTGGGGT-T-GGCCG---TAGA-TGGGTTTAAG-A-TGG----TTG----GATGAT---GAT--A----GAATAAAC---TGATATTTAT--A------TTAAGTT--ATT-AGCGTCTTGCGCATGCTATAGGAAGGG--G----TAGTGATTTAGTT--CTAC-----TACCTCTT--A-CATATATTTA-TTAACCACTAG-----T-CCG-----------------GT-------AGACTTGGTCGAT----AGGCTGG--TT--AATGTT-AC-ATAGC-----TTACT--CTTA-GATT-ACAATTTT--------G----------TCTTTTTT-TA--T--TTG------TT-TGCGTG------TAT--AGTGATAGC-TTGTGTACATA-T-------AGT--TGACAC-TACGCTG-T----ATTAAACTTACCTGA---AGG----TGTTATG-GCT-G-AC---GC---TT-GAA---T-GTGAT-TGTTGTAAA-ATGGGCTGA-GATGGTCCGAA-AAA-----------TCCCAAA---AATGGTCGAAAAATGGGGAAT--T-------TCCCAAACT------------------TTTCTG-----------------GTCCTTCGGGTA-GGG-GCGTTCTG-------------------------------------------------------------------------------------------------------------------------------------------------------------------------------------------------------------------------------------------------------------------------------------------------</ns2:sequence><ns2:name>MT598281.1_Leishmania_infantum_isolate_ZK43-class12_minicircle_kinetoplast_sequence</ns2:name></ns2:Sequence><ns2:Sequence dsseqid="sq1042" id="sq1041"><ns2:sequence>------------------------------------------------------------------------------------------------------------------------------------------------------------------------------------------------------------------CG-GAAAACTGGGGG-TTGGTGTAAAATAGTACCGGGTGGTGGG----------AAT--TTC-----------GGCTTCCTCCCTGGAAA-TGTACGG-------------------GTGGGG--AGGCCTTGTTTTG---GCGG-G-CTAGCT-TTTGAT-GGT----TGTTAGA-AAGGGGGTT-TGG-CGAGTTTT-GTT----------GGT-TTT-----------TG-------ATGGG-AT-TT--AGCAT-GGATTGGTTGCGAGTT-TGA--T-GGATTTA-T-TGGATTG-GACAG------GCTTGG----------AGGTTGGTGTTGATGGTGGTGGGG-TTGTTCGTTA-----TACGGGAC-TGGTT-T-GGGTTCA--TC-GGTG--G-GTAGTGGATAGTTTATGGATT--G--AGTT-------GAGTTGGGGT-T-GGCCG---TAGA-TGGGTTTAAG-A-TGG----TTG----GATGAT---GAT--A----GAATAAAC---TGATATTTAT--A------TTAAGTT--ATT-AGCGTCTTGCGCATGCTATAGGAAGGG--G----TAGTGATTTAGTT--CTAC-----TACCTCTT--A-CATATATTTA-TTAACCACTAG-----T-CCG-----------------GT-------AGACTTGGTCGAT----AGGCTGG--TT--AATGTT-AC-ATAGC-----TTACT--CTTA-GATT-ACAATTTT--------G----------TCTTTTTT-TA--T--TTG------TT-TGTGTG------TAT--AGTGATAGC-TTGTGTACATA-T-------AGT--TGACAC-TACGCTG-T----ATTAAACTTACCTGA---AGG----TGTTATG-GCT-G-AC---GC---TT-GAA---T-GTGAT-TGTTGTAAA-ATGGGCTGA-GATGGTCCGAA-AAA-----------TCCCAAA---AATGGTCGAAAAATGGGGAAT--T-------TCCCAAACT------------------TTTCTG-----------------GTCCTTCGGGTA-GGG-GCGTTCTG-------------------------------------------------------------------------------------------------------------------------------------------------------------------------------------------------------------------------------------------------------------------------------------------------</ns2:sequence><ns2:name>MT598282.1_Leishmania_infantum_isolate_ZK47-class12_minicircle_kinetoplast_sequence</ns2:name></ns2:Sequence><ns2:Sequence dsseqid="sq1044" id="sq1043"><ns2:sequence>---------------------------------------------------------------------------------------------------------------------------------------------------------------------------------------------------------------------------TGGGGG-TTGGTGTAA-AATAGGGCCGGGTGTTTGGGAAATTC--GGGT----------AT-TTTGGCTGGGTCCCCTGGA-ACCCTGG-------------------GTCTGG--AGGCCTGTTTTTGC--TCGG-G-CTGGAA-TTTGTC-TTT----AATT-TT-TGGGCTTTA-ATTCTTGGAATTTGATG-T-TCTTT-GTG-GACGTT---------GGTT-G--TGGTT-GT-GG--CCGTG-GCCTGCCTTGGGCTGG-GGGG-TTTGGCTTT-T-TTCTTGG-ATGGG------TGGTGGTGG-T----------GGTTTGAGCTTTTGGGGCG-GACTG----------------AA-TGCTT-GCTG---AC--TTTGTT---G-GGATGGA----TTAATG-AGTT-G-GGGTT-------GGGGTTGTTT-A-CCTCT-TAGGGT-TGGACTTTTG-TTTTG-T-GATT----ATATATA--TTA--G----TTATAACT---AATATTGTTA--C-GC---TAGAGTA--ACC-GGT--GTAGGGAT-A---ACATAGCTT-G---------TCTCGGAA---CTATAGTT-ATAATTAT--GATAGCTGGAGTGT--GTAACCTACGACGA-GCTTC--A--TAT----AG-GTA------GTGTTATAAGTG-----ACGTTGT--TT--GTTCGT-GT-ATTTA-----TTG------CA-TATTTTT-----G--------AT---------TGTTTTCG-TT--G--CTG------TT-TATGAC------T-----TTGTGTTG--TATCTAGATTTG------ACTG--TACCTT-GCTGTTA-G----TAGTA-TCCTGAGC----TTGT---CGCTTTG-GC----GG---GA---TT-GGT---G-CTAGA-GGGTGGAAA-TTCGCTGGA-AATCTCTAAAA-TGG-----------GTG--GA---AATGGTCAAAAAACGCCGAAA--T-------TCCCAAACT------------------TTTCTG-----------------GTCCTCCGGGTA-GG-----------------------------------------------------------------------------------------------------------------------------------------------------------------------------------------------------------------------------------------------------------------------------------------------------------</ns2:sequence><ns2:name>MT598283.1_Leishmania_infantum_isolate_LIPA83-class13_minicircle_kinetoplast_sequence</ns2:name></ns2:Sequence><ns2:Sequence dsseqid="sq1046" id="sq1045"><ns2:sequence>---------------------------------------------------------------------------------------------------------------------------------------------------------------------------------------------------------------------------TGGGGG-TTGGTGTAA-AATAGGGCCGGGTGTTTGGGAAATTC--GGGT----------AT--TTTGCTGGGTCCCCTGGA-ACCCTGG-------------------GTCTGG--AGGCCTGTTTTTGC--TCGG-G-CTGGAA-TTTGTC-TTT----AATT-TT-TGGGCTTTA-ATTCTTGGAATTTGATG-T-TCTTT-GTG-AACGTT---------GGTT-G--TGGTT-GT-GG--CCGTG-GCCTGCCTTGGGCTGG-GGGG-TTTGGCT-T-T-TTCTTGG-ATGGT------TGGTGGTGG-T----------GGTTTGAGCTTTTGGGGCG-GACTG----------------AA-TGCTT-GCTG---AC--TTTGTT---G-GGATGAA----TTAATG-AGTT-G-GGGTT-------GGGGTTGTTT-A-CCTCT-TAGGGT-TGGACTTTTG-TTTTG-T-GATT----ATATATA--TTA--G----TTATAACT---AATATTGTTA--C-GC---TAGAGTA--ACC-GGT--GTAGGGAT-A---ACATAGCTT-G---------TCTCGGAA---CTATAGTT-ATAATTAT--GATAGCTGGAGTGT--GTAACCTACGACGA-GCTTC--A--TAT----AG-GTA------GTGTTATAAGTG-----ACGTTGT--TT--GTTCGT-GT-ATTTA-----TTG------CA-TATTTTT-----G--------AT---------TGTTTTCG-TC--G--CTG------TT-TATGAC------T-----TTATGTTG--TATCTAGATTTG------ACTG--TACCTT-GCTGTTA-G----TAGTA-TCCTGAGC----TTGT---CGCTTTG-GC----GG---GA---TT-GGT---G-CTAGA-GGGTGGAAA-TTCGCTGGA-AATCTCTAAAA-TGG-----------GTG--GA---AATGGTCAAAAAACGCCGAAA--T-------TCCCAAACT------------------TTTCTG-----------------GTCCTCCGGG----------------------------------------------------------------------------------------------------------------------------------------------------------------------------------------------------------------------------------------------------------------------------------------------------------------</ns2:sequence><ns2:name>MT598284.1_Leishmania_infantum_isolate_ZK43-class13_minicircle_kinetoplast_sequence</ns2:name></ns2:Sequence><ns2:Sequence dsseqid="sq1048" id="sq1047"><ns2:sequence>----------------------------------------------------------------------------------------------------------------------------------------------------------------------------------------------------------------------------GGGGG-TTGGTGTAA-AATAGGGCCGGGTGTTTGGGAAATTC--GGGT----------AT--TTTGCTGGGTCCCCTGGA-ACCCTGG-------------------GTCTGG--AGGCCTGTTTTTGC--TCGG-G-CTGGAA-TTTGTC-TTT----AATT-TT-TGGGCTTTA-ATTCTTGGAATTTGATG-T-TCTTT-GTG-AACGTT---------GGTT-G--TGGTT-GT-GG--CCGTG-GCCTGCCTTGGGCTGG-GGGG-TTTGGCT-T-T-TTCTTGG-ATGGT------TGGTGGTGG-T----------GGTTTGGGCTTTTGGGACG-GACTG----------------AA-TGCTT-GCTG---AC--TTTGTT---G-GGATGAA----TTAATG-AGTT-G-GGGTT-------GGGGTTGTTT-A-CCTCT-TAGGGT-TGGACTTTTG-TTTTG-T-GATT----ATATATA--TTA--G----TTATAACT---AATATTGTTA--C-GC---TAGAGTA--ACC-GGT--GTAGGGAT-A---ACATAGCTT-G---------TCTCGGAA---CTATAGTT-ATAATTAT--GATAGCTGGAGTGT--GTAACCTACGACGA-GCTTC--A--TAT----AG-GTA------GTGTTATAAGTG-----ACGTTGT--TT--GTTCGT-GT-ATTTA-----TTG------CA-TATTTTT-----G--------AT---------TGTTTTCG-TC--G--CTG------TT-TATGAC------T-----TTATGTTG--TATCTAGATTTG------ACTG--TACCTT-GCTGTTA-G----TAGTA-TCCTGAGC----TTGT---CGCTTTG-GC----GG---GA---TT-GGT---G-CTAGA-GGGTGGAAA-TTCGCTGGA-AATCTCTAAAA-TGG-----------GTG--GA---AATGGTCAAAAAACGCCGAAA--T-------TCCCAAACT------------------TTTCTG-----------------GTCCTCCGGGT---------------------------------------------------------------------------------------------------------------------------------------------------------------------------------------------------------------------------------------------------------------------------------------------------------------</ns2:sequence><ns2:name>MT598285.1_Leishmania_infantum_isolate_LIPA60-class13_minicircle_kinetoplast_sequence</ns2:name></ns2:Sequence><ns2:Sequence dsseqid="sq1050" id="sq1049"><ns2:sequence>----------------------------------------------------------------------------------------------------------------------------------------------------------------------------------------------------------------------------GGGGG-TTGGTGTAA-AATAGGGCCGGGTGTTTGGGAAATTC--GGGT----------AT--TTTGCTGGGTCCCCTGGA-ACCCTGG-------------------GTCTGG--AGGCCTGTTTTTGC--TCGG-G-CTGGAA-TTTGTC-TTT----AATT-TT-TGGGCTTTA-ATTCTTGGAATTTGATG-T-TCTTT-GTG-AACGTT---------GGTT-G--TGGTT-GT-GG--CCGTG-GCCTGCCTTGGGCTGG-GGGG-TTTGGCT---T-TTCTTGG-ATGGT------TGGTGGTGG-T----------GGTTTGAGCTTTTGGGGCG-GACTG----------------AA-TGCTT-GCTG---AC--TTTGTT---G-GGATGAA----TTAATG-AGTT-G-GGGTT-------GGGGTTGTTT-A-CCTCT-TAGGGT-TGGACTTTTG-TTTTG-T-GATT----ATATATA--TTA--G----TTATAACT---AATATTGTTA--C-GC---TAGAGTA--ACC-GGT--GTAGGGAT-A---ACATAGCTT-G---------TCTCGGAA---CTATAGTT-ATAATTAT--GATAGCTGGAGTGT--GTAACCTACGACGA-GCTTC--A--TAT----AG-GTA------GTGTTATAAGTG-----ACGTTGT--TT--GTTCGT-GT-ATTTA-----TTG------CA-TATTTTT-----G--------AT---------TGTTTTCG-TC--G--CTG------TT-TATGAC------T-----TTATGTTG--TATCTAGATTTG------ACTG--TACCTT-GCTGTTA-G----TAGTA-TCCTGAGC----TTGT---CGCTTTG-GC----GG---GA---TT-GGT---G-CTAGA-GGGTGGAAA-TTCGCTGGA-AATCTCTAAAA-TGG-----------GTG--GA---AATGGTCAAAAAACGCCGAAA--T-------TCCCAAACT------------------TTTCTG-----------------GTCCTCCGGGTA-GGG-G--------------------------------------------------------------------------------------------------------------------------------------------------------------------------------------------------------------------------------------------------------------------------------------------------------</ns2:sequence><ns2:name>MT598286.1_Leishmania_infantum_isolate_ZK25-class13_minicircle_kinetoplast_sequence</ns2:name></ns2:Sequence><ns2:Sequence dsseqid="sq1052" id="sq1051"><ns2:sequence>-----------------------------------------------------------------------------------------------------------------------------------------------------------------------------------------------------------------------------GGGG-TTGGTGTAAAATAGGGCCGGGTGGTTCGGGAAATTC--GGGT----------AT-TTTGGCTGGGTCCCCTGGA-ACCCTGG-------------------GTCTGG--AGGCCTGTTTTTGC--TCGG-G-CTGGAA-TTTGTC-TTT----AATT-TT-TGGGCTTTA-ATTCTTGGGATTTGATG-T-TCTTT-GTG-GACGTT---------GGTT-G--TGGTT-GT-GG--CCGTG-GCCTGCCTTGGGCTGG-GGGT-TTGGCTT-T-T-TCTTGGG-TGATA------GACCGGTGG-T----------GGTTTGAGCTTTTGGGGTG-GGCTG----------------GA-TGCTT-GCTG---AC--TTTGTT---G-GGATGGG----TTAATG-AGTT-G-GGGTT--------GGGTTGTTT-A-CCTCT-TAGGGT-TGGACTTTTG-TTTTG-T-GATT----ATATATA--TTA--G----TTATAACT---AATATTGTTA--C-GA---TAGAGTA--ACC-GGT--GTAGGGAT-A---ACATAGCTT-A---------TCTCGGAA---CTATAGTT-ATAATTAT--GATAGCTGGAGTGT--GTAACCTACGACGA-GCTTC--A--TAT----AG-GTA------GTGTTATAAGTG-----ACGTTGT--TT--GTTCGT-GT-ATTTA-----TTG------CA-TATTTTT-----G--------AT---------TGTTTTCG-TC--G--CTG------TT-TATGAC------T-----TTATGTTG--TATCTAGATTTG------ACTG--TACCTT-GCTGTTA-G----TAGTA-TCCTGAGC----TTAA---CGCTTTG-GC----AG---GG---TT-GGT---A-CTAGA-GGGTGGGAA-TTCGCTGGA-AATCTCTAAAA-TGG-----------GTG--AA---AATGGTCAAAAAATGCCGAAA--T-------TCCCAAACT------------------TTTCTG-----------------GTCCTCCGGG----------------------------------------------------------------------------------------------------------------------------------------------------------------------------------------------------------------------------------------------------------------------------------------------------------------</ns2:sequence><ns2:name>MT598287.1_Leishmania_infantum_isolate_ZK28-class13_minicircle_kinetoplast_sequence</ns2:name></ns2:Sequence><ns2:Sequence dsseqid="sq1054" id="sq1053"><ns2:sequence>------------------------------------------------------------------------------------------------------------------------------------------------------------------------------------------------------------------------AACTGGGGG-TTGGTGTAA-AATAGGGCCGGGTGTTTGGGAAATTC--GGGT----------AT-TTTGGCTGGGTCCCCTGGA-ACCCTGG-------------------GTCTGG--AGGCCTGTTTTTGC--TCGG-G-CTGGAA-TTTGTC-TTT----AATT-TT-TGGGCTTTA-ATTCTTGGAATTTGATG-T-TCTTT-GTG-GACGTT---------GGTT-G--TGGTT-GT-GG--CCGTG-GCCTGCCTTGGGCTGG-GGGG-TTTGGCTTT-T-TTCTTGG-ATGGG------TGGTGGTGG-T----------GGTTTGAGCTTTTGGGGCG-GACTG----------------AA-TGCTT-GCTG---AC--TTTGTT---G-GGATGGA----TTAATG-AGTT-G-GGGTT-------GGGGTTGTTT-A-CCTCT-TAGGGT-TGGACTTTTG-TTTTG-T-GATT----ATATATA--TTA--G----TTATAACT---AATATTGTTA--C-GC---TAGAGTA--ACC-GGT--GTAGGGAT-A---ACATAGCTT-G---------TCTCGGAA---CTATAGTT-ATAATTAT--GATAGCTGGAGTGT--GTAACCTACGACGA-GCTTC--A--TAT----AG-GTA------GTGTTATAAGTG-----ACGTTGT--TT--GTTCGT-GT-ATTTA-----TTG------CA-TATTTTT-----G--------AT---------TGTTTTCG-TT--G--CTG------TT-TATGAC------T-----TTGTGTTG--TATCTAGATTTG------ACTG--TACCTT-GCTGTTA-G----TAGTA-TCCTGAGC----TTGT---CGCTTTG-GC----GG---GA---TT-GGT---G-CTAGA-GGGTGGAAA-TTCGCTGGA-AATCTCTAAAA-TGG-----------GTG--GA---AATGGTCAAAAAACGCCGAAA--T-------TCCCAAACT------------------TTTCTG-----------------GTCCTCCGGGTA--------------------------------------------------------------------------------------------------------------------------------------------------------------------------------------------------------------------------------------------------------------------------------------------------------------</ns2:sequence><ns2:name>MT598288.1_Leishmania_infantum_isolate_ZK5-class13_minicircle_kinetoplast_sequence</ns2:name></ns2:Sequence><ns2:Sequence dsseqid="sq1056" id="sq1055"><ns2:sequence>----------------------------------------------------------------------------------------------------------------------------------------------------------------------------------------------------------------------------GGGGG-TTGGTGTAA-AATAGGGCCGGGTGTTTGGGAAATTC--GGGT----------AT-TTTGGCTGGGTCCCCTGGA-ACCCTGG-------------------GTCTGG--AGGCCTGTTTTTGC--TCGG-G-CTGGAA-TTTGTC-TTT----AATT-TT-TGGGCTTTA-ATTCTTGGAATTTGATG-T-TCTTT-GTG-GACGTT---------GGTT-G--TGGTT-GT-GG--CCGTG-GCCTGCCTTGGGCTGG-GGGG-TTTGGCTTT-T-TTCTTGG-ATGGG------TGGTGGTGG-T----------GGTTTGAGCTTTTGGGGCG-GACTG----------------AA-TGCTT-GCTG---AC--TTTGTT---G-GGATGGA----TTAATG-AGTT-G-GGGTT-------GGGGTTGTTT-A-CCTCT-TAGGGT-TGGACTTTTG-TTTTG-T-GATT----ATATATA--TTA--G----TTATAACT---AATATTGTTA--C-GC---TAGAGTA--ACC-GGT--GTAGGGAT-A---ACATAGCTT-G---------TCTCGGAA---CTATAGTT-ATAATTAT--GATAGCTGGAGTGT--GTAACCTACGACGA-GCTTC--A--TAT----AG-GTA------GTGTTATAAGTG-----ACGTTGT--TT--GTTCGT-GT-ATTTA-----TTG------CA-TATTTTT-----G--------AT---------TGTTTTCG-TT--G--CTG------TT-TATGAC------T-----TTGTGTTG--TATCTAGATTTG------ACTG--TACCTT-GCTGTTA-G----TAGTA-TCCTGAGC----TTGT---CGCTTTG-GC----GG---GA---TT-GGT---G-CTAGA-GGGTGGAAA-TTCGCTGGA-AATCTCTAAAA-TGG-----------GTG--GA---AATGGTCAAAAAACGCCGAAA--T-------TCCCAAACT------------------TTTCTG-----------------GTCCTCCGGGTA-GG-----------------------------------------------------------------------------------------------------------------------------------------------------------------------------------------------------------------------------------------------------------------------------------------------------------</ns2:sequence><ns2:name>MT598289.1_Leishmania_infantum_isolate_ZK47-class13_minicircle_kinetoplast_sequence</ns2:name></ns2:Sequence><ns2:Sequence dsseqid="sq1058" id="sq1057"><ns2:sequence>-----------------------------------------------------------------------------------------------------------------------------------------------------------------------------------------------------------------------------GGGG-TTGGTGTAAAATAGGGCCGGGTGGTTCGGGAAATTCGGGGAAATTGGACCTACC-TGGGCTGGAGTGGGCTGGA-CCCTG---------------------GTCTGG--AGGCTTGGATTTTT--ATGG-G-CTGGGT-TTGGTG--TT----GATC-GA-AAGGCTTTC-TTGCTTTG-TTTTGGT-----------GC-TTT------------G-------TTTG--GC-GT--CTTTG-TTGGGGGTTGC---C-------TTTGAGGCT-G-GTGGT-T-CTTGG------CTTTGGGAGTT-GG-TGTGTGGTGTTGG-CATTCGCTTG-----ATGG---------TTGGCTT-TGGTG-TTTTGATGGTGTTCGTTG--GGTGGCTGGCT-GCTCTTGGGGTTGGGAGGTG---AT-TCTGATCCGTG-G-GCGCG-TTAGGA-GGGGGTT-------------GTA----ACTAATA--TTA--A----TAATAAGT---TATTAGGGCT--T------TGGGGCT--TGT--TGGCCTGATGATCT---TAGTGATC---------TTAGATAGTTAT--TTAT--TA-TATATTCT--ATGTTGGTACAT-G----GAG----TATAT-AATCT--A--TAT----A--ATAC-G--TATTACTTGAATCT----ATTTTGC--AC----AGAT-TT-TTGCG-----GT-------TG-TTTGTATACTATG--------T----------TGACTA-------T--TAGT-----TT-GATAGA------ATGTC-CTTATACC--TTTCCCTTAC---------GTG--ATAGTT-ATCGGTA-C----ACCGG-AGGCCTTCT-ATGGCTG-TCGCTACA-G---G-GG---TG---TG-AGT---T-GGGATTTGGAGG-AA-AGGTTGGGG-TTGGTCGGGAA-ATA-----------GGTCAAA---AATGGTCAAAAATACCCCAAA--A-------ATCCAAACT------------------TTTCTG-----------------GTC-----------------------------------------------------------------------------------------------------------------------------------------------------------------------------------------------------------------------------------------------------------------------------------------------------------------------</ns2:sequence><ns2:name>MT598290.1_Leishmania_infantum_isolate_LIPA83-class14_minicircle_kinetoplast_sequence</ns2:name></ns2:Sequence><ns2:Sequence dsseqid="sq1060" id="sq1059"><ns2:sequence>-----------------------------------------------------------------------------------------------------------------------------------------------------------------------------------------------------------------------------GGGG-TTGGTGTAAAATAGGGCCGGGTGGTTCGGGAAATTCGGGGAAATTGGACCTACC-TGGGCTGGAGTGGGCTGGA-CCCTG---------------------GTCTGG--AGGCTTGGATTTTT--ATGG-G-CTGGGT-TTGGTG--TT----GATC-GA-AAGGCTTTC-TTGCTTTG-TTTTGGT-----------GC-TTT------------G-------TTTG--GC-GT--CTTTG-TTGGGGGTTGC---C-------TTTGAGGCT-G-GTGGT-T-CTTGG------CTTTGGGAGTT-GG-TGTGTGGTGTTGG-CATTCGCTTG-----ATGG---------TTGGCTT-TGGTG-TTTTGATGGTGTTCGTTG--GGTGGCTGGCT-GCTCTTGGGGTTGGGAGGTG---AT-TCTGATCCGTG-G-GCGCG-TTAGGA-GGGGGTT-------------GTA----ACTAATA--TTA--A----TAATAAGT---TATTAGGGCT--T------TGGGGCT--TGT--TGGCCTGATGATCT---TAGTGATC---------TTAGATAGTTAT--TTAT--TA-TATATTCT--ATGTTGGTACAT-G----GAG----TATAT-AATCT--A--TAT----A--ATAC-G--TATTACTTGAATCT----ATTTTGC--AC----AGAT-TT-TTGCG-----GT-------TG-TTTGTATACTATG--------T----------TGACTA-------T--TAGT-----TT-GATAGA------ATGTC-CTTATACC--TTTCCCTTAC---------GTG--ATAGTT-ATCGGTA-C----ACCGG-AGGCCTTCT-ATGGCTG-TCGCTACA-G---G-GG---TG---TG-AGT---T-GGGATTTGGAGG-AA-AGGTTGGGG-TTGGTCGGGAA-ATA-----------GGTCAAA---AATGGTCAAAAATACCCCAAA--A-------ATCCAAACT------------------TTTCTG-----------------GTCCTCCGGGT---------------------------------------------------------------------------------------------------------------------------------------------------------------------------------------------------------------------------------------------------------------------------------------------------------------</ns2:sequence><ns2:name>MT598291.1_Leishmania_infantum_isolate_ZK25-class14_minicircle_kinetoplast_sequence</ns2:name></ns2:Sequence><ns2:Sequence dsseqid="sq1062" id="sq1061"><ns2:sequence>----------------------------------------------------------------------------------------------------------------------------------------------------------------------------------------------------------------------------------TTGGTGTAAAATAGGGCCGGGTGGTCGGAGAAATTCGGAGAAATTGGACCTCCC-TGGGCTGGAGTGGGTGGGA-CCCTG---------------------GTCTGG--AGGCTTGAATTTTT--ATGG-G-CTGGGT-TTGGTG--TT----GGTC-GA-AAGGCTTTC-TTGCTTTG-TTTTGAT-----------GC-TTT------------G-------TTTG--GC-GT--CTTTG-TTGG-GGTTGC---C-------TTTGAGGCT-G-GTGGT-T-CTTGG------CTTTGGGGGTT-GG-TGTGTGGTGTTGG-CATTCGCTTG-----ATGG---------TTGGCTT-TGACG-TTTTGATGATGCTCGTTG--GGTGGCTGGCT-GCTCTTGGGGTTGGGAGGTG---AT-TCTGGTCCGTG-G-GCGCG-TTAGGA-GGGGGTT-------------GTA----ACTAATA--TTA--A----TAATAAGT---TATTAGGGCT--T------TGGGGCT--TGT--TGGCCTGATGATCT---TAGTGATC---------TTAGATAGTTAT--TTAT--TA-TATATTCT--ATGTTGGTACAT-G----GAG----TATAT-AATCT--A--TAT----A--ATAC-G--TATTACTTGAATCT----ATTTTGC--AC----AGAT-TT-TTGCG-----GT-------TG-TTTGTATACTATG--------T----------TGACTA-------T--TAGT-----TT-GATAGA------ATGTACCTTATACC--TTTCCCTTAC---------GTG--ATAGTT-ATCGGTA-C----ACCGG-AGGCCTTCT-ATGGCTG-TCGCTGCA-G---G-GG---TG---TG-AGT---T-GGGGTTTGGAGGGGA-AGGTTGGGG-TTGGTCGGGAA-ATA-----------GGTCAAA---AATGGTCAAAAATACCCCAAA--A-------ATCCAAACT------------------TTTCTG-----------------GTCCTCCG------------------------------------------------------------------------------------------------------------------------------------------------------------------------------------------------------------------------------------------------------------------------------------------------------------------</ns2:sequence><ns2:name>MT598292.1_Leishmania_infantum_isolate_ZK28-class14_minicircle_kinetoplast_sequence</ns2:name></ns2:Sequence><ns2:Sequence dsseqid="sq1064" id="sq1063"><ns2:sequence>-----------------------------------------------------------------------------------------------------------------------------------------------------------------------------------------------------------------------------GGGG-TTGGTGTAAAATAGGGCCGGGTGGTTCGGGAAATTCGGGGAAATTGGACCTACC-TGGGCTGGAGTGGGCTGGA-CCCTG---------------------GTCTGG--AGGCTTGGATTTTT--ATGG-G-CTGGGT-TTGGTG--TT----GATC-GA-AAGGCTTTC-TTGCTTTG-TTTTGGT-----------GC-TTT------------G-------TTTG--GC-GT--CTTTG-TTGGGGGTTGC---C-------TTTGAGGCT-G-GTGGT-T-CTTGG------CTTTGGGAGTA-GG-TGTGTGGTGTTGG-CATTCGCTTG-----ATGG---------TTGGCTT-TGGTG-TTTTGATGGTGTTCGTTG--GGTGGCTGGCT-GCTCTTGGGGTTGGGAGGTG---AT-TCTGATCCGTG-G-GCGCG-TTAGGA-GGGGGTT-------------GTA----ACTAATA--TTA--A----TAATAAGT---TATTAGGGCT--T------TGGGGCT--TGT--TGGCCTGATGATCT---TAGTGATC---------TTAGATAGTTAT--TTAT--TA-TATATTCT--ACGTTGGTACAT-G----GAG----TATAT-AATCT--A--TAT----A--ATAC-G--TATTACTTGAATCT----ATTTTGC--AC----AGAT-TT-TTGCG-----GT-------TG-TTTGTATACTATG--------T----------TGACTA-------T--TAGT-----TT-GATAGA------ATGTC-CTTATACC--TTTCCCTTAC---------GTG--ATAGTT-ATCGGTA-C----ACCGG-AGGCCTTCT-ATGGCTG-TCGCTACA-G---G-GG---TG---TG-AGT---T-GGGATTTGGAGG-AA-AGGTTGGGG-TTGGTCGGGAA-ATA-----------GGTCAAA---AATGGTCAAAAATACCCCAAA--A-------ATCCAAACT------------------TTTCTG-----------------GTCCTCCGG-----------------------------------------------------------------------------------------------------------------------------------------------------------------------------------------------------------------------------------------------------------------------------------------------------------------</ns2:sequence><ns2:name>MT598293.1_Leishmania_infantum_isolate_ZK5-class14_minicircle_kinetoplast_sequence</ns2:name></ns2:Sequence><ns2:Sequence dsseqid="sq1066" id="sq1065"><ns2:sequence>-----------------------------------------------------------------------------------------------------------------------------------------------------------------------------------------------------------------------------GGGG-TTGGTGTAAAATAGGGCCGGGTGGTTCGGGAAATTCGGGGAAATTGGACCTACC-TGGGCTGGAGTGGGCTGGA-CCCTG---------------------GTCTGG--AGGCTTGGATTTTT--ATGG-G-CTGGGT-TTGGTG--TT----GATC-GA-AAGGCTTTC-TTGCTTTG-TTTTGGT-----------GC-TTT------------G-------TTTG--GC-GT--CTTTG-TTGGGGGTTGC---C-------TTTGAGGCT-G-GTGGT-T-CTTGG------CTTTGGGAGTT-GG-TGTGTGGTGTTGG-CATTCGCTTG-----ATGG---------TTGGCTT-TGGTG-TTTTGATGGTGTTCGTTG--GGTGGCTGGCT-GCTCTTGGGGTTGGGAGGTG---AT-TCTGATCCGTG-G--CGCG-TTAGGA-GGGGGTT-------------GTA----ACTAATA--TTA--A----TAATAAGT---TATTAGGGCT--T------TGGGGCT--TGT--TGGCCTGATGATCT---TAGTGATC---------TTAGATAGTTAT--TTAT--TA-TATATTCT--ATGTTGGTACAT-G----GAG----TATAT-AATCT--A--TAT----A--ATAC-G--TATTACTTGAATCT----ATTTTGC--AC----AGAT-TT-TTGCG-----GT-------TG-TTTGTATACTATG--------T----------TGACTA-------T--TAGT-----TT-GATAGA------ATGTC-CTTATACC--TTTCCCTTAC---------GTG--ATAGTT-ATCGGTA-C----ACCGG-AGGCCTTCT-ATGGCTG-TCGCTACA-G---G-GG---TG---TG-AGT---T-GGGATTTGGAGG-AA-AGGTTGGGG-TTGGTCGGGAA-ATA-----------GGTCAAA---AATGGTCAAAAATACCCCAAA--A-------ATCCAAACT------------------TTTCTG-----------------GTCCTC--------------------------------------------------------------------------------------------------------------------------------------------------------------------------------------------------------------------------------------------------------------------------------------------------------------------</ns2:sequence><ns2:name>MT598294.1_Leishmania_infantum_isolate_ZK47-class14_minicircle_kinetoplast_sequence</ns2:name></ns2:Sequence><ns2:Sequence dsseqid="sq1068" id="sq1067"><ns2:sequence>----------------------------------------------------------------------------------------------------------------------------------------------------------------------------------------------------------------------------------------------------------------------------------------------------------------------------------------------------------------------------------------------------------------------------------------------------------------------------C--CTACC-CGG--A--GG---A----CCA-GAAAAGTTT-GGAAAATTT-GGCT-------ATTTTTG-----------CCCATTTTTTAGAATTTTGACA----CCCTC-C------CACACGC-CACAC-GGCTTAAAT--TT-------------T-ATAAATTT--C-ACC---CCCAAT---TA-AGTGGCAACTG-C-AT---AAAG------C-CACAGG-TACAC-A-TA-CGA-GAGTATTACATT------------CTAC---A--CAGCACA--GTCTAATCACAGTCA-AATAT-AGAACACGAATCA---TA-----------------GACAAATAAGC-GTAT-ATAGAC--TAG---TATTTATGTAAT-GT-AGGACATTTATA----AACT-AT--TAC----CTAT--A-AACTAT-AAATATAAAC----TAATCAT--A-G-CGGAGG-AC--CCGA-A--ACCCTAG-GGTT-ACC--AAC----A--------C----------CTTA--CC-C--------CT----ATA-ACTAAT------AATCAATATTAAAG--AGGCAGGTGT-C------CAGA--CC-CCT-TATTAC-------CCTCC-ATCACCTCT-TAACA---CCCTAAAC-CC-ATAA--ACTC-TAAAACCT---AGGTAGC-CCAGTTTAAGCCACCGAGC-CCATCTACCC--GCA-----------C-TCCAC---CGCC--TCCAAG---------------------CACATCC-------ACTTAAC-ACCCAGAACGCC-TCCAACCCAGCCAACCC-AGTCCAA-AAA-GCCAGCACAC-GCGC-----AAAAGCAGCCAGC--CAAGGCCGAATCCA-ATCC-AAAACTC-C---AGCCACCCCAA---AA---------T-ACGCCAGGACCCACGG---------TCTCGAG------CCAATCCAGCCCA-TGGA-AGCCCATTTCCGGCCACCACCCGGCCCTATTTTACAC-CAACC-------------------------------------------------------------------------------------------------------</ns2:sequence><ns2:name>MT598295.1_Leishmania_infantum_isolate_LIPA60-class15_minicircle_kinetoplast_sequence</ns2:name></ns2:Sequence><ns2:Sequence dsseqid="sq1070" id="sq1069"><ns2:sequence>--------------------------------------------------------------------------------------------------------------------------------------------------------------------------------------------------------------------------------------------------------------------------------------------------------------------------------------------------------------------------------------------------------------------------------------------------------------------------------TACC-CGG--A--GG---A----CCA-GAAAAGTTT-GGAAAATTT-GGCT-------ATTTTTG-----------CCCATTTTTTAGAATTTTGACA----CCCTC-C------CACACGC-CACAC-GGCTTAAAT--TT-------------T-ATAAATTT--C-ACC---CCCAAT---TA-AGTGGCAACTG-C-AT---AAAG------C-CACAGG-TACAC-A-TA-CGA-GAGTATTACATT------------CTAC---A--CAGCACA--GTCTAATCACAGTCA-AATAT-AGAACACGAATCA---TA-----------------GACAAATAAGC-GTAT-ATAGAC--TAG---TATTTATGTAAT-GT-AGGACATTTATA----AACT-AT--TAC----CTAT--A-AACTAT-AAATATAAAC----TAATCAT--A-G-CGGAGG-AC--CCGA-A--ACCCTAG-GGTT-ACC--AAC----A--------C----------CTTA--CC-C--------CT----ATA-ACTAAT------AATCAATATTAAAG--AGGCAGGTGT-C------CAGA--CC-CCT-TATTAC-------CCTCC-ATCACCTCT-TAACA---CCCTAAAC-CC-ATAA--ACTC-TAAAACCT---AGGTAGC-CCAGTTTAAGCCACCGAGC-CCATCTACCC--GCA-----------C-TCCAC---CGCC--TCCAAG---------------------CACATCC-------ACTTAAC-ACCCAGAACGCC-TCCAACCCAGCCAAC-C-AGTCCAA-AAA-GCCAGCACAC-GCGC-----AAAAGCAGCCAGC--CAAGGCCGAATCCA-ATCC-AAAACTC-C---AGCCACCCCAA---AA---------T-ACGCCAGGACCCACGG---------TCTCGAG------CCAATCCAGCCCA-TGGA-AGCCCATTTCCGGCCACCACCCGGCCCTATTTTACAC-CAACC-------------------------------------------------------------------------------------------------------</ns2:sequence><ns2:name>MT598296.1_Leishmania_infantum_isolate_LIPA83-class15_minicircle_kinetoplast_sequence</ns2:name></ns2:Sequence><ns2:Sequence dsseqid="sq1072" id="sq1071"><ns2:sequence>-------------------------------------------------------------------------------------------------------------------------------------------------------------------------------------------------------------------------------------------------------------------------------------------------------------------------------------------------------------------------------------------------------------------------------------------------------------------------------CTACC-CGG--A--GG---A----CCA-GAAAAGTTT-GGAATTTTG-GGCT-------ATTTTTG-----------GCCATTTTTTAGAATTTTGACA----CCCAT-C------CGTACGC-CACAC-GGCTTAAAT--TT-------------T-ATAAATCC--C-ACT---CCAATT---AA-GTGGCAACTGC-A-CA---GAGC------C-ACCAGG-TACAT-A-TA-CGA-GAGTATTACATT------------CTAC---A--CAGCACA--GTCTAATTATAGCCA-AATAT-AGAACACGAATCA---TA-----------------GACAAATAAGC-GTAT-ATAGAC--TAG---TATTTATGTAAT-GT-AGGATATTTATA----AACT-AT--TAC----CTAT--A-AACTAT-AAATATAAAC----TAATTAT--A-G-CGGAGG-AC--CCGA-A--ACCCTAG-GGTT-ATC--AAC----A--------C----------CTTA--CC-CGC-----CCT----ATA-ACTAAT------AATCAATATTAAAG--AGGCAGGTGT-C------CAGA--CC-CCT-TATTACC------CCTCC-ATCACCCCT-TAACA---CCCTAAAC-CC-ATAA--ACTC-TAAAACCT---AGGTAAC-CCAGCACAAGCCACCGAAC-CCATCTATTT--ACA-----------C-CCCAC---CCCC--TCCAAG---------------------TGCATCC-------ACTTAAC-ACCAGAACGCCT-CCAACCCAGCCAACCCA-GCTCCAA-AAG-CCCAGCACAC-GCAT-----AAAAGCAGCCACC--CAAGGCAGAATCCA-GTCC-AAAACCC-C---AGCCACCTCCAAAAGT---------A-CGCCCAGAACCCACGC---------TCTCGAG------CCAATCCAGCCCA-GGGA-AGCTCATTTTCGACCACCACCCGGCCCTATTTTACAC-CAACC-------------------------------------------------------------------------------------------------------</ns2:sequence><ns2:name>MT598297.1_Leishmania_infantum_isolate_ZK28-class15_minicircle_kinetoplast_sequence</ns2:name></ns2:Sequence><ns2:Sequence dsseqid="sq1074" id="sq1073"><ns2:sequence>-----------------------------------------------------------------------------------------------------------------------------------------------------------------------------------------------------------------------------------------------------------------------------------------------------------------------------------------------------------------------------------------------------------------------------------------------------------------------------------C-CGG--A--GG---A----CCA-GAAAAGTTT-GGAAAATTT-GGCT-------ATTTTTG-----------CCCATTTTTTAGAATTTTGACA----C--CC-C------CACACGC-CACAC-GGCTTAAAT--TT-------------T-ATAAATTT--C-ACC---CCCAAT---TA-AGTGGCAACTG-C-AT---AAAG------C-CACAGG-TACAC-A-TA-CGA-GAGTATTACATT------------CTAC---A--CAGCACA--GTCTAATCACAGTCA-AATAT-AGAACACGAATCA---TA-----------------GACAAATAAGC-GTAT-ATAGAC--TAG---TATTTATGTAAT-GT-AGGACATTTATA----AACT-AT--TAC----CTAT--A-AACTAT-AAATATAAAC----TAATCAT--A-G-CGGAGG-AC--CCGA-A--ACCCTAG-GGTT-ACC--AAC----A--------C----------CTTA--CC-C--------CT----ATA-ACTAAT------AATCAATATTAAAG--AGGCAGGTGT-C------CAGA--CC-CCT-TATTAC-------CCTCC-ATCACCTCT-TAACA---CCCTAAAC-CC-ATAA--ACTC-TAAAACCT---AGGTAGC-CCAGTTTAAGCCACCGAGC-CCATCTACCC--GCA-----------C-TCCAC---CGCC--TCCAAG---------------------CACATCC-------ACTTAAC-ACCCAGAACGCC-TCCAACCCAGCCAACCC-AGTCCAA-AAA-GCCAGCACAC-GCGC-----AAAAGCAGCCAGC--CAAGGCCGAATCCA-ATCC-AAAACTC-C---AGCCACCCCAA---AA---------T-ACGCCAGGACCCACGG---------TCTCGAG------CCAATCCAGCCCA-TGGA-AGCCCATTTCCGGCCACCACCCGGCCCTATTTTACAC-CAACCC------------------------------------------------------------------------------------------------------</ns2:sequence><ns2:name>MT598298.1_Leishmania_infantum_isolate_ZK25-class15_minicircle_kinetoplast_sequence</ns2:name></ns2:Sequence><ns2:Sequence dsseqid="sq1076" id="sq1075"><ns2:sequence>--------------------------------------------------------------------------------------------------------------------------------------------------------------------------------------------------------------------------------------------------------------------------------------------------------------------------------------------------------------------------------------------------------------------------------------------------------------------------------TACC-CGG--A--GG---A----CCA-GAAAAGTTT-GGAAAATTT-GGCT-------ATTTTTG-----------CCCATTTTTTAGAATTTTGACA----CCCTC-C------CACACGC-CACAC-GGCTTAAAT--TT-------------T-ATAAATTT--C-ACC---CCCAAT---TA-AGTGGCAACTG-C-AT---AAAG------C-CACAGG-TACAC-A-TA-CGA-GAGTATTACATT------------CTAC---A--CAGCACA--GTCTAATCACAGTCA-AATAT-AGAACACGAATCA---TA-----------------GACAAATAAGC-GTAT-ATAGAC--TAG---TATTTATGTAAT-GT-AGGACATTTATA----AACT-AT--TAC----CTAT--A-AACTAT-AAATATAAAC----TAATCAT--A-G-CGGAGG-AC--CCGA-A--ACCCTAG-GGTT-ACC--AAC----A--------C----------CTTA--CC-C--------CT----ATA-ACTAAT------AATCAATATTAAAG--AGGCAGGTGT-C------CAGA--CC-CCT-TATTAC-------CCTCC-ATCACCTCT-TAACA---CCCTAAAC-CC-ATAA--ACTC-TAAAACCT---AGGTAGC-CCAGTTTAAGCCACCGAGC-CCATCTACCC--ACA-----------C-TCCAC---CGCC--TCCAAG---------------------CACATCC-------ATTTAAC-ACCCAGAACGCC-TCCAACCCAGCCAACCC-GGTCCAA-AAA-GCCAGCACAC-GCGC-----AAAAGCAGCCAGC--CAAGGCCGAGTCCA-ATCC-AAAACTC-C---AGCCACCCCAA---AA---------T-ACGCCAGGACCCACGG---------TCTCGAG------CCAATCCAGCCCA-TGGA-AGCCCATTTCCGGCCACCACCCGGCCCTATTTTACAC-CAACCC------------------------------------------------------------------------------------------------------</ns2:sequence><ns2:name>MT598299.1_Leishmania_infantum_isolate_ZK43-class15_minicircle_kinetoplast_sequence</ns2:name></ns2:Sequence><ns2:Sequence dsseqid="sq1078" id="sq1077"><ns2:sequence>-------------------------------------------------------------------------------------------------------------------------------------------------------------------------------------------------------------------------------------------------------------------------------------------------------------------------------------------------------------------------------------------------------------------------------------------------------------------------C-CC--CTACC-CGG--A--GG---A----CCA-GAAAAGTTT-GGAAAATTT-GGCT-------ATTTTTG-----------CCCATTTTTTAGAATTTTGACA----CC-CC-C------CACACGC-CACAC-GGCTTAAAT--TT-------------T-ATAAATTT--C-ACC---CCCAAT---TA-AGTGGCAACTG-C-AT---AAAG------C-CACAGG-TACAC-A-TA-CGA-GAGTATTACATT------------CTAC---A--CAGCACA--GTCTAATCACAGTCA-AATAT-AGAACACGAATCA---TA-----------------GACAAATAAGC-GTAT-ATAGAC--TAG---TATTTATGTAAT-GT-AGGACATTTATA----AACT-AT--TAC----CTAT--A-AACTAT-AAATATAAAC----TAATCAT--A-G-CGGAGG-AC--CCGA-A--ACCCTAG-GGTT-ACC--AAC----A--------C----------CTTA--CC-C--------CT----ATA-ACTAAT------AATCAATATTAAAG--AGGCAGGTGT-C------CAGA--CC-CCT-TATTAC-------CCTCC-ATCACCTCT-TAACA---CCCTAAAC-CC-ATAA--ACTC-TAAAACCT---AGGTAGC-CCAGTTTAAGCCACCGAGC-CCATCTACCC--GCA-----------C-TCCAC---CGCC--TCCAAG---------------------CACATCC-------ACTTAAC-ACCCAGAACGCC-TCCAACCCAGCCAACCC-AGTCCAA-AAA-GCCAGCACAC-GCGC-----AAAAGCAGCCAGC--CAAGGCCGAATCCA-ATCC-AAAACTC-C---AGCCACCCCAA---AA---------T-ACGCCAGGACCCACGG---------TCTCGAG------CCAATCCAGCCCA-TGGA-AGCCCATTTCCGGCCACCACCCGGCCCTATTTTACAC-CAACCC------------------------------------------------------------------------------------------------------</ns2:sequence><ns2:name>MT598300.1_Leishmania_infantum_isolate_ZK47-class15_minicircle_kinetoplast_sequence</ns2:name></ns2:Sequence><ns2:Sequence dsseqid="sq1080" id="sq1079"><ns2:sequence>---------------------------------------------------------------------------------------------------------------------------------------------------------------------------------------------------------------------------------------------------------------------------------------------------------------------------------------------------------------------------------------------------------------------------------------------T-----------TTCGC-A--GA-AC-GC-CC--CTACC-CAA--A--GG---A----CCA-GAAAAGTTT-GGGAATTTC-CCCC-------ATTTTTC-----------GGGAT-TTTTCGGGGTTTTTCG----GATTT-T------CACTCAT-ATTCC-AACCACCAG--CA-------------G-GCTTCAG---C-CAA---CATATA---AA-C----GTAGCG-A-GG---AAGTA---TCA-TGTCTG-TAAAG----ATATT-ATACTAGCTACA------------CCAT---CT-ACATACT--CACAAATAGGCTACAATACAATACAATAAAAAAGA---TCGTAAATT-AGA------GAGTAGAAATA-TTGC-GCACGT--TAT---ATCTACA--------------GGTTGAG----TTAT-CA--TAA----ATAATAT-AA-------T----AAC----TACAAAT--A-A-CTAGTC-TA--CCCA-C--GCTATCG-TATC-CCC--TA--T-TG--------A----------AATACCCC-TAA-----TAC----CAT-ATTTAA------TATATAACTTATTC--TGTATATCAA-A------CCTA--TG-CTC-ACTACCA-T----CTCAA-TCT-CAA-A-CACCA-C-CACCACAT-CCAAT-GAAACCA-AGTCAGTG---TCGGAAA-CTAA-------------TC-CATAAAGAAC--A-C-----------C-ATA------CCA--TCAAACGCAGCCCGC--ATCTAA-AACCAGCCAC-------CACCC---GGCTCAAGGCA--ACCACGAGGA--------CCAAACA-CAC-CCCAAAACCA-CCAA-----TATCCAACAAATT--TAAGTCAGAATTCAATATT-TAAATTT-----AGAAACCACCAAAACA---------G-TGCACTAGGAGGCCAGTTTCAGCCCAATCCAA------CTCAGGGAGGCCA-ATTTCCCCCGAATTTCCCCGGACCACCCGGCCTATTTTACAC-CAACCCCCAGTTTCC---------------------------------------------------------------------------------------------</ns2:sequence><ns2:name>MT598301.1_Leishmania_infantum_isolate_ZK25-class16_minicircle_kinetoplast_sequence</ns2:name></ns2:Sequence><ns2:Sequence dsseqid="sq1082" id="sq1081"><ns2:sequence>----------------------------------------------------------------------------------------------------------------------------------------------------------------------------------------------------------------------------------------------------C-GGG----------------------------------------------------------------------------------------------------------------------------------G------------TTTC-TGCACCCAT-T-----------TT--TCC-GAT-----------TTCGC-A--GA-AC-GC-CC--CTACC-CAA--A--GG---A----CCA-GAAAAGTTT-GGGAATTTC-CCCC-------ATTTTTC-----------GGGAT-TTTTCGGGGTTTTTCG----GATTT-T------CACTCAT-ATTCC-AACCACCAG--CA-------------G-GCTTCAG---C-CAA---CATATA---AA-C----GTAGCG-A-GG---AAGTA---TCA-TGTCTG-TAAAG----ATATT-ATACTAGCTACA------------CCAT---CT-ACATACT--CACAAATAGGCTACAATACAATACAATAAAAAAGA---TCGTAAATT-AGA------GAGTAGAAATA-TTGC-GCACGT--TAT---ACCCACA--------------GGTTGAG----TTAT-CA--TAA----ATAATAT-AA-------T----AAC----TACAAAT--A-A-CTAGTC-TA--CCTA-C--GCTATCG-TATC-CCC--TA--T-TG--------A----------AATACCCC-TAA-----TAC----CAT-ATTTAA------TATATAACTTATTC--TGTATATCAA-A------CCTA--TG-CTC-ACTATCA-T----CTCAA-TCT-CAA-A-CACCA-C-CACCACAT-CCAAT-GAAACCA-AGTCAGTG---TCGGAAA-CTAA-------------TC-CATAAAGAAC--ACC-----------C-ATA------CCA--TCAAACGCAGCCCGC--ATCTAA-AACCAGCCAC-------CACCC---GGCTCAAGGCA--ACCACGAGGA--------CCAAACA-CAC-CCCAAAACCA-CCAA-----TATCCAACAAATT--TAAGTCAGAATTCAATATT-TAAATTT-----AGAAACCACCAAAACA---------G-TGCACTAGGAGGCCAGTTTCAGCCCAATCCAA------CTCAGGGAGGCCA-ATTTCCCCCGAATTTCCCCGGACCACCCGGCCTATTTTACAC-CAACCCCCAGTTTCC---------------------------------------------------------------------------------------------</ns2:sequence><ns2:name>MT598302.1_Leishmania_infantum_isolate_ZK43-class16_minicircle_kinetoplast_sequence</ns2:name></ns2:Sequence><ns2:Sequence dsseqid="sq1084" id="sq1083"><ns2:sequence>-----------------------------------------------------------------------------------------------------------------------------------------------------------------------------------------------------------------------------------------------------------------------------------------------------------------------------------------------------------------------------------------------------------------------------------------------------------CGC-A--GA-AC-GC-CC--CTACC-CAA--A--GG---A----CCA-GAAAAGTTT-GGGAATTTC-CCCC-------ATTTTTC-----------GGGAT-TTTTCGGGGTTTTTCG----GATTT-T------CACTCAT-ATTCC-AACCACCAG--CA-------------G-GCTTCAG---C-CAA---CATATA---AA-C----GTAGCG-A-GG---AAGTA---TCA-TGTCTG-TAAAG----ATATT-ATACTAGCTACA------------CCAT---CT-ACATACT--CACAAATAGGCTACAATACAATACAATAAAAAAGA---TCGTAAATT-AGA------GAGTAGAAATA-TTGC-GCACGT--TAT---ATCTACA--------------GGTTGAG----TTAT-CA--TAA----ATAATAT-AA-------T----AAC----TACAAAT--A-A-CTAGTC-TA--CCTA-C--GCTATCG-TATC-C-C--TA--T-TG--------A----------AATACCCC-TAA-----TAC----CAT-ATTTAA------TATATAACTTATTC--TGTATATCAA-A------CCTA--TG-CTC-ACTACCA-T----CTCAA-TCT-CAA-A-CACCA-C-CACCACAT-CCAAT-GAAACCA-AGTCAGTG---TCGGAAA-CTAA-------------TC-CATAAAGAAC--ACC-----------C-ATA------CCA--TCAAACGCAGCCCGC--ATCTAA-AACCAGCCAC-------CACCC---GGCTCAAGGCA--ACCACGAGGA--------CCAAACA-CAC-CCCAAAACCA-CCAA-----TATCCAAAAAATT--TAAGTCAGAATTCAATATT-TAAATTT-----AGAAACCACCAAAACA---------G-TGCACTAGGAGGCCAGTTTCAGCCCAATCCAA------CTCAGGGAGGCCA-ATTTCCCCCGAATTTCCCCGGACCACCCGGCCTATTTTACAC-CAACCCCCAGTTCCCCGCCC----------------------------------------------------------------------------------------</ns2:sequence><ns2:name>MT598303.1_Leishmania_infantum_isolate_LIPA60-class16_minicircle_kinetoplast_sequence</ns2:name></ns2:Sequence><ns2:Sequence dsseqid="sq1086" id="sq1085"><ns2:sequence>--------------------------------------------------------------------------------------------------------------------------------------------------------------------------------------------------------------------------------------------------------------------------------------------------------------------------------------------------------------------------------------------------------------GCACCCAT-T-----------TT--TCC-GAT-----------TTCGC-A--GA-AC-GC-CC--CTACC-CAA--A--GG---A----CCA-GAAAAGTTT-GGGAATTTC-CTCC-------ATTTTTC-----------GGGAT-TTTTCGGGGTTTTTCG----GATTT-T------CACTCAT-ATTCC-AACCACCAG--CA-------------G-GCTTCAG---C-CAA---CATATA---AA-C----GTAGCG-A-GG---AAGTA---TCA-TGTCTG-TAAAG----ATATT-ATACTAGCTACA------------CCAT---CT-ACATACT--CACAAATAGGCTACAATACAATACAATAAAAAAGA---TCGTAAATT-AGA------GAGTAGAAATA-TTGC-GCACGT--TAT---ATCTACA--------------GGTTGAG----TTAT-CA--TAA----ATAATAT-AA-------T----AAC----TACAAAT--A-A-CTAGTC-TA--CCTA-C--GCTATCG-TATC-CCC--TA--T-TG--------A----------AATACCCC-TAA-----TAC----CAT-ATTTAA------TATATAACTTATTC--TGTATATCAA-A------CCTA--TG-CTC-ACTATCA-T----CTCAA-TCT-CAA-A-CACCA-C-CACCACAT-CCAAT-GAAACCA-AGTCAGTG---TCGGAAA-CTAA-------------TC-CATAAAGAAC--ACC-----------C-ATA------CCA--TCAAACGCAGCCCGC--ATCTAA-AACCAGCCAC-------CACCC---GGCTCAAGGCA--ACCACGAGGA--------CCAAACA-CAC-CCCAAAACCA-CCAA-----TATCCAACAAATT--TAAGTCAGAATTCAATATT-TAAATTT-----AGAAACCACCAAAACA---------G-TGCACTAGGAGGCCAGTTTCAGCCCAATCCAA------CTCAGGGAGGCCA-ATTTCCCCCGAATTTCCCCGGACCACCCGGCCTATTTTACAC-CAACCCCCAGTTTCCCG-------------------------------------------------------------------------------------------</ns2:sequence><ns2:name>MT598304.1_Leishmania_infantum_isolate_LIPA83-class16_minicircle_kinetoplast_sequence</ns2:name></ns2:Sequence><ns2:Sequence dsseqid="sq1088" id="sq1087"><ns2:sequence>----------------------------------------------------------------------------------------------------------------------------------------------------------------------------------------------------------------------------------------------------------------------------------------------------------------------------------------------------------------------------------------------------------------------------------------------------------------------------C--CTACC-CGG--A--GG---A----CCA-GAAAAGTTT-GGGAATTTC-CCCC-------ATTTTTC-----------GGGAT-TTTTCGGGATTTTTCG----GATTT-T------CACTCAT-GTCCC-AACCACCAA--CA-------------G-GCTTCAG---C-CAA---CATATA---AA-C----GTAGCG-A-GG---AAGTA---TCA-TGTCTG-TAAAG----ATATT-ATACTAGCTACA------------CCAT---CT-ATACACT--CACAAATAGGCTACAATACAATACAATAAAAAAGA---TCGTAAATT-AGA------GAGTAGAAATA-TCAT-GCACGT--TAT---GTCTATA--------------GGTTGAG----TTAT-CA--TAA----ATAATAT-AA-------T----AAC----TACAAAT--A-A-CTAGTC-TA--CCTA-C--GCTACCG-TATC-CCC--TA--T-TG--------A----------AATGCCCC-TAA-----TAC----TAT-ATTTAA------TATATAACTTATTC--TGTATATCAA-A------CCTA--TG-CCC-ACTATCA-T----CTCAT-TCC-CAA-A-CACCA-C-CACCACAT-CCAAT-GAAACCA-AGTCAGTG---TCGAAAA-CCAA-------------TC-CATAAAGAAC--ACC-----------C-ATG------CCA--TCAAACGCAGCCCGC--ATCTAA-AACCAGCCAC-------CACCC---GGCTCAAGGCA--ACCACGAGGA--------CCAGACA-CAC-CCCAAAACCA-CCAA-----TATCCAGCAAATT--TAAGTCAGAATTCAATATC-TAAATTT-----AGAAACCACCAAAACA---------G-CGCACTAGGAGGCCAGTTTCAGCCCAATCCAA------CTCAGGGAGGCCA-ATTTCCCCCGAATTTCCCGGACCACCCGGCCCTATTTTACAC-CAACCC------------------------------------------------------------------------------------------------------</ns2:sequence><ns2:name>MT598305.1_Leishmania_infantum_isolate_ZK28-class16_minicircle_kinetoplast_sequence</ns2:name></ns2:Sequence><ns2:Sequence dsseqid="sq1090" id="sq1089"><ns2:sequence>------------------------------------------------------------------------------------------------------------------------------------------------------------------------------------------------------------------------------------------------------------------------------------------------------------------------------------------------------------------------------------------------------------------------------------------------------------GC-A--GA-AC-GC-CC--CTACC-CAA--A--GG---A----CCA-GAAAAGTTT-GGGAATTTC-CTCC-------ATTTTTC-----------GGGAT-TTTTCGGGGTTTTTCG----GATTT-T------CACTCAT-ATTCC-AACCACCAG--CA-------------G-GCTTCAG---C-CAA---CATATA---AA-C----GTAGCG-A-GG---AAGTA---TCA-TGTCTG-TAAAG----ATATT-ATACTAGCTACA------------CCAT---CT-ACATACT--CACAAATAGGCTACAATACAATACAATAAAAAAGA---TCGTAAATT-AGA------GAGTAGAAATA-TTGC-GCACGT--TAT---ATCTACA--------------GGTTGAG----TTAT-CA--TAA----ATAATAT-AA-------T----AAC----TACAAAT--A-A-CTAGTC-TA--CCTA-C--GCTATCG-TATC-CCC--TA--T-TG--------A----------AATACCCC-TAA-----TAC----CAT-ATTTAA------TATATAACTTATTC--TGTATATCAA-A------CCTA--TG-CTC-ACTATCA-T----CTCAA-TCT-CAA-A-CACCA-C-CACCACAT-CCAAT-GAAACCA-AGTCAGTG---TCGGAAA-CTAA-------------TC-CATAAAGAAC--ACC-----------C-ATA------CCA--TCAAACGCAGCCCGC--ATCTAA-AACCAGCCAC-------CACCC---GGCTCAAGGCA--ACCACGAGGA--------CCAAACA-CAC-CCCAAAACCA-CCAA-----TATCCAACAAATT--TAAGTCAGAATTCAATATT-TAAATTT-----AGAAACCACCAAAACA---------G-TGCACTAGGAGGCCAGTTTCAGCCCAATCCAA------CTCAGGGAGGCCA-ATTTCCCCCGAATTTCCCCGGACCACCCGGCCTATTTTACAC-CAACCCCCAGTTTCC---------------------------------------------------------------------------------------------</ns2:sequence><ns2:name>MT598306.1_Leishmania_infantum_isolate_ZK5-class16_minicircle_kinetoplast_sequence</ns2:name></ns2:Sequence><ns2:Sequence dsseqid="sq1092" id="sq1091"><ns2:sequence>----------------------------------------------------------------------------------------------------------------------------------------------------------------------------------------------------------------------------------------------------------------------------------------------------------------------------------------------------------------------------------------------------------------------------------------CC-GAT-----------TTCGC-A--GA-AC-GC-CC--CTACC-CAA--A--GG---A----CCA-GAAAAGTTT-GGGAATTTC-CCCC-------ATTTTTC-----------GGGAT-TTTTCGGGGTTTTTCG----GATTT-T------CACTCAT-ATTCC-AACCACCAG--CA-------------G-GCTTCAG---C-CAA---CATATA---AA-C----GTAGCG-A-GG---AAGTA---TCA-TGTCTG-TAAAG----ATATT-ATACTAGCTACA------------CCAT---CT-ACATACT--CACAAATAGGCTACAATACAATACAATAAAAAAGA---TCGTAAATT-AGA------GAGTAGAAATA-TTGC-GCACGT--TAT---ATCTACA--------------GGTTGAG----TTAT-CA--TAA----ATAATAT-AA-------T----AAC----TACAAAT--A-A-CTAGTC-TA--CCCA-C--GCTATCG-TATC-CCC--TA--T-TG--------A----------AATACCCC-TAA-----TAC----CAT-ATTTAA------TATATAACTTATTC--TGTATATCAA-A------CCTA--TG-CTC-ACTACCA-T----CTCAA-TCT-CAA-A-CACCA-C-CACCACAT-CCAAT-GAAACCA-AGTCAGTG---TCGGAAA-CTAA-------------TC-CATAAAGAAC--ACC-----------C-ATA------CCA--TCAAACGCAGCCCGC--ATCTAA-AACCAGCCAC-------CACCC---GGCTCAAGGCA--ACCACGAGGA--------CCAAACA-CAC-CCCAAAACCA-CCAA-----TATCCAACAAATT--TAAGTCAGAATTCAATATT-TAAATTT-----AGAAACCACCAAAACA---------G-TGCACTAGGAGGCCAGTTTCAGCCCAATCCAA------CTCAGGGAGGCCA-ATTTCCCCCGAATTTCCCCGGACCACCCGGCCTATTTTACAC-CAACCCCCAGTTTCCCGCCCC---------------------------------------------------------------------------------------</ns2:sequence><ns2:name>MT598307.1_Leishmania_infantum_isolate_ZK47-class16_minicircle_kinetoplast_sequence</ns2:name></ns2:Sequence><ns2:Sequence dsseqid="sq1094" id="sq1093"><ns2:sequence>------------------------------------------------------------------------------------------------------------------------------------------------------------------------------------------------------------------------------GGG-TTGGTGTAAAATAGGGCCGGGTGGTGGCTGGAAATGGGTTTC----------CC-TGGGCTGGCTTGGC-TGGG-ACCC-TG-------------------GGTCTG--GGGCTTGTTTTGGA--GGTT-G-CTGGAG-AATTCC-TTT----TCTT-TT-GGTCTTTTG-AACTACGGGTTTTGGGT-G-TTTTA-CGG-GTTGAC-----T--GCTGG-C--TTTTT-GG-GG--TTTGA-GGCTGCTTGGG-CGCG-CTTG-ATTGGGTTG-G--TTTGGA-GTTGG------TGTT------T----------CGCTTGAGTTTGG-GGTGG-CTTTTGGTGGG----CCCTGCGT-GGTTT-GGTG---TT--TTGAAT---G-GGTGCAGTCTGGCTCTT-AGGC-T-TAGTG-------GTAATGGTTG-C-CCTCC-ATTGGG------------GGTC----GATA----TATAGAA--TAA--G----TTATATAT---TAA--CTTGT--T-GC---TTGGGGT--AAGAGGCTACTCGGCAGTA---ACTTTAGTG-CT----GCT-TATATAAT---ATTGGATG-ATAGGCCG--AAACTAA-GTCGGT--ATAAGT-GGTGGTA-GG--C--G--CTA----AT-ATA------CGACAATGAGGCT----TCTATAT--AA--ATCCAA-TC-ATACA-----CGC------TA-TCTTGC-----AC--------TA---------TATTCTC---A--C--AAT------TT-TGCATT------ATAGTAGGTTGTAG--TAGATA--GTAG------ACTT--ATAACT-AAGAGTA---------CA-TATGTTCC----TTCC---AGTAGGA-TGC-C-TA---TG---GC--AT---T-ATGAA-TTCCGATTT-ATGGCTGAG-GGTCCTGGAAA-TAG-----------GTCGAAA---AA-CGCTAAAAAATGCCGAAT--T-------TTCCAAACT------------------TTTCTG-----------------GTCCTCCGG-----------------------------------------------------------------------------------------------------------------------------------------------------------------------------------------------------------------------------------------------------------------------------------------------------------------</ns2:sequence><ns2:name>MT598308.1_Leishmania_infantum_isolate_ZK43-class17_minicircle_kinetoplast_sequence</ns2:name></ns2:Sequence><ns2:Sequence dsseqid="sq1096" id="sq1095"><ns2:sequence>----------------------------------------------------------------------------------------------------------------------------------------------------------------------------------------------------------------------------GGGGG-TTGGTGTAAAATAGGGCCGGGTGGTAGCTGGAAATGGGTTTC----------CC-TGGGCTGGCTTGGC-TGGG-ACCC-TG-------------------GGTCTG--GGGCTTGTTTTGGA--GGTT-G-CTGGAG-AATTCC-TTT----TCTT-TT-GGTCTTTTG-AACTACGGGTTTTGGGT-G-TTTTA-CGG-GTTGAC-----T--GCTGG-C--TTTTT-GG-GG--TTTGA-GGCTGCTTGGG-CGCG-CTTG-ATTGGGTTG-G--TTTGGA-GTTGG------TGTT------T----------CGCTTGAGTTTGGGGGTGG-CTTTTGGTGGG----CCCTGCGT-GGTTT-GGTG---TT--TTGAAT---G-GGTGCAGTCTGGCTCTT-AGGC-T-TAGTG-------GTAATGGTTG-C-CCTCC-ATTGGG------------GGTC----GATA----TATAGAA--TAA--G----TTATATAT---TAA--CTTGT--T-GC---TTGGGGT--AAGAGGCTACTCGGCAGTA---ACTTTAGTG-CT----GCT-TATATAAT---ATTGGATG-ATAGGCCG--AAACTAA-GTCGGT--ATAAGT-GGTGGTA-GG--C--A--CTA----AT-ATA------CGACAATGAGGCT----TCTATAT--AA--ATCCAA-TC-ATACA-----CGC------TA-TCTTGC-----AC--------TA---------TATTCTC---A--C--AAT------TT-TGCATT------ATAGTAGGTTGTAG--TAGATA--GTAG------ACTT--ATAACT-AAGAGTA---------CA-TATGTTCC----TTCC---AGTAGGA-TGC-C-TA---TG---GC--AT---T-ATGAA-TTCCGATTT-ATGGCTGAG-GGTCCTGGAAA-TAG-----------GTCGAAA---AA-CGCTAAAAAATGCCGAAT--T-------TTCCAAACT------------------TTTCTG-----------------GTCCTCCGG-----------------------------------------------------------------------------------------------------------------------------------------------------------------------------------------------------------------------------------------------------------------------------------------------------------------</ns2:sequence><ns2:name>MT598309.1_Leishmania_infantum_isolate_ZK47-class17_minicircle_kinetoplast_sequence</ns2:name></ns2:Sequence><ns2:Sequence dsseqid="sq1098" id="sq1097"><ns2:sequence>-----------------------------------------------------------------------------------------------------------------------------------------------------------------------------------------------------------------------------GGGG-TTGGTGTAAAATAGGGCCGGGTGGTAGCTGGAAATGGGTTTC----------CC-TGGGCTGGCTTGGC-TGGG-ACCC-TG-------------------GGTCTG--GGGCTTGTTTTGGA--GGTT-G-CTGGAG-AATTCC-TTT----TCTT-TT-GGTCTTTTG-AACTACGGGTTTTGGGT-G-TTTTA-CGG-GTTGAC-----T--GCTGG-C--TTTTT-GG-GG--TTTGA-GGCTGCTTGGG-CGCG-CTTG-ATTGGGTTG-G--TTTGGA-GTTGG------TGTT------T----------CGCTTGAGTTTGGGGGTGG-CTTTTGGTGGG----CCCTGCGT-GGTTT-GGTG---TT--TTGAAT---G-GGTGCAGTCTGGCTCTT-AGGC-T-TAGTG-------GTAATGGTTG-C-CCTCC-ATTGGG------------GGTC----GATA----TATAGAA--TAA--G----TTATATAT---TAA--CTTGT--T-GC---TTGGGGT--AAGAGGCTACTCGGCAGTA---ACTTTAGTG-CT----GCT-TATATAAT---ATTGGATG-ATAGGCCG--AAACTAA-GTCGGT--ATAAGT-GGTGGTA-GG--C--A--CTA----AT-ATA------CGACAATGAGGCT----TCTATAT--AA--ATCCAA-TC-ATACA-----CGC------TA-TCTTGC-----AC--------TA---------TATTCTC---A--C--AAT------TT-TGCATT------ATAGTAGGTTGTAG--TAGATA--GTAG------ACTT--ATAACT-AAGAGTA---------CA-TATGTTCC----TTCC---AGTAGGA-TGC-C-TA---TG---GC--AT---T-ATGAA-TTCCGATTT-ATGGCTGGG-GGTCCTGGAAA-TAG-----------GTCGAAA---AA-CGCTAAAAAATGCCGAAT--T-------TTCCAAACT------------------TTTCTG-----------------GTCCTCCGGG----------------------------------------------------------------------------------------------------------------------------------------------------------------------------------------------------------------------------------------------------------------------------------------------------------------</ns2:sequence><ns2:name>MT598310.1_Leishmania_infantum_isolate_LIPA60-class17_minicircle_kinetoplast_sequence</ns2:name></ns2:Sequence><ns2:Sequence dsseqid="sq1100" id="sq1099"><ns2:sequence>------------------------------------------------------------------------------------------------------------------------------------------------------------------------------------------------------------------------------------GGTGTAAAATAGGGCCGGGTGGTGGCTGGAAATGGGTTTC----------CC-TGGGCTGGCTTGGC-TGGG-ACCC-TG-------------------GATCTG--GGGCTTGTTTTGGA--GGTT-G-CTGGAG-AATTCC-TTT----TCTT-TT-GGTCTTTTG-AACTACGGGTTTTGGGT-G-TTTTA-CGG-GTTGAC-----T--GCTGG-C--TTTTT-GG-GG--TTTGA-GGCTGCTTGGGCCGCG-CTTG-ATTGGGTTG-G--TTTGGA-GTTGG------TGTT------T----------CGCTTGAGTTTGGGGGTGG-CTTTTGGTGGG----CCCTGCGT-GGTTT-GATG---TT--TTGAAT---G-GATGTAGTCTGGCTCTT-AGGC-T-TGGTG-------GTAATGGTTG-C-CCTCC-ATTGGG------------GGTT----GATA----TATAGAA--TAA--G----TTATATAT---TAA--CTTGT--T-GC---TTAGGGT--AAGAGGCTACTCGGCAGTA---ACTTTAGTG-CT----GCT-TATATAAT---ATTGGGTG-ATAGGCCG--AAACTAA-GTCGGT--ATAAGT-GATGGTA-GG--C--A--CTA----AT-ATA------CGACAATGAGGCT----TCTATAT--AA--ATCCAA-TC-ATACA-----CGC------TA-TCTTGC-----AC--------TA---------TATTCTC---A--C--AAT------TT-TGCATT------ATAGTAGGTTGTAG--TAGATA--GTAG------ACTT--ATAACT-AAGAGTA---------CA-TATGTTCC----TTCC---AGTAGGA-TGC-C-TA---TG---GC--AT---T-ATGAA-TTCCGATTT-ATGGCTGAG-GGTCCTGAAAA-TAG-----------GCTGAAA---AAAAGCTAAAAAACGCCGAAT--T-------TTCCAAACT------------------TTTCTG-----------------GTCCTCCGGGT---------------------------------------------------------------------------------------------------------------------------------------------------------------------------------------------------------------------------------------------------------------------------------------------------------------</ns2:sequence><ns2:name>MT598311.1_Leishmania_infantum_isolate_LIPA83-class17_minicircle_kinetoplast_sequence</ns2:name></ns2:Sequence><ns2:Sequence dsseqid="sq1102" id="sq1101"><ns2:sequence>-----------------------------------------------------------------------------------------------------------------------------------------------------------------------------------------------------------------------------GGGG-TTGGTGTAAAATAGGGCCGGGTGGTAGCTGGAAATGGGTTTC----------CC-TGGGCTGGCTTGGC-TGGG-ACCC-TG-------------------GGTCTG--GGGCTTGTTTTGGA--GGTT-G-CTGGAG-AATTCC-TTT----TCTT-TT-GGTCTTTTG-AACTACGGGTTTTGGGT-G-TTTTA-CGG-GTTGAC-----T--GCTGG-C--TTTTT-GG-GG--TTTGA-GGCTGCTTGGG-CGCG-CTTG-ATTGGGTTG-G--TTTGGA-GTTGG------TGTT------T----------CGCTTGAGTTTGGGGGTGG-CTTTTGGTGGG----CCCTGCGT-GGTTT-GGTG---TT--TTGAAT---G-GGTGCAGTCTGGCTCTT-AGGC-T-TAGTG-------GTAATGGTTG-C-CCTCC-ATTGGG------------GGTC----GATA----TATAGAA--TAA--G----TTATATAT---TAA--CTTGT--T-GC---TTGGGGT--AAGAGGCTACTCGGCAGTA---ACTTTAGTG-CT----GCT-TATATAAT---ATTGGATG-ATAGGCCG--AAACTAA-GTCGGT--ATAAGT-GGTGGTA-GG--C--A--CTA----AT-ATA------CGACAATGAGGCT----TCTATAT--AA--ATCCAA-TC-ATACA-----CGC------TA-TCTTGC-----AC--------TA---------TATTCTC---A--C--AAT------TT-TGCATT------ATAGTAGGTTGTAG--TAGATA--GTAG------ACTT--ATAACT-AAGAGTA---------CA-TATGTTCC----TTCC---AGTAGGA-TGC-C-TA---TG---GC--AT---T-ATGAA-TTCCGATTT-ATGGCTGAG-GGTCCTGGAAA-TAG-----------GTCGAAA---AA-CGCTAAAAAATGCCGAAT--T-------TTCCAAACT------------------TTTCTG-----------------GTCCTCCGGG----------------------------------------------------------------------------------------------------------------------------------------------------------------------------------------------------------------------------------------------------------------------------------------------------------------</ns2:sequence><ns2:name>MT598312.1_Leishmania_infantum_isolate_ZK25-class17_minicircle_kinetoplast_sequence</ns2:name></ns2:Sequence><ns2:Sequence dsseqid="sq1104" id="sq1103"><ns2:sequence>-----------------------------------------------------------------------------------------------------------------------------------------------------------------------------------------------------------------------------------------AAAATAGGGCCGGGTGGTGGCTGGAAATGGGCTCC----------CC-TGGGCTGGGTTTGGCTGGG-ACCCTGG-------------------GTCTGG--AGGCTTGTTTTGGA--GGCT-G-CTGGAG-AATTGC-TTT----TCTT-TT-GGTCTTTTA-AATTGCGGGTTTTGGGT-G-TTTTA-CGA-GTTGAC-----T--GCTGG-C--TTTTT-GA-GG--CTCGA-GGCTGCTTGTGTCATA-CTTG-ATTGGGGTT-G-GTTTGGA-GTTGG------AGTT------T----------CGCTTGAGTT--TGGGTGG-CTTTTGGTGGG----CCCTGTGT-GGTTT-GGTG---TT--TTGGGT---G-GATGTAGTCTGGCTCTT-AGGC-T-TGGTG-------GTAATGGTTG-C-CCTCC-ATTGGG------------GGTT----GATA----TATAGAA--TAA--G----TTATATAT---TAA--CTTAT--T-GC---TTAGGGT--AAGAGGCTACTCGGCAGTA---ACTTTAGTG-CT----GCT-TATATAAT---ATTGGGTG-ATAGGCCG--AAACTAA-GTCGGT--ATGAGT-GATGGTA-GG--C--G--CTA----AT-ATA------CGACAATGAGGCT----TCTATAT--AA--ATCCAA-TC-ATACA-----CGC------TA-TCTTGC-----AC--------TA---------TATTCTC---A--C--AAT------TT-TGCATT------ATAGTAGGTTGTAG--TAGATA--GTAG------ACTT--ATAACT-AAGAGTA---------CA-TATGTTCC----TTCC---AGTAGGA-TGC-C-TA---TG---GC--AT---T-ATGAA-TTCCGATTT-ATGGCTGAG-GGTCCTGAAAA-TAG-----------GCTGAAA---AA-AGCTAAAAAACGCCGAAT--T-------TTCCAAACT------------------TTTCTG-----------------GTCCTCCGGGT---------------------------------------------------------------------------------------------------------------------------------------------------------------------------------------------------------------------------------------------------------------------------------------------------------------</ns2:sequence><ns2:name>MT598313.1_Leishmania_infantum_isolate_ZK28-class17_minicircle_kinetoplast_sequence</ns2:name></ns2:Sequence><ns2:Sequence dsseqid="sq1106" id="sq1105"><ns2:sequence>------------------------------------------------------------------------------------------------------------------------------------------------------------------------------
```
