## Supplemental File 1 for "LAMP-coupled CRISPR-Cas12a assays for upgrading molecular detection of *Leishmania* infections": kDNA_mini_SLeishmania_965ClustalO.fasta.xml (part 2 of 3)

```
-------------------------------------------------GG-TTGGTGTAAAATAGGGCCGGGTGGTGGCTGGAAATGGGTTTC----------CC-TGGGCTGGCTTGGC-TGGG-ACCC-TG-------------------GATCTG--GGGCTTGTTTTGGA--GGTT-G-CTGGAG-AATTCC-TTT----TCTT-TT-GGTCTTTTG-AACTACGGGTTTTGGGT-G-TTTTA-CGG-GTTGAC-----T--GCTGG-C--TTTTT-GG-GG--TTTGA-GGCTGCTTGGGCCGCG-CTTG-ATTGGGTTG-G--TTTGGA-GTTGG------TGTT------T----------CGCTTGAGTTTGGGGGTGG-CTTTTGGTGGG----CCCTGCGT-GGTTT-GATG---TT--TTGAAT---G-GATGTAGTCTGGCTCTT-AGGC-T-TGGTG-------GTAATGGTTG-C-CCTCC-ATTGGG------------GGTT----GATA----TATAGAA--TAA--G----TTATATAT---TAA--CTTGT--T-GC---TTAGGGT--AAGAGGCTACTCGGCAGTA---ACTTTAGTG-CT----GCT-TATATAAT---ATTGGATG-ATAGGCCG--AAACTAA-GTCGGT--ATAAGT-GGTGGTA-GG--C--A--CTA----AT-ATA------CGACAATGAGGCT----TCTATAT--AA--ATCCAA-TC-ATACA-----CGC------TA-TCTTGC-----AC--------TA---------TATTCTC---A--C--AAT------TT-TGCGTT------ATAGTAGGTTGTAG--TAGATA--GTAG------ACTT--ATAACT-AAGAGTA---------CA-TATGTTCC----TTCC---AGTAGGA-TGC-C-TA---TG---GC--AT---T-ATGAA-TTCCGATTT-ATGGCTGGG--GTCCTGGAAA-TAG-----------GTCGGAA---AA-CGCTAAAAAATGCCGAAT--T-------TTCCAAACT------------------TTTCTG-----------------GTCCTTCGGGTA-GGG-GCGTTCTGC------------------------------------------------------------------------------------------------------------------------------------------------------------------------------------------------------------------------------------------------------------------------------------------------</ns2:sequence><ns2:name>MT598314.1_Leishmania_infantum_isolate_ZK5-class17_minicircle_kinetoplast_sequence</ns2:name></ns2:Sequence><ns2:Sequence dsseqid="sq1108" id="sq1107"><ns2:sequence>---------------------------------------------------------------------------------------------------------------------------------------------------------------------------------------------------------------------------------------------------------------------------------------------------------------------------------------------------------------------------------------------------------------------------------------------------------------------------CC--CTACC-CGG--A--GG---A----CCA-GAAAAGTTT-GGGATTTTG-GCCA-------TTTTTCG-----------ACCATTTTTTGGAATTTTCGTC----GCCTC-C------CCACACC-CAAAC-ACCTCCAAA--CA-------------A-CAATTTTAATG-CCC---ACTCGT---AG-G----C---TG-T-CT---AAGCC---ACC-TTTAGG-TAACA-G-TCAGTACAACGTAGCTAGC------------CATC---GAAGTATAAT--AGCGAGTTATATCATAGCAGGTAAAGTCAG-------------------AG------AAATAGAAACT-CTAC-CCACGT--TAT---ATATAGATCGAC-AC-ACTAGGCTTATA----TTAT-CT--GTC----TTCATTA-CCTTAT-CAGCC--AGC----TACTATG--GTC-ACTGAA-GC--TCCC-C--GCCCTGG-TCGA-CCA--ACCTA-TG--------G----------CCTAAAGG-CTT-----GAT----ATT-ACTTTA------AAAGCAATATAAGC------TAATAA-T------CAAA--AA-CTA-AATGCAT-C----CCGAA-ACT-CAT-A-GA----G-CGTCAAGC-CCAAT-CCCACCA-ATGCAAGA---CCACCAA-TCCAACCA----ACAAATC-CCAAAGCCGT--CAA-----------C-GTGTA---GAGC--CAAGGCCACACCATC--ACTACC-AACCAG-CCT-------GTCCA---GGCC---GGAAA-CGAACTCGCA--------CCCAACT-AAA-GGAGCACCCA-GACT-----TAAAAAAGCCCCA--AACCCCTTCCAAAACCCAC-AAAATCC-T---AGCAAACCCAAAAACC---------C-GCCTGGGAGAGGCCAGTTTCAGCCCAATCCAG------TCCAGGGAGGCCA-ATTTCCCCGAAT-CCCCCGGACCACCCGGCCCTATTTTACAC-CAACCCCC----------------------------------------------------------------------------------------------------</ns2:sequence><ns2:name>MT598315.1_Leishmania_infantum_isolate_LIPA83-class18_minicircle_kinetoplast_sequence</ns2:name></ns2:Sequence><ns2:Sequence dsseqid="sq1110" id="sq1109"><ns2:sequence>--------------------------------------------------------------------------------------------------------------------------------------------------------------------------------------------------------------------------------------------------------------------------------------------------------------------------------------------------------------------------------------------------------------------------------------------------------------------------------------------------A----CCA-GAAAAGTTT-GGGATTTTG-GCCA-------TTTTTCG-----------ACCATTTTTTGGAATTTTCGTC----GCCTC-C------CCACACC-CAAAC-ACCTCCAAA--CA-------------A-CAATTTTAATG--CC---CACTCG---TA-GGCTGTCTAAG-C-CACCTTTAGGTAACAGTCAGTAC-AACGT-A-G---------------CTA-----------GCCAT---CGAAGTATAA--TA--GCGAGTTATA--TCATAGCAG----GTAAAG---TCAGAGAAA-TAG---AA--ACTCTACCCA-CGTT-ATATAT--AGA-----TCGA-----C-AC-ACTAGGCTTATATTATCTGT-CT--TCATT--ACCTTAT-CAGCCA-GCTACTATGGTC--ACTGAAG--CTC-CCCGCC-CT-GGTCG-A--CCAACCT-ATGG-CCT--------AA--------A----------GGCTTG------------AT----ATT-ACTTTA------AAAGCAATATAAGC--TAATAATCAA-A------AA----CT-----AAATGCA-T----CCCGA-AACT-CAT------A-GAGCGTCAAG-CCCAA-TCCCACCAATGCAAGACCACCAATCC-AACCAACAA-ATCCCAAAG-CCGTCAACGTG-TAG-----------AGCCAAG---GCCA--CACCATCACTACCAA----------CC-------------------------------------AGCCTGTCCAGGCCGGAAAC------GAACTCGCACCCAACTAAAGGAGCACCCAGACTTA-AAAAAGCCCCAAACCCCTTCCAA-AACC-C-ACAAAATCCTAGCAAACC-CA-AAAACCCGCCTGGGAGAGGCCAGTTTCAGCCCAATCCAG------TCCAGGGAGGCCA-AT-TTCCCCGAATCCCCCGGACCACCCGGCCCTATTTTACAC-CAA---------------------------------------------------------------------------------------------------------</ns2:sequence><ns2:name>MT598316.1_Leishmania_infantum_isolate_ZK28-class18_minicircle_kinetoplast_sequence</ns2:name></ns2:Sequence><ns2:Sequence dsseqid="sq1112" id="sq1111"><ns2:sequence>-------------------------------------------------------------------------------------------------------------------------------------------------------------------------------------------------------------------------------------------------------------GGGTTGGTGTAAAATAGGGCCGG-----------GTGGGTCGGGGAA-TTCGTGG-------------------ATTTTG--GGCTTGGGTTTTGG-AAATA-G-ACGGGT-CT------------------------------GGCCCTTGGTTTTGGGA-G-TGGCT-GGC-TTTTTG--------GGTCT-G--GAGTG-GC-TTTATTTTG-GGTTAAGTTGTTGGA----T--TTTCTTTTT-A-TGGGTGT-GGCT-T--GC-GATTGAAATTG-AG--GGTTGAGTGTTGGTGGGTGGTATTGGATGTAT--------CTTGGGCT-TGATT-TTTTGCTCG-----GACA--G-AAATTTTGTTTTTATTTACTAT-A--GTTTGGGAT-GGTGGATGTCT---TGGCA-TACACT-TGGACTCC-A-ATGTG-C-CTAC----AGCTCT---TTA--A----CCCTAAAT---AGAATAAAGG--G--A--ATATCTAG--AAT-AGAGGC-AACCTTTA---TGATAGGA---------TGGGTTAGAATGGTTTATAGCC-GACATCGA--AGC-----CTAT-A---GTAATAAGGCGGG-CG-----G--TAT----GGGATG------G-A-GAATAAAAT----GTGCTAT--CT--ATATGA-CA-CGATA-----CTAG----CTC-TC----TTCTATG--------T----------AAATTGTA-TCT-A--TTGT-----TT-GATCTA------GTTTGTGTTGTAGG-GTATGC--TAG--------AGGG--CTACCA-TAGTATA-C---TGTTTA-CCTAAAGAT-GCAAT----GCCTACG-TCA-T-TA---TG---GG-GGT---G-AATTTGTGGCTGGGA-TGTGCTGAA-TTTTCCGGAAA-AAG-----------GTCCGAA---AAATGCCGAAAAATGGGGAAT--T-------TCCCAAACT------------------TTTCTG-----------------GTCCTCCGGGTA-GGG-G--------------------------------------------------------------------------------------------------------------------------------------------------------------------------------------------------------------------------------------------------------------------------------------------------------</ns2:sequence><ns2:name>MT598317.1_Leishmania_infantum_isolate_ZK28-class19_minicircle_kinetoplast_sequence</ns2:name></ns2:Sequence><ns2:Sequence dsseqid="sq1114" id="sq1113"><ns2:sequence>----------------------------------------------------------------------------------------------------------------------------------------------------------------------------------------------------------------------------------TTGGTGTAAAATAGGGCCGGGTG----------GTCTGGGGAAATTCGGCTGTT-TTGGCTAGGTCGGCCTGAA-ACCCTGG-------------------GTCTGG--AGGCTTGTTTTTGG--CG-G-G-CTGGGA-TTTCTC-TTT----AATT-TT-TGGGCTTTG-AAGTGGTTGTTTTGGGC-A-TTCGG-GCT-GAT--------------------TGT------GG--GTTTT-GGTATGTTGGTGGGTG-TGGAGTGC-----G-T-TTGTGAG-GCCT-------TGATTGGATTT-GT--TGTTGGATTTATGGGT-G-----------TGGC-T-----GT-T-TTA-A-TGG-TGCG-GTGG--TCTTGGG--C--TTGATGGTTGGTGATACGTTA-GGGGGTT-------AGCCCTTTTG-G-GGGTT--GGCTT-TGGGGGTTACTTACAT-A-TATA----ACTTATA--TTT--A----TATTAGGT---TATAGGTCT---------------------T-AGTGGC--GAG-CTA---AGGGTATGC-CG----GAGGATTTAAATGATATC-----TTCGGCGCT--ACTAATAAGTTT-G--TAG-------GTAA-AGAGT--T--TAT----CG-AATT-TAGTCTACATTATATAC----ACGCTAT--ATG--------G---TATC-T---GTTCAT-GCTG---------TTTTT--------G----------TCAGTGTG-AGTGT--AGGTATATTGT-AGTATG------GT------GTAGGG--TGTCG--GTATA--T----A----GAACAA-TA-CCTC-T----TATAA-A---GCTTA-CTGTTATGTTGC-TGC-ATT-G-CC---AC---AC-AAA---T-GGTTT-GGTCCTGGG-GAGGTTGGA-GTTGTATCGAA-AAA-----------GCAGAAA---AATCCTAAAAAATGCCCCAAA--A-------TCCAAACTT------------------TTC-TG-----------------GTCCTCCGGGT---------------------------------------------------------------------------------------------------------------------------------------------------------------------------------------------------------------------------------------------------------------------------------------------------------------</ns2:sequence><ns2:name>MT598318.1_Leishmania_infantum_isolate_LIPA60-class2_minicircle_kinetoplast_sequence</ns2:name></ns2:Sequence><ns2:Sequence dsseqid="sq1116" id="sq1115"><ns2:sequence>-----------------------------------------------------------------------------------------------------------------------------------------------------------------------------------------------------------------------------GGGG-TTGGTGTAAAATAGGGCCGGGTG----------GTTCGGGGAAATTCGACTGTT-TTGGCTAGGTCGGCCTGGG-ACCCTGG-------------------GTCTGG--AGGCTTGTTTTTGG--CGGG-G-CTGGGA-TTTCTC-TTT----AATT-TT-TGGGCTGTG-AAATGGTTGTTTTGGGT-A-TTCGG-ACT-GAT--------------------TGT------AG--GTTTT-GGTATGTTGGTGGGGT-GTGGGATGCG--TT-T-GGTGAGA-GCCT-------TGATTGGATTT-GT--TGTTGAGTTTGTGGTT-G-----------TGGT-T-----GT-T-TTA-ATGGG-TGCG-GTGG--TCTCGGG--C--TTGATGGTTGGTGGTGCGTTA-GGGGTTA-------ACCCTTT--T-G-GGGGT--TGGCT-TTGGGGATACTTACAT-A-TATA----ACTTATA--TTT--A----TATTAAGT---TATAGGCCT---------------------T-AGTGGC--GAA-CTA---AGGGTGTGC-CG----GAGGATTTAAATGATATC-----TTCGGCGCT--ACTAATAAGTTT-G--TAG-------GTAA-AGAGT--T--TAT----CG-AATT-TAGTCTACATTATATAC----ACGCTAT--ATG--------G---TATC-T---GTTCAT-GCTA---------TTTTT--------G----------TCAGTGTG-AGTGT--AGGTATATTGT-AGTATG------GT------GTAGGG--TGTCG--GTATA--T----A----GAACAA-TA-CCTC-T----TATAA-A---GCTTA-CTGTTATGTTGC-TGC-ATT-G-CC---AC---AC-AAA---T-GGTTT-GT-CCTGGG-GAGGTTGGA-ATTGTATCGAA-AAA-----------GCAGAAA---AATCCTAAAAAATGCCCCAAA--A-------T-CCAAACT------------------TTTCTG-----------------GTCCTTCGGGTA-GGG-GCGTTCTG-------------------------------------------------------------------------------------------------------------------------------------------------------------------------------------------------------------------------------------------------------------------------------------------------</ns2:sequence><ns2:name>MT598319.1_Leishmania_infantum_isolate_ZK25-class2_minicircle_kinetoplast_sequence</ns2:name></ns2:Sequence><ns2:Sequence dsseqid="sq1118" id="sq1117"><ns2:sequence>-------------------------------------------------------------------------------------------------------------------------------------------------------------------------------------------AATGCCGTTTTTGGCCTCCGA-GGC-AGGAAACGGGGG-TTGGTGTAAAATAGGGCCGGGTG----------GTCTGGGGAAATTCGGCTGTT-TTGGCTAGGTCGGCCTGAA-ACCCTGG-------------------GTCTGG--AGGCTTGTTTTTGG--CG-G-G-CTGGGA-TTTCTC-TTT----AATT-TT-TGGGCTTTG-AAGTGGTTGTTTTGGGC-A-TTCGG-GCT-GAT--------------------TGT------GG--GTTTT-GGTATGTTGGTGGGTG-TGGAGTGC-----G-T-TTGTGAG-GCCT-------TGATTGGATTT-GT--TGTTGGATTTATGGGT-G-----------TGGC-T-----GT-T-TTA-A-TGG-TGCG-GTGG--TCTTGGG--C--TTGATGGTTGGTGGTACGTTA-GGGG-TT-------AGCCCTTTTG-G-GGGTT--GGCTT-TGGGGGTTACTTACAT-A-TATA----ACTTATA--TTT--A----TATTAGGT---TATAGGTCT---------------------T-AGTGGC--GAG-CTA---AGGGTATGC-CG----GAGGATTTAAATGATATC-----TTCGGCGCT--ACTAATAAGTTT-G--TAG-------GTAA-AGAGT--T--TAT----CG-AATT-TAGTCTACATTATATAC----ACGCTAT--ATG--------G---TATC-T---GTTCAT-GCTA---------TTTTT--------G----------TCAGTGTG-AGTGT--AGGTATATTGT-AGTATG------GT------GTAGGG--TGTCG--GTATA--T----A----GAACAA-TA-CCTC-T----TATAA-A---GCTTA-CTGTTATGTTGC-TGC-ATT-G-CC---AC---AC-AAA---T-GGTTT-GGTCCTGGG-GAGGTTGGA-ATTGTATCGAA-AAA-----------GCAGAAA---AATCCTAAAAAATGCCCCAAA--A-------TCCCAAACT------------------TTTCTG-----------------GTCCTCCGGGTA-GGG-G--------------------------------------------------------------------------------------------------------------------------------------------------------------------------------------------------------------------------------------------------------------------------------------------------------</ns2:sequence><ns2:name>MT598320.1_Leishmania_infantum_isolate_ZK43-class2_minicircle_kinetoplast_sequence</ns2:name></ns2:Sequence><ns2:Sequence dsseqid="sq1120" id="sq1119"><ns2:sequence>-----------------------------------------------------------------------------------------------------------------------------------------------------------------------------------------------------------------------------GGGG-TTGGTGTAAAATAGGGCCGGGTG----------GTTCGGGGAAATTCGACTGTT-TTGGCTAGGTCGGCCTGGG-ACCCTGG-------------------GTCTGG--AGGCTTGTTTTTGG--CGGG-G-CTGGGA-TTTCTC-TTT----AATT-TT-TGGGCTGTG-AAATGGTTGTTTTGGGT-A-TTCGG-ACT-GAT--------------------TGT------AG--GTTTT-GGTATGTTGGTGGGGT-GTGGGATGCG--TT-T-GGTGAGG-GCCT-------TGATTGGATTT-GT--TGTTGAGTTTGTGGTT-G-----------TGGT-T-----GT-T-TTA-ATGGG-TGCG-GTGG--TCTCGGG--C--TTGATGGTTGGTGGTGCGTTA-GGGGTTA-------ACCCTTT--T-G-GGGGT--TGGCT-TTGGGGATACTTACAT-A-TATA----ACTTATA--TTT--A----TATTAAGT---TATAGGCCT---------------------T-AGTGGC--GAG-CTA---AGGGTGTGC-CG----GAGGATTTAAATGATATC-----TTCGGCGCT--ACTAATAAGTTT-G--TAG-------GTAA-AGAGT--T--TAT----CG-AATT-TAGTCTACATTATATAC----ACGCTAT--ATG--------G---TATC-T---GTTCAT-GCTA---------TTTTT--------G----------TCAGTGTG-AGTGT--AGGTATATTGT-AGTATG------GT------GTAAGG--TATTG--GTATA--T----A----GAACAA-TA-CCTC-T----TATAA-A---GCTTA-CTGTTATGCTGC-TGC-ATT-G-CC---AC---AC-AAA---T-GGTTT-GC-CCTGGG-GAGGTTGGG-ATTGTGTCAAA-AAA-----------GCAGAAA---AACCCTAAAAAATGCCTCAAA--A-------ACCCAAACT------------------TTTCTG-----------------GTCCTTCGGGTA-GGG-GCGTTCTGCGAAAAT--C--GAAA---------------------------------------------------------------------------------------------------------------------------------------------------------------------------------------------------------------------------------------------------------------------------------</ns2:sequence><ns2:name>MT598321.1_Leishmania_infantum_isolate_ZK47-class2_minicircle_kinetoplast_sequence</ns2:name></ns2:Sequence><ns2:Sequence dsseqid="sq1122" id="sq1121"><ns2:sequence>-----------------------------------------------------------------------------------------------------------------------------------------------------------------------------------------------------------------------------------------AAAATAGGGCCGGGTG----------GTTCGGGGAAATTCGACTGTT-TTGGCTAGGTCGGCCTGGG-ACCCTGG-------------------GTCTGG--AGGCTTGTTTTTGG--CGGG-G-CTGGGA-TTTCTC-TTT----AATT-TT-TGGGCTGTG-AAATGGTTGTTTTGGGT-A-TTCGG-ACT-GAT--------------------TGT------AG--GTTTT-GGTATGTTGGTGGGGT-GTGGGATGCG--TT-T-GGTGAGA-GCCT-------TGATTGGATTT-GT--TGTTGAGTTTGTGGTT-G-----------TGGT-T-----GT-T-TTA-ATGGG-TGCG-GTGG--TCTCGGG--C--TTGATGGTTGGTGGTGCGTTA-GGGGTTA-------ACCCTTT--T-G-GGGGT--TGGCT-TTGGGGATACTTACAT-A-TATA----ACTTATA--TTT--A----TATTAAGT---TATAGGCCT---------------------T-AGTGGC--GAG-CTA---AGGGTGTGC-CG----GAGGATTTAAATGATATC-----TTCGGCGCT--ACTAATAAGTTT-G--TAG-------GTAA-AGAGT--T--TAT----CG-AATT-TAGTCTACATTATATAC----ACGCTAT--ATG--------G---TATC-T---GTTCAT-GCTA---------TTTTT--------G----------TCAGTGTG-AGTGT--AGGTATATTGT-AGTATG------GT------GTAAGG--TATTG--GTATA--T----A----GAACAA-TA-CCTC-T----TATAA-A---GCTTA-CTGTTATGCTGC-TGC-ATT-G-CC---AC---AC-AAA---T-GGTTT-GC-CCTGGG-GAGGTTGGG-ATTGTGTCAAA-AAA-----------GCAGAAA---AACCCTAAAAAATGCCTCAAA--A-------ACCCAAACT------------------TTTCTG-----------------GTCCTTCGGGTA-GGG-GCGTTCT--------------------------------------------------------------------------------------------------------------------------------------------------------------------------------------------------------------------------------------------------------------------------------------------------</ns2:sequence><ns2:name>MT598322.1_Leishmania_infantum_isolate_LIPA83-class2_minicircle_kinetoplast_sequence</ns2:name></ns2:Sequence><ns2:Sequence dsseqid="sq1124" id="sq1123"><ns2:sequence>----------------------------------------------------------------------------------------------------------------------------------------------------------------------------------------------------------------------------GGGGG-TTGGTGTAAAATAGGGCCGGGTG----------GTTCGGGGAAATTCGACTGTT-TTGGCTAGGTCGGCCTGGG-ACCCTGG-------------------GTCTGG--AGGCTTGTTTTTGG--CGGG-G-CTGGGA-TTTCTC-TTT----AATT-TT-TGGGCTGTG-AAATGGTTGTTTTGGGT-A-TTCGG-ACT-GAT--------------------TGT------AG--GTTTT-GGTATGTTGGTGGGGT-GTGGGATGCG--TT-T-GGTGAGA-GCCT-------TGATTGGATTT-GT--TGTTGAGTTTGTGGTT-G-----------TGGT-T-----GT-T-TTA-ATGGG-TGCG-GTGG--TCTCGGG--C--TTGATGGTTGGTGGTGCGTTA-GGGGTTA-------ACCCTTT--T-G-GGGGT--TGGCT-TTGGGGATACTTACAT-A-TATA----ACTTATA--TTT--A----TATTAAGT---TATAGGCCT---------------------T-AGTGGC--GAG-CTA---AGGGTGTGC-CG----GAGGATTTAAATGATATC-----TTCGGCGCT--ACTAATAAGTTT-G--TAG-------GTAA-AGAGT--T--TAT----CG-AATT-TAGTCTACATTATATAC----ACGCTAT--ATG--------G---TATC-T---GTTCAT-GCTA---------TTTTT--------G----------TCAGTGTG-AGTGT--AGGTATATTGT-AGTATG------GT------GTAAGG--TATTG--GTATA--T----A----GAACAA-TA-CCTC-T----TATAA-A---GCTTA-CTGTTATGCTGC-TGC-ATT-G-CC---AC---AC-AAA---T-GGTTT-GC-CCTGGG-GAGGTTGGG-ATTGTGTCAAA-AAA-----------GCAGAAA---AACCCTAAAAAATGCCTCAAA--A-------ACCCAAACT------------------TTTCTG-----------------GTCCTTCGGGTA-GGG-GCGTTCTG-------------------------------------------------------------------------------------------------------------------------------------------------------------------------------------------------------------------------------------------------------------------------------------------------</ns2:sequence><ns2:name>MT598323.1_Leishmania_infantum_isolate_ZK5-class2_minicircle_kinetoplast_sequence</ns2:name></ns2:Sequence><ns2:Sequence dsseqid="sq1126" id="sq1125"><ns2:sequence>------------------------------------------------------------------------------------------------------------------------------------------------------------------------------------------------------------------------------GGG-TTGGTGTAAAATAGGGCCGGGTGGTGGCCGGGAAATTGGCTC----------CC-TGGGCTAGGTCCCACGAAA-TATG-GC-------------------CTCCTG--GCGGG-GGTTTGTGTGAAGT-T-CTAGAT-TTTT------------------GGCTTG-T--GGAATGTCTTTTGGGGG-TTAGTTT-TGGCTTGAGT-----G--CGCT------TGT-----TG--GTC-C-TTTAT--------GC--TGGA-TTGGATTTT-G-GATTGTG-CTTA--------TTTATTA--T--A--ACTTTAGGTTTGGTGAAT-GGTG-----AGCC---------GTTGTCT-TAGT---TTGCTCCG--CAGGAGG--ACTTCTATGTTAAGCAATGGAGGC-TAACGAC------GGTTGACCGGT-A-GGTGG--G--GG--GAGTGTA-T-AGTAA---GCCG----ATAGAGC--TTA--A----TATTAAAT---AGAAGTTATA--A-GG--TAG-GGAC--GCTAGATGGGTTGAC-GT----TAGGGAGAA-CC----CGGCGCCTTTAGGA-TTGG-----TAGAGG-T--GGGAGAGCCCAG-C--TATACTAATACGGT-AAG----G--GGT----GA-GTC---AATATATCGTCAGTCT----ATAATAT--AC-------G-CT-ATACA-----C--------TA-TCTA-TTTGTCT--------------------ATTTTATG-TC------TGT----TAT-GTTGTG------TTA--GAATGTAGC--TCGAG--TTA----A---TATG--ATACTG-GA-CGTA-A------CGT-AATGATACC--TGGCTA-AAGCTT---TTC-T-TT---TG---TA-ACT---G-CAATT-TGGAATTTA-TGGGCTGAA-AACG-CTCGAA-TTT-----------CTCTAAA---AATTGCCAAAAATTGGCCGAA--A-------TTCCAAACT------------------TTTCTG-----------------GTCCTCCGGGT---------------------------------------------------------------------------------------------------------------------------------------------------------------------------------------------------------------------------------------------------------------------------------------------------------------</ns2:sequence><ns2:name>MT598324.1_Leishmania_infantum_isolate_ZK28-class20_minicircle_kinetoplast_sequence</ns2:name></ns2:Sequence><ns2:Sequence dsseqid="sq1128" id="sq1127"><ns2:sequence>-------------------------------------------------------------------------------------------------------------------------------------------------------------------------------------------------------------------------------GG-TTGGTGTAAAATAGGGCCGGGTGGTGGCCGGGAAATTGGCTC----------CC-TGGGCTAGGTCCCACGAAA-TATG-GC-------------------CTCCTG--GCGGG-GGTTTGTGTGAAGT-T-CTAGAT-TTTT------------------GGCTTG-T--GGAATGTCTTTTGGGGG-TTAGTTT-TGGCTTGAGT-----G--CGCT------TGT-----TG--GTC-C-TTTAT--------GC--TGGA-TTGGATTTT-G-GATTGTG-CTTA--------TTTATTA--T--A--ACTTTAGGTTTGGTGAATGGGTG-----AGCC---------GTTGTCT-TAGT---TTGCTCCG--CAGGAGG--ACTTCTATGTTAAGCAATGGAGGC-TAACGAC------GGTTGACCGGT-A-GGTGG--G--AG--GAGTGTA-T-AGTAA---GCCG----ATAGAGC--TTA--A----TATTAAAT---AGAAGTTATA--A-GG--TAG-GGAC--GCTAGATGGGTTGAC-GT----TAGGGAGAA-CC----CGGCGCCTTTAGGA-TTGG-----TAGAGG-T--GGGAGAGCCCAG-C--TATACTAATACGGT-AAG----G--GGT----GA-GTC---AATATATCGTCAGTCT----ATAATAT--AC-------G-CT-ATACA-----C--------TA-TCTA-TTTGTCT--------------------ATTTTATG-TC------TGT----TAT-GTTGTG------TTA--GAATGTAGC--TCGAG--TTA----A---TATG--ATACTG-GA-CGTA-A------CGT-AATGATACC--TAGCTA-AAGCTT---TTC-T-TT---TG---TA-ACT---G-CAATT-TGGAATTTA-TGGGCTGAA-AACG-CTCGAA-TTT-----------CTCTAAA---AATTGCCAAAAATTGGCCGAA--A-------TTCCAAACT------------------TTTCTG-----------------GTCCTCCGGGTA-GTA-AGTTATTCTATGGTT--A--AACCCCCACCCA--------TCACACGCAACAACGCTTGC---------------------------------------------------------------------------------------------------------------------------------------------------------------------------------------------------------------------------------------------</ns2:sequence><ns2:name>MT598325.1_Leishmania_infantum_isolate_LIPA83-class20_minicircle_kinetoplast_sequence</ns2:name></ns2:Sequence><ns2:Sequence dsseqid="sq1130" id="sq1129"><ns2:sequence>----------------------------------------------------------------------------------------------------------------------------------------------------------------------------------------------------------------------------------TTGGTGTAAAATAGGGCCGGGTGGTGGCCGGGAAATTGGCTC----------CC-TGGGCTAGGTCTCACGAAA-TATG-GC-------------------CTCCTG--GCGGGGGGTTTGTGTGGAGT-T-CTAGAT-TTTT------------------GGCTTG-T--GGAATGTCTTATGGGGG-TTAGTTT-TGGCTTGAGT-----G--CGCT------TGT-----TG--GTC-C-TTTAT--------GC--TGGA-TTGGATTTT-G-GATTGTG-CTTA--------TTTATTA--T--A--ACTTTAGGTTTGGTGAATGGGTG-----AACC---------GTTGATT-TAGT---TTGCTTCG--CAGGAGG--ACTTCTGTGTTAAGCAATGGAGGT-TAACGAC------GGTTGATCGGT-A-GGTGG--G--AG-GGGGTGTA-T-AGTAA---GCCG----ATAGAGC--TTA--A----TATTAAAT---AGAAGTTATA--A-GG--TAG-GGAC--GCTAGATGGGTTGAC-GT----TAGGGAGAT-CC----CGGCGCCTTTAGGA-TTGG-----TAGAGG-T--GGGAGAGCCCAG-C--TATACTAATACGGT-AAG----G--GGT----GA-GTC---AATATATCGTCAGTCT----ATAATAT--AC-------G-CT-ATACA-----C--------TA-TTTA-TTTGTCT--------------------ATTTTATG-TC------TGT----TAT-GTTGTG------TTA--GAATGTAGC--TCGAG--TTA----A---TATG--ATACTG-GA-CGTA-A------CGT-AATGATACC--TAGCTA-AAGCTT---TTC-T-TT---TG---TA-ACT---G-CGATT-TGGAATTTA-TGGGCTGGA-AACG-CTCGAA-TTT-----------CTCTAAA---AATTGCCAAAAATTGGCCGAA--A-------TCCCAAACT------------------TTTCTG-----------------GTCCTCCGGGTA-GGG-G--------------------------------------------------------------------------------------------------------------------------------------------------------------------------------------------------------------------------------------------------------------------------------------------------------</ns2:sequence><ns2:name>MT598326.1_Leishmania_infantum_isolate_ZK43-class20_minicircle_kinetoplast_sequence</ns2:name></ns2:Sequence><ns2:Sequence dsseqid="sq1132" id="sq1131"><ns2:sequence>-------------------------------------------------------------------------------------------------------------------------------------------------------------------------------------------------------------------------------GG-TTGGTGTAAAATAGGGCCGGGTGGTGGCCGGGAAATTGGCTC----------CC-TGGGCTAGGTCTCACGAAA-TATG-GC-------------------CTCCTG--GCGGG-GGTTTGTGTGGAGT-T-CTAGAT-TTTT------------------GGCTTG-T--GGAATGTCTTATGGGGG-TTAGTTT-TGGCTTGAGT-----G--CGCT------TGT-----TG--GTC-C-TTTAT--------GC--TGGA-TTGGATTTT-G-GATTGTG-CTTA--------TTTATTA--T--A--ACTTTAGGTTTGGTGAATGGGTG-----AACC---------GTTGATT-TAGT---TTGCTTCG--CAGGAGG--ACTTCTATGTTAAGCAATGGAGGT-TAACGAC------GGTTGATCGGT-A-GGTGG--G--AG--GGGTGTA-T-AGTAA---GCCG----ATAGAGC--TTA--A----TATTAAAT---AGAAGTTATA--A-GG--TAG-GGAC--GCTAGATGGGTTAAC-GT----TAGGGAGAT-CC----CGGCGCCTTTAGGA-TTGG-----TAGAGG-T--GGGAGAGCCCAG-C--TATACTAATACGGT-AAG----G--GGT----GA-GTC---AATATATCGTCAGTCT----ATAATAT--AC-------G-CT-ATACA-----C--------TA-TTTA-TTTGTCT--------------------ATTTTATG-TC------TGT----TAT-GTTGTG------TTA--GAATGTAGC--TCGAG--TTA----A---TATG--ATACTG-GA-CGTA-A------CGT-AATGATACC--TAGCTA-AAGCTT---TTC-T-TT---TG---TA-ACT---G-CGATT-TGGAATTTG-TGGGCTGAA-AACG-CTCGAA-TTT-----------CTCTAAA---AATTGCCAAAAATTGGCCGAA--A-------TCTCAAACT------------------TTTCTG-----------------GTCCTCCGGGTA-GGG-GC-------------------------------------------------------------------------------------------------------------------------------------------------------------------------------------------------------------------------------------------------------------------------------------------------------</ns2:sequence><ns2:name>MT598327.1_Leishmania_infantum_isolate_ZK5-class20_minicircle_kinetoplast_sequence</ns2:name></ns2:Sequence><ns2:Sequence dsseqid="sq1134" id="sq1133"><ns2:sequence>-------------------------------------------------------------------------------------------------------------------------------------------------------------------------------------------------------------------------------GG-TTGGTGTAAAATAGGGCCGGGTGGTGGCCGGGAAATTGGCTC----------CC-TGGGCTAGGTCTCACGAAA-TATG-GC-------------------CTCCTG--GCGGG-GGTTTGTGTGGAGT-T-CTAGAT-TTTT------------------GGCTTG-T--GGAATGTCTTATGGGGG-TTAGTTT-TGGCTTGAGT-----G--CGCT------TGT-----TG--GTC-C-TTTAT--------GC--TGGA-TTGGATTTT-G-GATTGTG-CTTA--------TTTATTA--T--A--ACTTTAGGTTTGGTGAATGGGTG-----AACC---------GTTGATT-TAGT---TTGCTTCG--CAGGAGG--ACTTCTGTGTTAAGCAATGGAGGT-TAACGAC------GGTTGATCGGT-A-GGTGG--G--AG-GGGGTGTA-T-AGTAA---GCCG----ATAGAGC--TTA--A----TATTAAAT---AGAAGTTATA--A-GG--TAG-GGAC--GCTAGATGGGTTGAC-GT----TAGGGAGAT-CC----CGGCGCCTTTAGGA-TTGG-----TAGAGG-T--GGGAGAGCCCAG-C--TATACTAATACGGT-AAG----G--GGT----GA-GTC---AATATATCGTCAGTCT----ATAATAT--AC-------G-CT-ATACA-----C--------TA-TTTA-TTTGTCT--------------------ATTTTATG-TC------TGT----TAT-GTTGTG------TTA--GAATGTAGC--TCGAG--TTA----A---TATG--ATACTG-GA-CGTA-A------CGT-AATGATACC--TAGCTA-AAGCTT---TTC-T-TT---TG---TA-ACT---G-CGATT-TGGAATTTA-TGGGCTGGA-AACGCCTCGAA-TTT-----------CTCTAAA---AATTGCCAAAAATTGGCCGAA--A-------TCTCAAACT------------------TTTCTG-----------------GTCCTCCGGGTA-GGG-GC-------------------------------------------------------------------------------------------------------------------------------------------------------------------------------------------------------------------------------------------------------------------------------------------------------</ns2:sequence><ns2:name>MT598328.1_Leishmania_infantum_isolate_ZK47-class20_minicircle_kinetoplast_sequence</ns2:name></ns2:Sequence><ns2:Sequence dsseqid="sq1136" id="sq1135"><ns2:sequence>-------------------------------------------------------------------------------------------------------------------------------------------------------------------------------------------------------------------------------------GTGTAAAATAGGGCCGGGTGGTGGCTGGAAATTGGC----------TCTCC-TGGGCTTGGATGGTTCGAG-ACCCTGG-------------------GTCCTG--GGCGTGCTTTTTGG-GACTG-A-CTGGGG-GTTGTT----------------ACGGCGTTA-CGGGTTTGGAG------------------------------------------------GC-TG--GATTT-TGTGG--TTTTAGCTT-TAGT-TTTGGGGT--G-GTTTATG-GCTGC-------GTTGGGCT-T--G--GGGTGGCCTTTGATTGCTGGATGTGGG-TGCG---------TTGGGTT-TGGG--TTCG-TTAC--TTCCAT---G-G-GTTGCTCGGGCGTTTCGATG-GTTTGTGGTTAT-TTATATAGAGT-T-GGATA-ACTCGG-TGGATTGGGA-CACC-----AGT----GTGCCT---ATA--G----CACTAAAT---ACCC-CGAAT--AAAGGGATATCTAA--AGT-GGGCTA--TAGCGAA---CGATAGATA-GCT---TAGGGGTATTAG---GTAGTTTA-TAGCCGAA--GCCGAAGACTTT-CGTAG-GATAGTCGGGT-GGT----A--AAG----GGGCTG------A-GAGTATACGTG----CTATTAT--AC---GTCTG-AT-ATTTG-----ATTC-----TA-TTT--TTTGTGGC-------------------AATGATTG-TC--T---ACT-----AA-TGTGTA------CGC--TGGCTTATG--TTTATCGGTGGC--A----TCG--GAGTAC-TACCTTC-T------CTAAAGGACTCTT-ACGAAA---TGTAAT--TGA-G-GA---TT---TT-TAG---G-GTTGG-GGTGGCTTA-CGGGTGGAA-ATTGTTTCGAA-AAA-----------GGTCGAA---AATCGCCAAAAATGAGTCGAA--A-------ATCCAAACT------------------TTTCTG-----------------GTCCTCCGGGT---------------------------------------------------------------------------------------------------------------------------------------------------------------------------------------------------------------------------------------------------------------------------------------------------------------</ns2:sequence><ns2:name>MT598329.1_Leishmania_infantum_isolate_LIPA60-class21_minicircle_kinetoplast_sequence</ns2:name></ns2:Sequence><ns2:Sequence dsseqid="sq1138" id="sq1137"><ns2:sequence>-------------------------------------------------------------------------------------------------------------------------------------------------------------------------------------------------------------------------------GG-TTGGTGTAAAATAGGGCCGGGTGGTGGCTGAAAATTGGC----------TCTCC-TGGGCTTGGATGGTTCGAG-ACCCTGG-------------------GTCCTG--GGCGTACTTT-TGG-GACTG-G-CTGGGG-GTTGTT----------------ACGGCGTTA-CGGGTTTGGAG------------------------------------------------GC-TG--GATTT-TGTGG--TTTTAGCTT-TAGT-TTTGGGGT--G-ATTTATG-GCTGC-------GTTGGGCT-T--G--GGGTGGCTTTTGATTGCTTGGTGTGGG-TGCG---------TTGGGTT-TGGG--TTCG-TTAC--TTCCAT---G-GGGTTGCTCGGGCGTTCCGATG-GTTTGTGGTTAT-TTATATAGAGT-T-GGATA-ACTCGG-TGGATTGGGA-CACC-----AGT----GTGCCT---ATA--G----CACTAAAT---ACCCC-GAAT--AAAGGGATATCTAA--AGT-GAACTA--TAGCGAA---CGATAGATG-GCT---TAGGGGTATTAG---GTAGTTTA-TAGCCGAA--GCCGAAGACTTT-CGTAGGGATAGTCGGGC-GGT----A--AAG----GGGCTG------A-GAGTATACGTG----CTATTAT--AT---GTCTG-AT-ATTTG-----ATTC-----TA-TTT--TTTGTGGC-------------------AATGATTG-TC--T---ACT-----AA-TTTGTA------CGC--TGACTTATG--TTTATCGATGGT--A----TCG--GAGTAC-TACCTTC-T------CTAAAGGACTCTT-ACGAAA---TGCAAA--TGA-G-GA---TT---TT-TAG---G-GTTGG-AGTGGCTTA-CGGGTGGGA-ATTGTTTCGAA-AAA-----------GGTCGAA---AATCGCCAAAAATGGGTCGAA--A-------ATCCAAACT------------------TTTCTG-----------------GTCCTCCGGGTA-GGG-G--------------------------------------------------------------------------------------------------------------------------------------------------------------------------------------------------------------------------------------------------------------------------------------------------------</ns2:sequence><ns2:name>MT598330.1_Leishmania_infantum_isolate_LIPA83-class21_minicircle_kinetoplast_sequence</ns2:name></ns2:Sequence><ns2:Sequence dsseqid="sq1140" id="sq1139"><ns2:sequence>-----------------------------------------------------------------------------------------------------------------------------------------------------------------------------------------------------------------------------------TGGTGTAAAATAGGGCCGGGTGGTGGCTGGAAATTGGC----------TCTCC-TGGGCTTGGATGGTTCGAG-ACCCTGG-------------------GTCCTG--GGCGTGCTTTTTGG-GACTG-A-CTGGGG-GTTGTT----------------ACGGCGTTA-CGGGTTTGGAG------------------------------------------------GC-TG--GATTT-TGTGG--TTTTAGCTT-TAGT-TTTGGGGT--G-GTTTATG-GCTGC-------GTTGGGCT-T--G--GGGTGGCCTTTGATTGCTGGATGTGGG-TGCG---------TTGGGTT-TGGG--TTCG-TTAC--TTCCAT---G-G-GTTGCTCGGGCGTTTCGATG-GTTTGTGGTTAT-TTATATAGAGT-T-GGATA-ACTCGG-TGGATTGGGA-CACC-----AGT----GTGCCT---ATA--G----CACTAAAT---ACCC-CGAAT--AAAGGGATATCTAA--AGT-GGACTA--TAGCGAA---CGATAGATA-GCT---TAGGGGTATTAG---GTAGTTTA-TAGCCGAA--GCCGAAGACTTT-CGTAG-GATAGTCGGGT-GGT----A--AAG----GGGCTG------A-GAGTATACGTG----CTATTAT--AC---GTCTG-AT-ATTTG-----ATTC-----TA-TTT--TTTGTGGC-------------------AATGATTG-TC--T---ACT-----AA-TGTGTA------CGC--TGGCTTATG--TTTATCGGTGAC--A----TCG--GAGTAC-TACCTTC-T------CTAAAGGACTCTT-ACGAAA---TGCAAT--TGA-G-GA---TT---TT-TAG---G-GTTGG-GGTGGCTTA-CGGGTGGAA-ATTGTTTCGAA-AAA-----------GGTCGAA---AATCGCCAAAAATGAGTCGAA--A-------ATCCAAACT------------------TTTCTG-----------------GTCCTCCGG-----------------------------------------------------------------------------------------------------------------------------------------------------------------------------------------------------------------------------------------------------------------------------------------------------------------</ns2:sequence><ns2:name>MT598331.1_Leishmania_infantum_isolate_ZK25-class21_minicircle_kinetoplast_sequence</ns2:name></ns2:Sequence><ns2:Sequence dsseqid="sq1142" id="sq1141"><ns2:sequence>---------------------------------------------------------------------------------------------------------------------------------------------------------------------------------------------------------------------------------------------------CGGGTGGTGGCTGAAAATTGGC----------TCTCC-TGGGCTTGGATGGTTCGAG-ACCCTGG-------------------GTCCTG--GGCGTACTTT-TGG-GACTG-G-CTGGGG-GTTGTT----------------ACGGCGTTA-CGGGTTTGGAG------------------------------------------------GC-TG--GATTT-TGTGG--TTTTAGCTT-TAGT-TTTGGGGT--G-ATTTATG-GCTGC-------GTTGGGCT-T--G--GGGTGGCTTTTGATTGCTTGGTGTGGG-TGCG---------TTGGGTT-TGGG--TTCG-TTAC--TTCCAT---G-GGGTTGCTCGGGCGTTCCGATG-GTTTGTGGTTAT-TTATATAGAGT-T-GGATA-ACTCGG-TGGATTGGGA-CACC-----AGT----GTGCCT---ATA--G----CACTAAAT---ACCCC-GAAT--AAAGGGATATCTAA--AGT-GAACTA--TAGCGAA---CGATAGATG-GCT---TAGGGGTATTAG---GTAGTTTA-TAGCCGAA--GCCGAAGACTTT-CGTAGGGATAGTCGGGC-GGT----A--AAG----GGGCTG------A-GAGTATACGTG----CTATTAT--AT---GTCTG-AT-ATTTG-----ATTC-----TA-TTT--TTTGTGGC-------------------AATGATTG-TC--T---ACT-----AA-TTTGTA------CGC--TGACTTATG--TTTATCGATGGT--A----TCG--GAGTAC-TACCTTC-T------CTAAAGGACTCTT-ACGAAA---TGCAAA--TGA-G-GA---TT---TT-AAG---G-GTTGG-AGTGGCTTA-CGGGTGGGG-ATTGTTTCGAA-AAA-----------GGTCGAA---AATCGCCAAAAATGGGTCGAA--A-------ACCCAAACT------------------TTTC---------------------------------------------------------------------------------------------------------------------------------------------------------------------------------------------------------------------------------------------------------------------------------------------------------------------------------------------</ns2:sequence><ns2:name>MT598332.1_Leishmania_infantum_isolate_ZK28-class21_minicircle_kinetoplast_sequence</ns2:name></ns2:Sequence><ns2:Sequence dsseqid="sq1144" id="sq1143"><ns2:sequence>----------------------------------------------------------------------------------------------------------------------------------------------------------------------------------------------------------------------------TGGGG-GTTGGTGTAAATAGGGCCGGGTGGTGGCTGGAAATTGGC----------TCTCC-TGGGCTTGGATGGTTCGAG-ACCCTGG-------------------GTCCTG--GGCGTGCTTTTTGG-GACTG-A-CTGGGG-GTTGTT----------------ACGGCGTTA-CGGGTTTGGAG------------------------------------------------GC-TG--GATTT-TGTGG--TTTTAGCTT-TAGT-TTTGGGGT--G-GTTTATG-GCTGC-------GTTGGGCT-T--G--GGGTGGCCTTTGATTGCTGGATGTGGG-TGCG---------TTGGGTT-TGGG--TTCG-TTAC--TTCCAT---G-G-GTTGCTCGGGCGTTTCGATG-GTTTGTGGTTAT-TTATATAGAGT-T-GGATA-ACTCGG-TGGATTGGGA-CACC-----AGT----GTGCCT---ATA--G----CACTAAAT---ACCC--GAAT--AAAGGGATATCTAA--AGT-GGACTA--TAGCGAA---CGATAGATA-GCT---TAGGGGTATTAG---GTAGTTTA-TAGCCGAA--GCCGAAGACTTT-CGTAG-GATAGTCGGGT-GGT----A--AAG----GGGCTG------A-GAGTATACGTG----CTATTAT--AC---GTCTG-AT-ATTTG-----ATTC-----TA-TTT--TTTGTGGC-------------------AATGATTG-TC--T---ACT-----AA-TGTGTA------CGC--TGGCTTATG--TTTATCGGTGAC--A----TCG--GAGTAC-TACCTTC-T------CTAAAGGACTCTT-ACGAAA---TGCAAT--TGA-G-GA---TT---TT-TAG---G-GTTGG-GGTGGCTTA-CGGGTGGAA-ATTGTTTCGAA-AAA-----------GGTCGAA---AATCGCCAAAAATGAGTCGAA--A-------ATCCAAACT------------------TTTCTG-----------------GTCCTCCGGGTA--------------------------------------------------------------------------------------------------------------------------------------------------------------------------------------------------------------------------------------------------------------------------------------------------------------</ns2:sequence><ns2:name>MT598333.1_Leishmania_infantum_isolate_ZK43-class21_minicircle_kinetoplast_sequence</ns2:name></ns2:Sequence><ns2:Sequence dsseqid="sq1146" id="sq1145"><ns2:sequence>-------------------------------------------------------------------------------------------------------------------------------------------------------------------------------------------------------------------------------------GTGTAAAATAGGGCCGGGTGGTGGCTGGAAATTGGC----------TCTCC-TGGGCTTGGATGGTTCGAG-ACCCTGG-------------------GTCCTG--GGCGTGCTTTTTGG-GACTG-A-CTGGGG-GTTGTT----------------ACGGCGTTA-CGGGTTTGGAG------------------------------------------------GC-TG--GATTT-TGTGG--TTTTAGCTT-TAGT-TTTGGGGT--G-GTTTATG-GCTGC-------GTTGGGCT-T--G--GGGTGGCCTTTGATTGCTGGATGTGGG-TGCG---------TTGGGTT-TGGG--TTCG-TTAC--TTTCAT---G-G-GTTGCTCGGGCGTTTCGATG-GTTTGTGGTTAT-TTATATAGAGT-T-GGATA-ACTCGG-TGGATTGGGA-CACC-----AGT----GTGCCT---ATA--G----CACTAAAT---ACCC-CGAAT--AAAGGGATATCTAA--AGT-GGACTA--TAGCGAA---CGATAGATA-GCT---TAGGGGTATTAG---GTAGTTTA-TAGCCGAA--GCCGAAGACTTT-CGTAG-GATAGTCGGGT-GGT----A--AAG----GGGCTG------A-GAGTATACGTG----CTATTAT--AC---GTCTG-AT-ATTTG-----ATTC-----TA-TTT--TTTGTGGC-------------------AATGATTG-TC--T---ACT-----AA-TGTGTA------CGC--TGGCTTATG--TTTATCGGTGAC--A----TCG--GAGTAC-TACCTTC-T------CTAAAGGACTCTT-ACGAAA---TGCAAT--TGA-G-GA---TT---TT-TAG---G-GTTGG-GGTGGCTTA-CGGGTGGAA-ATTGTTTCGAA-AAA-----------GGTCGAA---AATCGCCAAAAATGAGTCGAA--A-------ATCCAAACT------------------TTTCTG-----------------GTCCTCCGGGTA--------------------------------------------------------------------------------------------------------------------------------------------------------------------------------------------------------------------------------------------------------------------------------------------------------------</ns2:sequence><ns2:name>MT598334.1_Leishmania_infantum_isolate_ZK5-class21_minicircle_kinetoplast_sequence</ns2:name></ns2:Sequence><ns2:Sequence dsseqid="sq1148" id="sq1147"><ns2:sequence>------------------------------------------------------------------------------------------------------------------------------------------------------------------------------------------------------------------------------------GGTGTAAAATAGGGCCGGGTGGTGGCTGGAAATTGGC----------TCTCC-TGGGCTTGGATGGTTCGAG-ACCCTGG-------------------GCCCTG--GGCGTGCTTTTTGG-GACTG-A-CTGGGG-GTTGTT----------------ACGGCGTTA-CGGGTTTGGAG------------------------------------------------GC-TG--GATTT-TGTGG--TTTTAGCTT-TAGT-TTTGGGGT--G-GTTTATG-GCTGC-------GTTGGGCT-T--G--GGGTGGCCTTTGATTGCTGGATGTGGG-TGCG---------TTGGGTT-TGGG--TTCG-TTAC--TTCCAT---G-G-GTTGCTCGGGCGTTTCGATG-GTTTGTGGTTAT-TTATATAGAGT-T-GGATA-ACTCGG-TGGATTGGGA-CACC-----AGT----GTGCCT---ATA--G----CACTAAAT---ACCC-CGAAT--AAAGGGGTATCTAA--AGT-GGACTA--TAGCGAA---CGATAGATA-GCT---TAGGGGTATTAG---GTAGTTTA-TAGCCGAA--GCCGAAGACTTT-CGTAG-GATAGTCGGGT-GGT----A--AAG----GGGCTG------A-GAGTATACGTG----CTATTAT--AC---GTCTG-AT-ATTTG-----ATTC-----TA-TTT--TTTGTGGC-------------------AATGATTG-TC--T---ACT-----AA-TGTGTA------CGC--TGGCTTATG--TTTATCGGTGAC--A----TCG--GGGTAC-TACCTTC-T------CTAAAGGACTCTT-ACGAAA---TGCAAT--TGA-G-GA---TT---TT-TAG---G-GTTGG-GGTGGCTTA-CGGGTGGAA-ATTGTTTTGAA-AAA-----------GGTCGAA---AATCGCCAAAAATGAGTCGAA--A-------ATCCAAACT------------------TTTCTG-----------------GTCCTCCGGGTA--------------------------------------------------------------------------------------------------------------------------------------------------------------------------------------------------------------------------------------------------------------------------------------------------------------</ns2:sequence><ns2:name>MT598335.1_Leishmania_infantum_isolate_ZK47-class21_minicircle_kinetoplast_sequence</ns2:name></ns2:Sequence><ns2:Sequence dsseqid="sq1150" id="sq1149"><ns2:sequence>------------------------------------------------------------------------------------------------------------------------------------------------------------------------------------------------------------------------------------------------------------------------------------------------------------------------------------------------------------------------------------------------------------------------------------------------------------------------------------------------------------------------AATTTG-GCCT-------ATTTTTC-----------GCCATTTTTAGGACTTTTTTGG----GAATT-T------CCAACCC-CCTGC-CCAATTCAG--AC-------------A-CAATTGCACTC--CC---GTAGGA---G---C--ATACAAC-C-TTTAGGTAGGTAACAGGTACACT-AGTAT-C-GAAT----CTAGTCAGCTA-----------CATAA---CCACACTCTA--GA--TCAAACACTA--TACGA---AAACGTGAAAA---TAATATGTG-TAG---TA--AATATAGATA-GCTT-ATGTGT--AGT-----TAAC--TTGT-AT-ACCGGCCGAATATTATCCGA-CC--TCCTA--ACAAGAC-TCCACA-GCTATAAATATA--TAGT----------------------TA-G--GCTATCA-CTAG-CCA--------CA--------T----------AATATA------------AT----A------------------TTAATATATTC--TATATATAAT-A------AGCA--CC-----AAAGTTG-T----AACCA-TCCA-TAC------C-ACGAGCC----------------------AACCCCTATGAGGC-AGCCATTCA-ATGCCAAGG-CCCCAAACGTT-TAT-----------GGCGAAT---CCCC--CCAAACCTAAATCCA----------ACCCGATTT----------AAAG--CCAT-----ATTCATCCGACCACAACCAATAAAC------AAGCCCACACACCATTAAATGCAACTCCATGTTCA-AAAAAGCCGGCAACTCCGAAACAAAGCC-C-CCAACCCCGTAT-------------AAAATCCCCACTCCAGCCCAACCCCGGCAATTCAAG------CCCGAGGAGGGCA-AT-TCCCCGAAATTCCAGCCACCACCCGGCCCTATTTTACAC-CAACCCCC----------------------------------------------------------------------------------------------------</ns2:sequence><ns2:name>MT598336.1_Leishmania_infantum_isolate_LIPA83-class22_minicircle_kinetoplast_sequence</ns2:name></ns2:Sequence><ns2:Sequence dsseqid="sq1152" id="sq1151"><ns2:sequence>----------------------------------------------------------------------------------------------------------------------------------------------------------------------------------------------------------------------------------------------------------------------------------------------------------------------------------------------------------------------------------------------------------------------------------------------------------------------------C--CTACC-CGG--A--GG---A----CCA-GAAAAGTTT-GGGAATTTG-GCCT-------ATTTTTC-----------GTCATTTTTAGGACTTTTTTGG----GAATT-T------CCAACCC-CCTGC-CCAATTCAG--AC-------------A-CAATTGCACTC--CC---GTAGGA---G---C--ATACAAC-C-TTTAGGTAGGTAACAGGTACACT-AGTAT-C-GAAT----CTAGTCAGCTA-----------CATAA---CCACACTCTA--GA--TCAAACACTA--TACGA---AAACGTGAAAA---TAATATGTG-TAG---TA--AATATAGATA-GCTT-ATGTGT--AGT-----TAAC--TTGT-AT-ACCGGCCGAATATTATCCGA-CC--TCCTA--ACAAGAC-TCCACA-GCTATAAATATA--TAGT----------------------TA-G--GCTATCA-CTAG-CCA--------CA--------T----------AATATA------------AT----A------------------TTAATATATTC--TATATATAAT-A------AGCA--CC-----AAAGTTG-T----AACCA-TCCA-TAC------C-ACGAGCC----------------------AACCCCTATGAGGC-AGCCATTCA-ATGCCAAGG-CCCCAAACGTT-TAT-----------GGCGAAT---CCCC--CCAAACCTAAATCCA----------ACCCGATTT----------AAAG--CCAT-----ATTCATCCGACCACAACCAATAAAC------AAGCCCACACACCATTAAATGCAACTCCATGTTCA-AAAAAGCCGGCAACTCCGAAACAAAGCC-C-CCAACCCCGTAT-------------AAAATCCCCACTCCAGCCCAACCCCGGCAATTCAAG------CCCGAGGAGGGCA-AT-TCCCCGAAATTCCAGCCACCACCCGGCCCTATTTTACAC-CAACCCCC----------------------------------------------------------------------------------------------------</ns2:sequence><ns2:name>MT598337.1_Leishmania_infantum_isolate_ZK28-class22_minicircle_kinetoplast_sequence</ns2:name></ns2:Sequence><ns2:Sequence dsseqid="sq1154" id="sq1153"><ns2:sequence>----------------------------------------------------------------------------------------------------------------------------------------------------------------------------------------------------------------------------------------TAAAATAGGGCCGGGTGGTGGCCGGAAATG----------GGCTTCCC-TGGGCTGGATTGGGCTGAA-ACCCTGG-------------------GTCTGG--AGGCTTGAGTCTGG--GTTG-G-CTACTT-ATGGGT-TGG----GTTT-TA-GTGGCGTAT-AGGCGTGTGT-TTGG--------------------------------------TGCA--GA-AGG-GCTTG-CTGGCGGTTGTTGTTG------TTGGTTTTG-A-GTG---C-TGGC-------GTATATT---------GGTTAATGGTGGGTGCTTAATGGG-GACTGCGT-------GTGGGGCT-GGAAG-TTTGGGGCAC-AAGCCTG--G-TGGTGATGATGGTATACGCATT-GGGTTGGGTGATGGGTGGTTGGTT-A-CACTA-TTATGG-TGGGTTAG-A-C-CT-----TGA----TTTAAA---CTA--A----TATTAATA---TAAAGG-GAG--G--G--CTTTG---------GACACCTTAGGTTGA---TATGGCTTG--T----ATTGACACTT---G-TTTTGGTATTAATTTAT--AATA----CACG-------TATAGGT--CT-TATAT--A--TAC----TAGGTT------ATCAGTTAACGTG----GTAAGCT--AG----TCTA-AT-ATG-------TTCGTA---GA-TAG--TTAATGTT--------T----------CGCGTTT---T--T--GATT-----GT-TATTTA------TT---TGTTGGTTT--GATATACTAGAC--T--TGAGT--TAGATT-TGCCGTA-T----TACTG-TATAATAC---TTC----CTACTG---GGC-T-GG---AG---GA-C-T---C-TGCCGTGGCATTGGG-AAAGCCTAA-AATT-ATGAAT-TTT----------CTCCAAAA---AATAGCCAAAAATAGGCCGAA--A-------ATCCAAACT------------------TTTCTG-----------------GTCCTCCGGGT---------------------------------------------------------------------------------------------------------------------------------------------------------------------------------------------------------------------------------------------------------------------------------------------------------------</ns2:sequence><ns2:name>MT598338.1_Leishmania_infantum_isolate_ZK28-class23_minicircle_kinetoplast_sequence</ns2:name></ns2:Sequence><ns2:Sequence dsseqid="sq1156" id="sq1155"><ns2:sequence>------------------------------------------------------------------------------------------------------------------------------------------------------------------------------------------------------------------------------------------------------------------------------------------------------------------------------------------------------------------------------------------------------------------------------------------------------------------TT-AC-AC-CA--ACCCC-CGG--A--GG---A----CCA-GAAAAGTTT-GAGAAATTC-GGCA-------TTTTTTG-----------GCCATTTTTGGGAATTTTCGTG----GCCCC-C------AACCATA-ATTTT-GACCCAGAT--GC-------------A-CCTACCATAGG-AAA---GACTGC---AG-G----CAAAAG-A-TA-----------------TACT-GACAC-A-AGTCTAACTACTACACACA------------ACTC---TAGACACAAT--ACAC------------AACGAAACATAGTCAAAGG---TAGAAATAT-GTA------TGTAAATGACA-GT-----ACGA--TAA---AGCTAGA----C-TT-AACCTACGGACG----TAAG-CT--TAC----CTACTGT-AAATAT-TATCG-CGAG----TCTTCCT--ATG-GCTGCT-AA--CGTA-T--CCTAGAC-TCTA-CCG--AA-----A--------C----------GCTATACG-CGG-----TAG----CAC-AACTAA------TATAAA---TATTA--GTTATAAGCA-A------CAAA--CA-TGT-GCCAAGT-C----ACACA-TCC-CAA-A-CCCCT-T-AACAAAAC-TCGACCAACCCTC-AATCGATC---TGCCCAT-CCAACCCC-------ACTC-AAAAGC--AA--GC------------------------------AAGCCAACCTCCA--ACTATA-AACCCACCCA-------ATAAC---ACCCCAATCCAA-ACCCAACGCC--------GCCAACC-CAC-GACAAAACCC-ACGC-----CAATCCCCAATTT--AAAGCCCAAACTCCCGAAT-AAAAATC-C---AGAATCCTGCAAACCA---------A-GCCTGGAGGAGGCCACTTTTCAAA-ATCCAGG------CCCCAAAATCCAG-GAAATCCAGGAAATCCCCGGACCACCCGGCCCTATT-------------------------------------------------------------------------------------------------------------------</ns2:sequence><ns2:name>MT598339.1_Leishmania_infantum_isolate_ZK28-class24_minicircle_kinetoplast_sequence</ns2:name></ns2:Sequence><ns2:Sequence dsseqid="sq1158" id="sq1157"><ns2:sequence>------------------------------------------------------------------------------------------------------------------------------------------------------------------------------------------------------------------------------------------------------------------------------------------------------------------------------------------------------------------------------------------------------------------------------------------------------------------GA-AC-GC-CC--CTACC-CGA--A--GG---A----CCA-GAAAAGTTT-GGGAAATTC-GGCA-------TTTTTTG-----------GCCATTTTTGGGAATTTTCGTG----GC--C-C------AACCATA-ATTTT-GACCCAGAT--GC-------------A-CCTACCATAGG-AAA---GACTGC---AG-G----CAAAAG-A-TA-----------------TACT-GACAC-A-AGTCTAACTACTACACACA------------ACTC---TAGACACAAT--ACAC------------AACGAAACATAGTCAAAGG---TAGAAATAT-GTA------TGTAAATGACA-GT-----ACGA--TAA---AGCTAGA----C-TT-AACCTACGGACG----TAAG-CT--TAC----CTACTGT-AAATAT-TATCG-CGAG----TCTTCCT--ATG-GCTACT-AA--CGTA-T--CCTAGAC-TCTA-CCG--AA-----A--------C----------GCTATACG-CGG-----TAG----CAC-AACTAA------TATAAA---TATTA--GTTATAAGCA-A------CAAA--CA-TGT-GCCAAGT-C----ACACA-TCC-CAA-A-CCCCT-T-AACAAAAC-TCGACCAACCCTC-AATCGATC---TGCCCAT-CCAACCCC-------ACTC-AATGGAGCAA--GC------------------------------AAGCCAACCTCCA--ACTATA-A-ACCCACCA-------ATAAC---ACCCCAATCCAA-ACCCAACGCC--------GCCAACC-CAC-GACAAAACCC-ACGC-----CAATCCCCAATTT--AAAGCCCAAACTCCCGAAT-AAAAATC-C---AGAATCCTGCAAACCA---------A-GCCTGGAGGAGGCCACTTTTCAAA-ATCCAGG------CCCCAAAATCCAG-GAAATCCAGGAAATCCCCGGACCACCCGGCCCTATTTTACAC-CAACCCCC----------------------------------------------------------------------------------------------------</ns2:sequence><ns2:name>MT598340.1_Leishmania_infantum_isolate_LIPA83-class24_minicircle_kinetoplast_sequence</ns2:name></ns2:Sequence><ns2:Sequence dsseqid="sq1160" id="sq1159"><ns2:sequence>----------------------------------------------------------------------------------------------------------------------------------------------------------------------------------------------------------------------------------------------------------------------------------------------------------------------------------------------------------------------------------------------------------TT-CTGCACCCA-T-----------TT--TTC-GAT-----------TTTCG-C--AG-AA-CG-CC--CTACC-CGA--A--GG---A----CCA-GAAAAGTTT-GGATTTTTA-GGCC-------ATTTTTC-----------GGAGTTTTCAGCCTTTTTGGGT----GTTTT-T------CATCCCT-C-CCA-CCCCTATTT--CA-------------A-CAAATACCCCT--TG---CGTAAG---CT-CCAACAGCTAG-A-AGCCTATAAAAG-GTA---ATGT-TACAT-A-TTAA----CGTT--ACATAT--C----ATAAACTC---AATCTAAATA--CA--CTATACAATC--AAAGCACAGTGACAA--AA---TCGTAGCAT-A-----------TGTAGAGT-AT----ATGCC--AG------CTATAATAGA-AC-TCGTCTTATATATG--TAAT-CT--T------ATAAATA-ACATTA-CAAACGAC-----------TC--GGC-TAACAT-AT-CCTAA-A--CTACGGG-TGCT-CCAGCCTCATAGC--------T----------ACTATATC-AACCT--AAAG----CTT-AATATT------AGTTACGCTTAATA--TTCGGTCATC-C------GGGA--AACCCTTACCCTGG-G----AATCA-ACCC-CAAC-CATCA-ATCCTTAAAC-GCCCA-ACC-CCC-----GA---------CCC-TCACGCGAA-TCCAAACCC-CATTCAATCC--AAA-----------TAATAAT---AATT--AAAAACCAAAAAATA-ACC------AGCAAATCC----------AAAA--GGGGCACCGCCAACCAAACCTCCAGCCCC----------------------GCAAACCACG-CCAGCCATTGCGAA-TCCACGCGAATCCAGGCCAAATTAGAC-T-CCAAAACCACCAAAAAGC-CA-GTCACCCCAA-AAGTACGCCCAGGACCCAGGGTTTCAGG------TCACTCCAGCCCA-GG-GGAGCCAA--------------------------------------------------------------------------------------------------------------------------------------------</ns2:sequence><ns2:name>MT598341.1_Leishmania_infantum_isolate_LIPA60-class25_minicircle_kinetoplast_sequence</ns2:name></ns2:Sequence><ns2:Sequence dsseqid="sq1162" id="sq1161"><ns2:sequence>----------------------------------------------------------------------------------------------------------------------------------------------------------------------------------------------------TTAGACCTC-GAAACC-ATCAAAAAGCCAGTCACTCCAAAAAGTACGCC-CAG----------------------------------------------------------------------------------------------------------------------------------G------------ACCC-AGGGTTTCA-A-----------GC--CAC-TCC-----------AGCCC-A--GG-GG-AG-CC--CTACC-CGG--A--GG---A----CCA-GAAAAGTTT-GGATTTTTA-GGCC-------ATTTTTC-----------GGAGTTTTCAGCCTTTTTGGGT----GTTTT-T------CATCCCT-C-CCA-CCCCTATTC--CA-------------A-CAAATACCCCT--TG---CGTAAG---CT-CCAACAGCTAG-A-AGCCTATAAAAG-GTA---ATGT-TACAT-A-TTAA----CGTT--ACATAT--C----ATAAACTC---AATCTAAATA--CA--CTATACAATC--AAAGCACAGTGACAA--AA---TCGTAGCAT-A-----------TGTAGAGT-AT----ATGCC--AG------CTATAATAGA-AC-TCGTCTTATATATG--TAAT-CT--T------ATAAATA-ACATTA-CAAACGAC-----------TC--GGC-TAACAT-AT-CCTAA-A--CTACGGG-TGCT-CCAGCCTCATAGC--------T----------ACTATATC-AACCT--AAAG----CTT-AATATT------AGTTACGCTTAATA--TTCGGTCATC-C------GGGA--AACCCTTACCCTGG-G----AATCA-ACCC-CAAC-CATCA-ATCCTTAAAC-GCCCA-ACCCCCC-----GA---------CCC-TCACGCGAA-TCCAAACCC-CATTCAATCC--AAA-----------TAATAAT---AATT--AAAAACCAAAAAATA-ACC------AGCAAATCC----------AAAA--GGGGCACCGCCAACCAAACCTCCAGCCCC----------------------GCAAACCACG-CCAGCCATTGCGAA-TCCACGCGAATCCAGGCCAAATTAGAC-T-CCAAAACCACCAAAAAGC-CA-GTCACCCCAA-AAGTACGCCCAGGACCCAGGGTTTCAGG------TCACTCCAGCCCA-GG-GGA-------------------------------------------------------------------------------------------------------------------------------------------------</ns2:sequence><ns2:name>MT598342.1_Leishmania_infantum_isolate_LIPA83-class25_minicircle_kinetoplast_sequence</ns2:name></ns2:Sequence><ns2:Sequence dsseqid="sq1164" id="sq1163"><ns2:sequence>---------------------------------------------------------------------------------------------------------------------------------------------------------------------------------------------------------------------------------------------------------------------------------------------------------------------------------------------------------------------------------------------------------------AGGTCAC-T-----------CC--AGC-CCA-----------GGGGA-G--CC-AA-TT-TC--CGACC-CGG--A--GG---A----CCA-GAAAAGTTT-GGATTTTTA-GGCC-------ATTTTTC-----------GGAGTTTTCAGCCTTTTTGGGT----GTTTT-T------CATCCCT-C-CCA-CCCCTATTC--CA-------------A-CAAATACCCCT--TG---CGTAAG---CT-CCAACAGCTAG-A-AGCCTATAAAAG-GTA---ATGT-TACAT-A-TTAA----CGTT--ACATAT--C----ATAAACTC---AATCTAAATA--CA--CTATACAATC--AAAGCACAGTGACAA--AA---TCGTAGCAT-A-----------TGTAGAGT-AT----ATGCC--AG------CTATAATAGA-AC-TCGTCTTATATATG--TAAT-CT--T------ATAAATA-ACATTA-CAAACGAC-----------TC--GGC-TAACAT-AT-CCTAA-A--CTACGGG-TGCT-CCAGCCTCATAGC--------T----------ACTATATC-AACCT--AAAG----CTT-AATATT------AGTTACGCTTAATA--TTCGGTCATC-C------GGGA--AACCCTTACCCTGG-G----AATCA-ACCC-CAAC-CATCA-ATCCTTAAAC-GCCCA-ACCCCCC-----GA---------CCC-TCACGCGAA-TCCAAACCC-CATTCAATCC--AAA-----------TAATAAT---AATT--AAAAACCAAAAAATA-ACC------AGCAAATCC----------AAAA--GGGGCACCGCCAACCAAACCTCCAGCCCC----------------------GCAAACCACG-CCAGCCATTGCGAA-TCCACGCGAATCCAGGCCAAATTAGAC-T-CCAAAACCACCAAAAAGC-CA-GTCACCCCAA-AAGTACGCCCAGGACCCAGGGTTTC------------------------------------------------------------------------------------------------------------------------------------------------------------------------------</ns2:sequence><ns2:name>MT598343.1_Leishmania_infantum_isolate_ZK25-class25_minicircle_kinetoplast_sequence</ns2:name></ns2:Sequence><ns2:Sequence dsseqid="sq1166" id="sq1165"><ns2:sequence>-----------------------------------------------------------------------------------------------------------------------------------------------------------------------------------------------------------------------------------------------------------------------------------------------------------------------------------------------------------------------------------------------------------------------------------------------------------------------------------C-CGG--A--GG---A----CCA-GAAAAGTTT-GGATTTTTA-GGCC-------ATTTTTT-----------GGGATTTTCAGCCTTTTTGGGT----GTTTT-T------CAGCCCT-C-CCA-CCCCTATTT--CA-------------A-CAAATACTCCT--TG---CGTAAG---CT-CCAACAGCTAG-A-AGCCTATAAAAG-GTA---ATGT-TACAT-A-TTAA----CGTT--ACACAC--C----ATAAACTC---AATCTAGATA--CA--CTATACAATC--AAAGCACAGTGACAA--AA---TCGTAGCAT-G-----------TGTAGAGT-AT----ATGTC--AG------CTATAATAGA-AC-TCGTCTTATATATG--TAAT-CT--T------ATAAATA-ACATTA-CAAACGAC-----------TC--GGC-CAACAT-AT-CCTAA-A--CTACGGG-TACT-CCAGCCTCATAGC--------T----------ACTATATA-AACCT--AAAG----CTT-AATATT------AGTTACGCTTAATA--TTCGGTCATC-C------GGGA--AACCCTTACCCTAA-G----AATCA-ACCC-AAAC-CATCA-ATCCCTAAAC-GTCCA-AC-CCCC-----GA---------CCC-TCACGTGAA-TCCAAATCC-CATCCAATCC--AAA-----------TAATAAT---AATT--AAAAACCAAAAAACA-GCC------AGCAAATCC----------AAAA--GGAGCGCCGCCAACCAAACCTCCAGCCCC----------------------GCAAACCACG-CCAGCCATCGTTAA-CCCACGCAAATCCAGGCCAAATTAGAC-C-TCGAAACCATCAAAAAGC-CA-GTCATTCCAAAAAGTACGCCCAGGACCCAGGGTTTCAGG------CCAATCCAGCCCA--------------------------------------------------------------------------------------------------------------------------------------------------------</ns2:sequence><ns2:name>MT598344.1_Leishmania_infantum_isolate_ZK28-class25_minicircle_kinetoplast_sequence</ns2:name></ns2:Sequence><ns2:Sequence dsseqid="sq1168" id="sq1167"><ns2:sequence>-----------------------------------------------------------------------------------------------------------------------------------------------------------------------------------------------------------------------------------------------------------------------------------------------------------------------------------------------------------------------------------------------------------------------------------------------------------------------------------C-CGG--A--GG---A----CCA-GAAAAGTTT-GGATTTTTA-GGCC-------ATTTTTC-----------GGAGTTTTCAGCCTTTTTGGGT----GTTTT-T------CATCCCT-C-CCA-CCCCTATTT--CA-------------A-CAAATACCCCT--TG---CGTAAG---CT-CCAACAGCTAG-A-AGCCTATAAAAG-GTA---ATGT-TACAT-A-TTAA----CGTT--ACATAT--C----ATAAACTC---AATCTAAATA--CA--CTATACAATC--AAAGCACAGTGACAA--AA---TCGTAGCAT-A-----------TGTAGAGT-AT----ATGCC--AG------CTATAATAGA-AC-TCGTCTTATATATG--TAAT-CT--T------ATAAATA-ACATTA-CAAACGAC-----------TC--GGC-TAACAT-AT-CCTAA-A--CTACGGG-TGCT-CCAGCCTCATAGC--------T----------ACTATATC-AACCT--AAAG----CCT-AATATT------AGTTACGCTTAATA--TTCGGTCATC-C------GGGA--AACCCTTACCCTGG-G----AATCA-ACCC-CAAC-CATCA-ATCCTTAAAC-GCCCA-ACCCCCC-----GA---------CCC-TCACGCGAA-TCCAAACCC-CATTCAATCC--AAA-----------TAATAAT---AATT--AAAAACCAAAAAATA-ACC------AGCAAATCC----------AAAA---GGGCACCGCCAACCAAACCTCCAGCCCC----------------------GCAAACCACG-CCAGCCATTGCGGA-TCCACGCGAATCCAGGCCAAATTAGAC-C-CCAAAACCACCAAAAAGC-CA-GTCACCCCAA-AAGTACGCCCAGGACCCAGGGTTTCAGG------TCACTCCAGCCCA-GG-GGAGCCAATTTCCGACCACC-ACCCGGCCTATTTTACAC-CAAC--------------------------------------------------------------------------------------------------------</ns2:sequence><ns2:name>MT598345.1_Leishmania_infantum_isolate_ZK43-class25_minicircle_kinetoplast_sequence</ns2:name></ns2:Sequence><ns2:Sequence dsseqid="sq1170" id="sq1169"><ns2:sequence>-----------------------------------------------------------------------------------------------------------------------------------------------------------------------------------------------------------------------------------------------------------------------------------------------------------------------------------------------------------------------------------------------------------------------------------------------------------------------------------C-CGG--A--GG---A----CCA-GAAAAGTTT-GGATTTTTA-GGCC-------ATTTTTC-----------GGAGTTTTCAGCCTTTTTGGGT----GTTTT-T------CATCCCT-C-CCA-CCCCTATTC--CA-------------A-CAAATACCCCT--TG---CGTAAG---CT-CCAACAGCTAG-A-AGCCTATAAAAG-GTA---ATGT-TACAT-A-TTAA----CGTT--ACATAT--C----ATAAACTC---AATCTAAATA--CA--CTATACAATC--AAAGCACAGTGACAA--AA---TCGTAGCAT-A-----------TGTAGAGT-AT----ATGCC--AG------CTATAATAGA-AC-TCGTCTTATATATG--TAAT-CT--T------ATAAATA-ACATTA-CAAACGAC-----------TC--GGC-TAACAT-AT-CCTAA-A--CTACGGG-TGCT-CCAGCCTCATAGC--------T----------ACTATATC-AACCT--AAAG----CTT-AATATT------AGTTACGCTTAATA--TTCGGTCATC-C------GGGA--AACCCTTACCCTGG-G----AATCA-ACCC-CAAC-CATCA-ATCCTTAAAC-GCCCA-ACCCCCC-----GG---------CCC-TCACGCGAA-TCCAAACCC-CATTCAATCC--AAA-----------TAATAAT---AATT--AAAAACCAAAAAATA-ACC------AGCAAATCC----------AAAA--GGGGCACCGCCAACCAAACCTCCAGCCCC----------------------GCAAACCACG-CCAGCCATTGCGAA-TCCACGCGAATCCAGGCCAAATTAGAC-T-CCAAAACCACCAAAAAGC-CA-GTCACCCCAA-AAGTACGCCCAGGACCCAGGGTTTCAGG------TCACTCCAGCCCA-GG-GGAGCCAATTTCCGACCACC-ACCCGGCCTAT--------------------------------------------------------------------------------------------------------------------</ns2:sequence><ns2:name>MT598346.1_Leishmania_infantum_isolate_ZK5-class25_minicircle_kinetoplast_sequence</ns2:name></ns2:Sequence><ns2:Sequence dsseqid="sq1172" id="sq1171"><ns2:sequence>-----------------------------------------------------------------------------------------------------------------------------------------------------------------------------------------------------------------------------------------------------------------------------------------------------------------------------------------------------------------------------------------------------------------------------------------------------------------------------------C-CGG--A--GG---A----CCA-GAAAAGTTT-GGATTTTTA-GGCC-------ATTTTTC-----------GGAGTTTTCAGCCTTTTTGGGT----GTTTT-T------CATCCCT-C-CCA-CCCCTATTC--CA-------------A-CAAATACCCCT--TG---CGTAAG---CT-CCAACAGCTAG-A-AGCCTATAAAAG-GTA---ATGT-TACAT-A-TTAA----CGTT--ACATAT--C----ATAAACCC---AATCTAAATA--CA--CTATACAATC--AAAGCACAGTGACAA--AA---TCGTAGCAT-A-----------TGTAGAGT-AT----ATGCC--AG------CTATAATAGA-AC-TCGTCTTATATATG--TAAT-CT--T------ATAAATA-ACATTA-CAAACGAC-----------TC--GGC-TAACAT-AT-CCTAA-A--CTACGGG-TGCT-CCAGCCTCATAGC--------T----------ACTATATC-AACCT--AAAG----CTT-AATATT------AGTTACGCTTAATA--TTCGGTCATC-C------GGGA--AACCCTTACCCTGG-G----AATCA-ACCC-CAAC-CATCA-ATCCTTAAAC-GCCCA-ACCCCCC-----GA---------CCC-TCACGCGAA-TCCAAACCC-CATTCAATCC--AAA-----------TAATAAT---AATT--AAAAACCAAAAAATA-ACC------AGCAAATCC----------AAAA--GGGGCACCGCCAACCAAACCTCCAGCCCC----------------------GCAAACCACG-CCAGCCATTGCGAA-TCCACGCGAATCCAGGCCAAATTAGAC-T-CCAAAACCACCAAAAAGC-CA-GTCACCCCAA-AAGTACGCCCAGGACCCAGGGTTTCAGG------TCACTCCAGCCCA-GG-GGAGCCAAT-------------------------------------------------------------------------------------------------------------------------------------------</ns2:sequence><ns2:name>MT598347.1_Leishmania_infantum_isolate_ZK47-class25_minicircle_kinetoplast_sequence</ns2:name></ns2:Sequence><ns2:Sequence dsseqid="sq1174" id="sq1173"><ns2:sequence>------------------------------------------------------------------------------------------------------------------------------------------------------------------------------------------------------------------------------GGT-TGGTG-TAAAATAGGGCCGGGTGGTG----------GCCGGAAATAGGCTTCCC-TGGGCTAGGATGGGTCGAA-ACCCTGG-------------------GTCTGG--CCCGTACTTTTTGG--GGTT-G-CTGGGG-ATGGCG-TTT----ATTT-TG-CTTGGGTTG--GG-TTCTTGGGTGGCT-GGTTTCC-TCTTTGTTGGT-GCTGCATTTT--G--GGGCT-TG-T---------CTTGGGGTA---------------TGTGCTG-G---GTTTA-TCCGTGGGT--------TG--G--C--CCTTTC------CGATGTGCTTGACGGTTGGTTTGC-----GTCTGTT-TATGC-TTTGG-GTG--TCGGTTT--T-TTGTTTGGGTGTTATTT-GC------GGAC---TT-GGTT-GGGGTT-T---CTT-TAGAGG-ATTGACTC-C-C-TT-----TAC----TTTAATA--TTT--A----TATTAGTT---AGAGAGCTTT--GGTATGATAGCATG--GGG-TTTGGACTTA-----------TATG-------------ATAATAGGAC-TATGGGGT-GCCTTCAG--GCGTAAGAACTT-G----T---AGTACTGT-TATATACG--TTT----ATGTTAT-AACTACTCTATTACGTT----CACATAT------ATATTT-AT-ACACA-----GTTT------A-CATT-CTAAA----------------------TTGGACAC-TA--T--ATTA-----GA--CTATA------TTTGTAC-----GC--TATAATATGA--------G--A--C----T-AAGTGTA-A-----TATA-CCTGCCTGT--AGCGTTAA------------C-AG---TG---GC-TAA---T-AATGT-TACCTTAAG-GTTGGTGGG-ATTCGCTGAAA-AAG-----------TCCAAAA---ATCGCTAAAAATGGGTCAAAA--A-------TCCCAAACT------------------TTTCTG-----------------GTCCTCCGGGT---------------------------------------------------------------------------------------------------------------------------------------------------------------------------------------------------------------------------------------------------------------------------------------------------------------</ns2:sequence><ns2:name>MT598348.1_Leishmania_infantum_isolate_LIPA60-class26_minicircle_kinetoplast_sequence</ns2:name></ns2:Sequence><ns2:Sequence dsseqid="sq1176" id="sq1175"><ns2:sequence>------------------------------------------------------------------------------------------------------------------------------------------------------------------------------------------------------------------------ACTGGGGGT-TGGTG-TAAAATAGGGCCGGGAGGTG----------GTCGGAAATGGGCTTCCC-TGGGCTAGGATGGGTCGAA-ACCCTGG-------------------GTCTGG--CGCGTACTTTTTGG--GGTT-G-CTGGGG-ATGGCG-TTG----ATTT-TG-CTTGGGTTG--GG-TTCTTGGGTGGCT-GGTTTTT-TCTTTGTTGGT-GCTGCATTTT--G--GGGCT-TG-T---------CTTGGGGTA---------------TGTGCTG-G---GTTTA-CCCGTGGGT--------TG--G--T--CCTTTC------CGATGTGCTCGGCGGTTGGTTTTC-----GTCTGTT-TATAC-TTTGG-GTA--TCGGTTT--T-TGTTTGGATGTTGTTTG-CG------GACT---TG-GTTG-GGAGTT-T---CTT-TAGAGG-ATTGACTT-C-C-TT-----TGC----TTTAATA--TTT--A----TATTAGTT---AGAGGGCTTT--GGTATGATAGCATG--GGG-TTTGGACTTA-----------TATG-------------ATAATAGGGC-TATGG-GT-GCCTTCAG--GCGTAAGAACTT-G----T---AGTACTGT-TATATACG--TTT----ATGTTAT-AACTACTCTATTACGTT----CACATAG------ATATTT-AT-ACACA-----GTTT------A-CATT-CTAAA----------------------TTGGATAC-TA--T--ATTA-----GA--CTATA------TTTGTAC-----GC--TATAATATGA--------G--A--C----T-AAGTGTA-A-----TATA-CCTGCCTAT--AGCATTAG------------C-AG---TG---GC-TAA---T-AATGT-TACCTTAAG-GTTGGTGGG-ATTCGCTGAAA-AAG-----------TCCAAAA---ATCGCTAAAAATGGGTCAAAA--A-------TCC-------------------------------------------------------------------------------------------------------------------------------------------------------------------------------------------------------------------------------------------------------------------------------------------------------------------------------------------------------------------------</ns2:sequence><ns2:name>MT598349.1_Leishmania_infantum_isolate_LIPA83-class26_minicircle_kinetoplast_sequence</ns2:name></ns2:Sequence><ns2:Sequence dsseqid="sq1178" id="sq1177"><ns2:sequence>-------------------------------------------------------------------------------------------------------------------------------------------------------------------------------------------------------------------------------GG-TTGGTGTAAAATAGGGCCGGGTGGTGGCCGAAAATGGGCTTCCCTGGGCT-----------AGGATGGGTCGAA-ACCCTGG--------------------TCTGG--CTCGTACTTTTTGG--GCTT-G-TTGGGG-ATGGCG-CTG----ATTT-TG-CTTGGGTTG-G-GTTCTT-GGGTGGCT-G-GTTTT-C-----------------TCTTT-G--CCGGT-GC-TGT-ATTT---TGGGCTT--GTCTTGGGAA--TGTGCTGG----GTTTACC-CGTGGGTTGA-CCCTTTCC---------GGTGTA-CTCGGTGGCTGGTTTGGCGTTTGTTTATA-CTTTGGGT-A-TCGGG-TTTTG--TT-----TGAA--T-GTCATTGGCG-G-------GCT-T-GGTTG---GG-GTTT------------CTT-TAGAGG-ATTGACTT-C-C-TT-----TAC----TTTAATA--TTT--A----TA-----T---TAGTTAGAGG--CCTTTGGTATGATA--GCA-TGGGGTTTGGGCTTA---TATGA-TAA-TAG--GGTTATGGTGCCT-----TCAGGC-GTAAGGTT--T-GTAGTACTGT-T----ATATACGT--TT---------------------ATG------TTATAACTACTCT----ATTACGT--TCA-CA---------TAGA-----TAT-----TTA-TACA--CAGTTTA--------CAT--T-----------CT-AAATT----GG-----AT-ACTATA------ATAGACTATATTTG--TA-------------------------------------------------------------------------------------------------------------------------------------------------------------------------------------------------------------------------------------------------------------------------------------------------------------------------------------------------------------------------------------------------------------------------------------------------------------------------------------------------------------------------------------------------------------------------------</ns2:sequence><ns2:name>MT598350.1_Leishmania_infantum_isolate_ZK25-class26_minicircle_kinetoplast_sequence</ns2:name></ns2:Sequence><ns2:Sequence dsseqid="sq1180" id="sq1179"><ns2:sequence>------------------------------------------------------------------------------------------------------------------------------------------------------------------------------------------------------------------------------------GTG-TAAAATAGGGCCGGGTGGTG----------GCCGGAAATGGGCTTCCC-TGGGCTAGGATGGGTCGAA-ACCCTGG-------------------GTCTGG--CGCGTACTTTTTGG--GGTT-G-CTGGGG-ATGGCG-TTG----ATTT-TG-CTTGGGTTG--GG-TTCTTGGGTGGCT-GGTTTTT-TCTTTGTTGGT-GCTGCATTTT--G--GGGCT-TG-T---------CTTGGGGTA---------------TGTGCTG-G---GTTTA-CCCGTGGGT--------TG--G--T--CCTTTC------CGATGTGCTCGGCGGTTGGTTTTC-----GTCTGTT-TATAC-TTTGG-GTA--TCGGTTT--T-TGTTTGGATGTTGTTTG-CG------GACT---TG-GTTG-GGGGTT-T---CTT-TAGAGG-ATTGACTT-C-C-TT-----TGC----TTTAATA--TTT--A----TATTAGTT---AGAGGGCTTT--GGTATGATAGCATG--GGG-TTTGGACTTA-----------TATG-------------ATAATAGGGC-TATGG-GT-GCCTTCAG--GCGTAAGAACTT-G----T---AGTACTGT-TATATACG--TTT----ATGTTAT-AACTACTCTATTACGTT----CACATAG------ATATTT-AT-ACACA-----GTTT------A-CATT-CTAAA----------------------TTGGATAC-TA--T--ATTA-----GA--CTATA------TTTGTAC-----GC--TATAATATGA--------G--G--C----T-AAGTGTA-A-----TATA-CCTGCCTAT--AGCATTAG------------C-AG---TG---GC-TAA---T-AATGT-TACCTTAAG-GTTGGTGGG-ATTCGCTGAAA-AAG-----------TCCAAAA---ATCGCTAAAAATGGGTCAAAA--A-------TCCAAACTT------------------TTCTGG-----------------TC------------------------------------------------------------------------------------------------------------------------------------------------------------------------------------------------------------------------------------------------------------------------------------------------------------------------</ns2:sequence><ns2:name>MT598351.1_Leishmania_infantum_isolate_ZK28-class26_minicircle_kinetoplast_sequence</ns2:name></ns2:Sequence><ns2:Sequence dsseqid="sq1182" id="sq1181"><ns2:sequence>------------------------------------------------------------------------------------------------------------------------------------------------------------------------------------------------------------------------------GGT-TGGTG-TAAAATAGGGCCGGGTGGTG----------GCCGGAAATAGGCTTCCC-TGGGCTAGGATGGGTCGAA-ACCCTGG-------------------GTCTGG--CCCGTACTTTTTGG--GGTT-G-CTGGGG-ATGGCG-TTT----ATTT-TG-CTTGGGTTG--GG-TTCTTGGGTGGCT-GGTTTCC-TCTTTGTTGGT-GCTGCATTTT--G--GGGCT-TG-T---------CTTGGGGTA---------------TGTGCTG-G---GTTTA-TCCGTGGGT--------TG--G--C--CCTTTC------CGATGTGCTTGGCGGTTGGTTTGC-----GTCTGTT-TATGC-TTTGG-GTG--TCGGTTT--T-TTGTTTGGGTGTTATTT-GC------GGAC---TT-GGTT-GGGGTT-T---CTT-TAGAGG-ATTGACTC-C-C-TT-----TAC----TTTAATA--TTT--A----TATTAGTT---AGAGAGCTTT--GGTATGATAGCATG--GGG-TTTGGACTTA-----------TATG-------------ATAATAGGAC-TATGGGGT-GCCTTCAG--GCGTAAGAACTT-G----T---AGTACTGT-TATATACG--TTT----ATGTTAT-AACTACTCTATTACGTT----CACATAT------ATATTT-AT-ACACA-----GTTT------A-CATT-CTAAA----------------------TTGGATAC-TA--T--ATTA-----GA--CTATA------TTTGTAC-----GC--TATAATATGA--------G--A--C----T-AAGTGTA-A-----TATA-CCTGCCTGT--AGCGTTAA------------C-AG---TG---GC-TAA---T-AATGT-TACCTTAAG-GTTGGTGGG-ATTCGCTGAAA-AAG-----------TCCAAAA---ATCGCTAAAAATGGGTCAAAA--A-------TCCAAACTT------------------TTCTGG-----------------T-------------------------------------------------------------------------------------------------------------------------------------------------------------------------------------------------------------------------------------------------------------------------------------------------------------------------</ns2:sequence><ns2:name>MT598352.1_Leishmania_infantum_isolate_ZK43-class26_minicircle_kinetoplast_sequence</ns2:name></ns2:Sequence><ns2:Sequence dsseqid="sq1184" id="sq1183"><ns2:sequence>-----------------------------------------------------------------------------------------------------------------------------------------------------------------------------------------------------------------------------GGGT-TGGTG-TAAAATAGGGCCGGGTGGTG----------GCCGGAAATAGGCTTCCC-TGGGCTAGGATGGGTCGAA-ACCCTGG-------------------GTCTGG--CCCGTACTTTTTGG--GGTT-G-CTGGGG-ATGGCG-TTT----ATTT-TG-CTTGGGTTG--GG-TTCTTGGGTGGCT-GGTTTCC-TCTTTGTTGGT-GCTGCATTTT--G--GGGCT-TG-T---------CTTGGGGTA---------------TGTGCTG-G---GTTTA-TCCGTGGGT--------TG--G--C--CCTTTC------CGATGTGCTTGACGGTTGGTTTGC-----GTCTGTT-TATGC-TTTGG-GTG--TCGGTTT--T-TTGTTTGGGTGTTATTT-GC------GGAC---TT-GGTT-GGGNNN------------------------------------------------------------------------------------------------------NN-NNNNGACTTA-----------TATG-------------ATAATAGGAC-TATGGGGT-GCCTTCAG--GCGTAAGAACTT-G----T---AGTACCGT-TATATACG--TTT----ATGTTAT-AACTACTCTATTACGTT----CACATAT------ATATTT-AT-ACACA-----GTTT------A-CATT-CTAAA----------------------TTGGATAC-TA--T--ATTA-----GA--CTATA------TTTGTAC-----GC--TATAATATGA--------G--A--C----T-AAGTGTA-A-----TATA-CCTGCCTGT--AGCGTTAA------------C-AG---TG---GC-TAA---T-AATGT-TACCTTAAG-GTTGGTGGG-ATTCGCTGAAA-AAG-----------TCCAAAA---ATCGCTAAAAATGGGTCAAAA--A-------TCCCAAACT------------------TTTCTG-----------------GTCCTCC-------------------------------------------------------------------------------------------------------------------------------------------------------------------------------------------------------------------------------------------------------------------------------------------------------------------</ns2:sequence><ns2:name>MT598353.1_Leishmania_infantum_isolate_ZK5-class26_minicircle_kinetoplast_sequence</ns2:name></ns2:Sequence><ns2:Sequence dsseqid="sq1186" id="sq1185"><ns2:sequence>----------------------------------------------------------------------------------------------------------------------------------------------------------------------------------------------------------------------------CCGGG-TTGGTGTAAAATAGGGTCGGGTGGTGGCCGGAAATAGGCTTCCCTGGGCT-----------AGGATGGGTCGAA-ACCCTGG-------------------GTCTGG--CCCGTACTTTTTGG--GGTT-G-CTGGGG-ATGGCG-TTT----ATTT-TG-CTTGGGTTG-GGGTTCTT-GGGTGGCT-G-GTTTC-C-----------------TCTTT-G--TTGGT-GC-TGC-ATTT---TGGGGCTTGTCTTGGGGTA--TGTGCTGG----GTTTATC-CGTGGGTTGG-GCCTTTCC---------GGTGTG-CTTGACGGTTGGTTTGCGTCTGTTTATGC-TTTGGGGTGT-CGGTT-TTTTG--TT-----TGGG--T-GTTATTTGCG-G-------ACT-T-GGTTG---GG-GTTT------------CTT-TAGAGG-ATTGACTC-C-C-TT-----TAC----TTTAATA--TTT--A----TA-----T---TAGTTAGAGG--GCTTTGGTATGATA--GCA-TGGGGTTTGGACTTA---TATGA-TAA-TAG--GACTATGGGGTGCCT-T-CAGGCG-TAAGAACT--T-GTAGTACTGT-T----ATATACGT--TT---------------------ATG------TTATAACTACTCT----ATTACGT--TCA-CA---------TATA-----TAT-----TTA-TACA--CAGTTTA--------CAT--T-----------CT-AAATT----GG-----AT-ACTATA------TTAGACTATATTTG--TA---CGC---T--A---TAAT----ATGA-GACTAAG-T------GTA--ATATAC----CTGCCTG-T--AGCG-TTA-A-CA---GT---GG-CTA---A-TAATG-TTACCTTAA-GGTTGGTGG-GATTCGCTGAA-AAA-----------GTCCAAA---AATCGCTAAAAAT--GG---G--T-------C---------------------------------------------------------------------------------------------------------------------------------------------------------------------------------------------------------------------------------------------------------------------------------------------------------------------------------------------------------------------------</ns2:sequence><ns2:name>MT598354.1_Leishmania_infantum_isolate_ZK47-class26_minicircle_kinetoplast_sequence</ns2:name></ns2:Sequence><ns2:Sequence dsseqid="sq1188" id="sq1187"><ns2:sequence>----------------------------------------------------------------------------------------------------------------------------------------------------------------------------------------------------------------------------------------TAAAATAGGG---CCGGGTGGTCGGGAATGGGCTA----------CCC-TGGGCTGGATTGGCCTGGA-CCCCTGG-------------------GTCTGG--AGGCTTGATTTCGA--TCTG-G-TTGGGA-TTGTCT--TT----ATTT--T-GCTGGCTTT-GGGCTTGAGTTTTAGTG----------G--CTAAAC-----G--GGG------CTAGG-GC-TT--TGATT-CTGGTGTTTGGGGTGG-TGCT-TTAGGGTAC-G-CGTGGGT-ATCTG------TTTT-GTG-----C--TTATTATTTATA-ATTATGACT------GGGT-----------GTACA-GTCAC-TTTAGTTCG--CTCCGCA--TGGAGGCCGATGGGAATTGGATGA-C------------CGTATTCGGTG-G-CGGGG--TGATG-TTAGTTAG---C-CC-----TTC----TTTAGCCACTAT--A----GAATAAAG---GGAATATCTA---ATT--CCGGCATA--GCT-ATAGGAT-GTA-G-----TAGGGTAAG-CGTG--ACATAT-AGTCAA--GTTATATT-GTGAGTTT--ACGAATCAATTG------AACTTAGC-ACC-TAC----T--CAT----AC-A--------TTATATA--CTCT----TGAATGT--GGA-GTTTTT-GA--TCTG-----TTTG---GTTA-TGTT-ACGATC---------------------G-AGGCTG-AC--A--CA-----------ATTTG------ATGGCTTGTGTAAA--TATATCTTACCT--T---AAGG---TGGCT-TCTTTGA-A---ATGCAA-TTTGAATTA-ATTTGG---GGTTG-G-GGT-T-GC---TG---GA-GGC---G-CTGGG-ACGTGTTGG-ATGGTTGGG-AATTGGTGGAA-AAT-----------CCCGAAA---AATGGTCGAAAAATGCCAAAA--A-------TTCCAAACT------------------TTTCTG-----------------GTCCTTCGGGTA-GG-----------------------------------------------------------------------------------------------------------------------------------------------------------------------------------------------------------------------------------------------------------------------------------------------------------</ns2:sequence><ns2:name>MT598355.1_Leishmania_infantum_isolate_LIPA60-class27_minicircle_kinetoplast_sequence</ns2:name></ns2:Sequence><ns2:Sequence dsseqid="sq1190" id="sq1189"><ns2:sequence>----------------------------------------------------------------------------------------------------------------------------------------------------------------------------------------------------------------------GAAACTGGGGG-TTGGTGTGAAATAGGG---CCGGGTGGTCGGGAATGGGCTA----------CCC-TGGGTTGGATTGGCCTGGA-CCCCTGG-------------------GTCTGG--AGGCTTGATTTCGA--TCTG-G-TTGGGA-TTGTCT--TT----ATTT--T-GCTGGCTTT-GGGCTTGAGTTTTAGTG----------G--CTAAAC-----G--GGG------CTAGG-GC-TT--TGATT-CTGGTGTTTGGGGTGG-TGCT-TTAGGGTAC-A-CGTGGGT-ATCTG------TTTT-GTG-----C--TTATTATTTATA-ATTATGACT------GGGT-----------GTACA-GTCAC-TTTAGTTCG--CTCCGCA--TGGAGGCCGATGGGAATTGGATGA-C------------CGTATTCGGTG-G-CGGGG--TGATG-TTAGTTAG---C-CC-----TTC----TTTAGCCACTAT--A----GAATAAAG---GGAATATCTA---ATT--CCGGCATA--GCT-ATAGGAT-GTA-G-----TAGGGTAAG-CGTG--ACATAT-AGTCAA--GTTATATT-GTGAGTTT--ACGAATCAATTG------AACTTAGC-GCC-TAC----T--CAT----AC-A--------TTATATA--CTCT----TGAATGT--GGA-GTTTTT-GA--TCTG-----TTTG---GTTA-TGTT-ACGATC---------------------G-AGGCTG-AC--A--CA-----------ATTTG------ATGGCTTGTGTAAA--TATATCTTACCT--T---AAGG---TGGCT-TCTTTGA-A---ATGCAA-TTTGAATTA-ATTTGG---GGTTG-G-GGT-T-GC---TG---GA-GGC---G-CTGGG-ACGTGTTGG-ATGGTTGGG-AATTGGTGGAA-AAT-----------CCCGAAA---AATGGTCGAAAAATGCCAAAA--A-------TTCCAAACT------------------TTTCTG-----------------GTCCTTCGGGTA-G------------------------------------------------------------------------------------------------------------------------------------------------------------------------------------------------------------------------------------------------------------------------------------------------------------</ns2:sequence><ns2:name>MT598356.1_Leishmania_infantum_isolate_ZK43-class27_minicircle_kinetoplast_sequence</ns2:name></ns2:Sequence><ns2:Sequence dsseqid="sq1192" id="sq1191"><ns2:sequence>------------------------------------------------------------------------------------------------------------------------------------------------------------------------------------------------------------------------------------------AAATAGGG---CCGGGTGGTCGGGAATGGGCTA----------CCC-TGGGCTGGATTGGCCTGGA-CCCCTGG-------------------GTCTGG--AGGCTTGATTTCGA--TCTG-G-TTGGGA-TTGTCT--TT----ATTT--T-GCTGGCTTT-GGGCTTGAGTTTTAGTG----------G--CTAAAC-----G--GGG------CTAGG-GC-TT--TGATT-CTGGTGTTTGGGGTGG-TGCT-TTAGGGTAC-G-CGTGGGT-ATCTG------TTTT-GTG-----C--TTATTATTTATA-ATTATGACT------GGGT-----------GTACA-GTCAC-TTTAGTTCG--CTCCGCA--TGGAGGCCGATGGGAATTGGATGA-C------------CGTATTCGGTG-G-CGGGG--TGATG-TTAGTTAG---C-CC-----TTC----TTTAGCCACTAT--A----GAATAAAG---GGAATATCTA---ATT--CCGGCATA--GCT-ATAGGAT-GTA-G-----TAGGGTAAG-CGTG--ACATAT-AGTCAA--GTTATATT-GTGAGTTT--ACGAATCAATTG------AACTTAGC-GCC-TAC----T--CAT----AC-A--------TTATATA--CTCT----TGAATGT--GGA-GTTTTT-GA--TCTG-----TTTG---GTTA-TGTT-ACGATC---------------------G-GGGCTG-AC--A--CA-----------ATTTG------ATGGCTTGTGTAAA--TATATCTTACCT--T---AAGG---TGGCT-TCTTTGA-A---ATGCAA-TTTGAATTA-ATTTGG---GGTTG-G-GGT-T-GC---TG---GA-GGC---G-CTGGG-ACGTGTTGG-ATGGTTGGG-AATTGGTGGAA-AAT-----------CCCGAAA---AATGGTCGAAAAATGCCAAAA--A-------TTCCAAACT------------------TTTCTG-----------------GTCCTTCGGGTA-G------------------------------------------------------------------------------------------------------------------------------------------------------------------------------------------------------------------------------------------------------------------------------------------------------------</ns2:sequence><ns2:name>MT598357.1_Leishmania_infantum_isolate_ZK5-class27_minicircle_kinetoplast_sequence</ns2:name></ns2:Sequence><ns2:Sequence dsseqid="sq1194" id="sq1193"><ns2:sequence>----------------------------------------------------------------------------------------------------------------------------------------------------------------------------------------------------------------------------------TTGGTGTAAAATAGGGCCGGGTGGTGGCTGGAATTGGGCTT----------CCC-TGGGCTGGATTGGCCTGGA-CCCCTGG-------------------GTCTGG--AGGCTTGATTTCGC--TCTG-G-TTGGGA-TTGTCT--TT----ATTT--T-GCCGGCTTT-GGGCTTGAGTTTTAGTG----------A--CTAAAC-----G--GGG------CTAGG-GC-TT--TGATT-CTAGTGTTTGGGATGA-TGCT-TTAGGGTAC-G-CGTGGGT-ATTTG------TTTT-GTG-----C--TTATTATTTATA-ATTATGACT------GGGT-----------GTACA-GTCAC-TTTAGTTTG--CTCCGCA--TGGAGGCCGGTGGGAATTGGATGA-C------------CGTATTCGGTG-G-CGGGG--TAATG-TTGGTTAG---C-CC-----TTC----TTTAGCCACTAT--A----GAATAAAG---GGAATATCTA---ATT--CCGGCATA--GCT-ATAGGAT-GTA-G-----TAGGGTAAG-CGTG--ACATAT-AGTCAA--GTTATATT-GTGAGTTT--ACGAATCAATTG------AACTTAGC-GCC-TAC----T--CAT----AC-A--------TTATATA--CTCT----TGAATGT--GAA-GTTTTT-GA--TCTG-----TTTG---GTTA-TGTT-ATGATC---------------------G-AGGCTG-AC--A--CA-----------ATTTG------ATAGCTTGTGTAAA--TATATCTTACCT--T---AAGG---TGGTT-TCTTTGA-A---ATGCAA-TTTGAATTA-ATTTGG---GGTTG-G-GGT-T-GC---TG---GA-GGC---G-CTGGG-GCGTGTTGG-ATGGTTGGG-AATTGGTGGAA-AAT-----------CCCGAAA---AATGGTCGGAAAATGGCAAAA--A-------TCCCAAACT------------------TTTCTG-----------------GTCCTCCGGGTA-GGG-GA-------------------------------------------------------------------------------------------------------------------------------------------------------------------------------------------------------------------------------------------------------------------------------------------------------</ns2:sequence><ns2:name>MT598358.1_Leishmania_infantum_isolate_LIPA83-class27_minicircle_kinetoplast_sequence</ns2:name></ns2:Sequence><ns2:Sequence dsseqid="sq1196" id="sq1195"><ns2:sequence>----------------------------------------------------------------------------------------------------------------------------------------------------------------------------------------------------------------------------------------TAAAATAGGG---CCGGGTGGTCGGGAATGGGCTA----------CCC-TGGGCTGGATTGGCCTGGA-CCCCTGG-------------------GTCTGG--AGGCTTGATTTCGA--TCTG-G-TTGGGA-TTGTCT--TT----ATTT--T-GCTGGCTTT-GGGCTTGAGTTTTAGTG----------G--CTAAAC-----G--GGG------CTAGG-GC-TT--TGATT-CTGGTGTTTGGGGTGG-TGCT-TTAGGGTAC-G-CGTGGGT-ATCTG------TTTT-GTG-----C--TTATTATTTATA-ATTATGACT------GGGT-----------GTACA-GTCAC-TTTAGTTCG--CTCCGCA--TGGAGGCCGATGGGAATTGGATGA-C------------CGTATTCGGTG-G-CGGGG--TGATG-TTAGTTAG---C-CC-----TTC----TTTAGCCACTAT--A----GAATAAAG---GGAATATCTA---ATT--CCGGCATA--GCT-ATAGGAT-GTA-G-----TAGGGTAAG-CGTG--ACATAT-AGTCAA--GTTATATT-GTGAGTTT--ACGAATCAATTG------AACTTAGC-GCC-TAC----T--CAT----AC-A--------TTATATA--CTCT----TGAATGT--GGA-GTTTTT-GA--TCTG-----TTTG---GTTA-TGTT-ACGATC---------------------G-GGGCTG-AC--A--CA-----------ATTTG------ATGGCTTGTGTAAA--TATATCTTACCT--T---AAGG---TGGCT-TCTTTGA-A---ATGCAA-TTTGAATTA-ATTTGG---GGTTG-G-GGT-T-GC---TG---GA-GGC---G-CTGGG-ACGTGTTGG-ATGGTTGGG-AATTGGTGGAA-AAT-----------CCCGAAA---AATGGTCGAAAAATGCCAAAA--A-------TTCCAAACT------------------TTTCTG-----------------GTCCTTCGGGTA-GG-----------------------------------------------------------------------------------------------------------------------------------------------------------------------------------------------------------------------------------------------------------------------------------------------------------</ns2:sequence><ns2:name>MT598359.1_Leishmania_infantum_isolate_ZK25-class27_minicircle_kinetoplast_sequence</ns2:name></ns2:Sequence><ns2:Sequence dsseqid="sq1198" id="sq1197"><ns2:sequence>-----------------------------------------------------------------------------------------------------------------------------------------------------------------------------------------------------------------------------------------------------------------------GCTT----------CCC-TGGGCTGGATTGGCCTGGA-CCCCTGG-------------------GTCTGG--GGGCTTGATTTCGC--TCTG-G-TTGGGA-TTGTCT--TT----ATTT--T-GCCGGCTTT-GGGCTTGAGTTTTAGTG----------A--TTAAAC-----G--GGG------CTAGG-GC-TT--TGATT-CTAGTGTTTGGGATGA-TGCT-TTAGGGTAC-G-CGTGGGT-ATTTG------TTTT-GTG-----C--TTATTATTTATA-ATTATGACT------GGGT-----------GTACA-GTCAC-TTTAGTTTG--CTCCGCA--TGGAGGCCGGTGGGAATTGGATGA-C------------CGTATTCGGTG-G-CGGGG--TAATG-TTGGTTAG---C-CC-----TTC----TTTAGCCACTAT--A----GAATAAAG---GGAATATCTA---ATT--CCGGCATA--GCT-ATAGGAT-GTA-G-----TAGGGTAAG-CGTG--ACATAT-AGTCAA--GTTATATT-GTGAGTTT--ACGAATCAATTG------AACTTAGC-GCC-TAC----T--CAT----AC-A--------TTATATA--CTCT----TGAATGT--GAA-GTTTTT-GA--TCTG-----TTTG---GTTA-TGTT-ATGATC---------------------G-AGGCTG-AC--A--CA-----------ATTTG------ATAGCTTGTGTAAA--TATATCTTACCT--T---AAGG---TGGCT-TCTTTGA-A---ATGCAA-TTTGAATTA-ATTTGG---GGTT--G-GGT-T-GC---TG---GA-GGC---G-CTGGG-GCGTGTTGG-ATGGTTGGG-AATTGGTGGAA-AAT-----------CCCGAAA---AATGGTCGGAAAATGGCGAAA--A-------TCCCAAACT------------------TTTCTG-----------------GTCCTCCGGGTA-GGG-G--------------------------------------------------------------------------------------------------------------------------------------------------------------------------------------------------------------------------------------------------------------------------------------------------------</ns2:sequence><ns2:name>MT598360.1_Leishmania_infantum_isolate_ZK28-class27_minicircle_kinetoplast_sequence</ns2:name></ns2:Sequence><ns2:Sequence dsseqid="sq1200" id="sq1199"><ns2:sequence>-----------------------------------------------------------------------------------------------------------------------------------------------------------------------------------------------------------------------------------TGGTGTAAAATAGGG---CCGGGTGGTCGGGGATGGGCTA----------CCC-TGGGCTGGATTGGCCTGGA-CCCCTGG-------------------GTCTGG--AGGCTTGATTTCGA--TCTG-G-TTGGGA-TTGTCT--TT----ATTT--T-GCTGGCTTT-GGGCTTGAGTTTTAGTG----------G--CTAAAC-----G--GGG------CTAGG-GC-TT--TGATT-CTGGTGTTTGGGGTGG-TGCT-TTAGGGTAC-G-CGTGGGT-ATCTG------TTTT-GTG-----C--TTATTATTTATA-ATTATGACT------GGGT-----------GTACA-GTCAC-TTTAGTTCG--CTCCGCA--TGGAGGCCGATGGGAATTGGATGA-C------------CGTATTCGGTG-G-CGGGG--TGATG-TTAGTTAG---C-CC-----TTC----TTTAGCCACTAT--A----GAATAAAG---GGAATATCTA---ATT--CCGGCATA--GCT-ATAGGAT-GTA-G-----TAGGGTAAG-CGTG--ACATAT-AGTCAA--GTTATATT-GTGAGTTT--ACGAATCAATTG------AACTTAGC-GCC-TAC----T--CAT----AC-A--------TTATATA--CTCT----TGAATGT--GGA-GTTTTT-GA--TCTG-----TTTG---GTTA-TGTT-ACGATC---------------------G-AGGCTG-AC--A--CA-----------ATTTG------ATGGCTTGTGTAAA--TATATCTTACCT--T---AAGG---TGGCT-TCTTTGA-A---ATGCAA-TTTGAATTA-ATTTGG---GGTTG-G-GGT-T-GC---TG---GA-GGC---G-CTGGG-ACGTGTTGG-ATGGTTGGG-AATTGGTGGAA-AAT-----------CCCGAAA---AATGGTCGAAAAATGCCAAAA--A-------TTCCAAACT------------------TTTCTG-----------------GTCCTTCGGGTA-GGG----------------------------------------------------------------------------------------------------------------------------------------------------------------------------------------------------------------------------------------------------------------------------------------------------------</ns2:sequence><ns2:name>MT598361.1_Leishmania_infantum_isolate_ZK47-class27_minicircle_kinetoplast_sequence</ns2:name></ns2:Sequence><ns2:Sequence dsseqid="sq1202" id="sq1201"><ns2:sequence>--------------------------------------------------------------------------------------------------------------------------------------------------------------------------------------------------------------------------------------------------------GT------------GGCTGGAAAATGGCTCCCCTGGGCTGGATTGGCCTGGG-ATCCTGG-------------------GTCTGG--AGGCGTGTTTTGGG--AGTT-G-CTGGCT-TGGCTC-TGG----GTTT-TA-AGTGGTTTG-CGG-CCTTTTGGGCTGT-CAGATT-----------------TGGCGTTTGG--TGGTG-GG-GTT-GGCGT-TTGTGGCTTGA-A------GT-GTGGAGGCC-G-GTGGTGG-GCTT-----T-ATCTTTGG--G--A--TCTGAG-TTTGGAGCC------TCGGTCTGCGGGTT------TGGGGG---TTG-TATTG-GGT--GTGGACG--A-TGGGTGTTGGGG-T-GGGTGCC-GGTGGTT---TG-GATGATGGCTT-C-GACCC-TAATAG-GTGGGT------GTT-----TCC----TTAATAT--ATA--T----ATTAAAGT---AGTTATGGGGACCGA-------CGTA--GGA-GGATGGTATGCCTGA---TAGTAGGTG---ATT--ATTACCGGATATA-GTGGCATA-GATAGTTT--AACTACGAGCTT-G----GCCTGTAAGGAT-ACTAT--T--TAC----GGGCTG------A-G-TAGTTCTAG----T-TATAT--CGA-T--A-T-TT-TCTAC-----TCTT-----TT-TTTA-TACGATTT--------T----------TGTTTGTG---------TGT-----AA-TTTAGG------TTATATTTGTGTA----G--TATAT-AC--G---TGTA--AGATAT-TCCTTTA-C-----ACTG-TGC--TAA------------TGCGGT-TGA-C-GC---GG---CT-GGA---C-AACAA-GTTGGTGGG-ATTGGGA-A-TTCCTCCGAAA-AAA-----------TCACAAA---AATGGTCAGAAAACGGCGAAA--A-------TTCCAAACT------------------TTTCTG-----------------GTCCTCCGGGTA-G------------------------------------------------------------------------------------------------------------------------------------------------------------------------------------------------------------------------------------------------------------------------------------------------------------</ns2:sequence><ns2:name>MT598362.1_Leishmania_infantum_isolate_LIPA60-class28_minicircle_kinetoplast_sequence</ns2:name></ns2:Sequence><ns2:Sequence dsseqid="sq1204" id="sq1203"><ns2:sequence>---------------------------------------------------------------------------------------------------------------------------------------------------------------------------------------------------------------------------------------------------------------------------------------------CTGGATTGGCCTGGG-ATCCTGG-------------------GTCTGG--AGGCGTGTTTTGGG--AGTT-G-CTGGCT-TGGCTC-TGG----GTTT-TA-AGTGGTTTG-CGG-CCTTTTGGGCTGT-CAGATT-----------------TGGCGTTTGG--TGGTG-GG-GTT-GGCGT-TTGTGGCTTGA-A------GT-GTGGAGGCC-G-GTGGTGG-GCTT-----T-ATCTTTGG--G--A--TCTGAG-TTTGGAGCC------TCGGTCTGCGGGTT------TGGGGG---TTG-TATTG-GGT--GTGGACG--A-TGGGTGTTGGGG-T-GGGTGCC-GGTGGTT---TG-GATGATGGCTT-C-GACCC-TAATAG-GTGGGT------GTT-----TCC----TTAATAT--ATA--T----ATTAAAGT---AGTTATGGGGACCGA-------CGTA--GGA-GGATGGTATGCCTGA---TAGTAGGTG---ATT--ATTACCGGATATA-GTGGCATA-GATAGTTT--AACTACGAGCTT-G----GCCTGTAAGGAT-ACTAT--T--TAC----GGGCTG------A-G-TAGTTCTAG----T-TATAT--CGA-T--A-T-TT-TCTAC-----TCTT-----TT-TTTA-TACGATTT--------T----------TGTTTGTG---------TGT-----AA-TTTAGG------TTATATTTGTGTA----G--TATAT-AC--G---TGTA--AGATAT-TCCTTTA-C-----ACTG-TGC--TAA------------TGCGGT-TGA-C-GC---GG---CT-GGA---C-AACAA-GTTGGTGGG-ATTGGGA-A-TTCCTCCGAAA-AAA-----------TCACAAA---AATGGTCAGAAAACGGCGAAA--A-------TTCCAAACT------------------TTTCTG-----------------GTCCTCCGGGTA--------------------------------------------------------------------------------------------------------------------------------------------------------------------------------------------------------------------------------------------------------------------------------------------------------------</ns2:sequence><ns2:name>MT598363.1_Leishmania_infantum_isolate_ZK25-class28_minicircle_kinetoplast_sequence</ns2:name></ns2:Sequence><ns2:Sequence dsseqid="sq1206" id="sq1205"><ns2:sequence>-------------------------------------------------------------------------------------------------------------------------------------------------------------------------------------------------------------------------------------------------------------------------------------------GGCTAGATTGGCCTGAA-ACCCTGG-------------------GTCTGG--AGGCTTGTTTCGGG--GGTT-A-CTGGTT-TGGTCT-CGG----ATTT-TA-AGTGGTTTG-CGG-CCTTTTGAGCTGC-CAGATT-----------------TGGCGTTTGG--TGGTG-GA-ATT-GGCGT-TTGTGACTTGA-A------GT-TTGGAGATT-G-GTGGTGG-GCTT-----T-ATCTTTGG--G--A--TCTGGG-TTTGGAGCC------GCGGTCTGCGGGTT------TGGGGC-GTTCG-TATTG-GGT--GTGGATG--A-TGGGTGATGGGA-T-GGATGTC-GGTGGTT---TG-GATGATGGCTT-C-GACCC-TAATAG-GTGGGT------GTT-----TCC----TTAATAT--ATA--T----ATTAAAGT---AGTTATGGAAGTCGA-------CGTA--GGA-GAATGGTGTGCCTGA---TAGTAGGTA---ATT--ATTACCGGATATA-GTGGCATA-GATAGTTT--AACTACGAGCTT-G----GCCTGTAAGGAT-ACTAT--T--TAC----GAGCTA------A-G-TAGTTCTAG----T-TATGT--CGA-T--A-T-TT-TCTAC-----TCTT-----TT-TTTA-TACGATTT--------T----------TGTTTGTG---------TGT-----AA-TTTAGG------TTATATTTATGTG----G--TATAT-GC--G---TGTA--AGATAT-TCCTTTA-C-----ACTG-TAC--TAA------------TGCGGT-TGA-C-GC---GG---CT-GGA---C-AACAA-GTTGATGAG-GGTTGGAGA-TTCCTCCGGAG-AAA-----------AGCTGAA---AATGGCCGAAAAATGGCAAAA--A-------TCCCAAACT------------------TTTCTG-----------------GTCCTCCGGGTA-GG-----------------------------------------------------------------------------------------------------------------------------------------------------------------------------------------------------------------------------------------------------------------------------------------------------------</ns2:sequence><ns2:name>MT598364.1_Leishmania_infantum_isolate_ZK28-class28_minicircle_kinetoplast_sequence</ns2:name></ns2:Sequence><ns2:Sequence dsseqid="sq1208" id="sq1207"><ns2:sequence>--------------------------------------------------------------------------------------------------------------------------------------------------------------------------------------------------------------------------------------------------CGGGTGGT------------GGCTGGAAAATGGCTCCCCTGGGCTGGATTGGCCTGGG-ATCCTGG-------------------GTCTGG--AGGCGTGTTTTGGG--AGTT-G-CTGGCT-TGGCTC-TGG----GTTT-TA-AGTGGTTTG-CGG-CCTTTTGGGCTGT-CAGATT-----------------TGGCGTTTGG--TGGTG-GG-GTT-GGCGT-TTGTGGCTTGA-G------GT-GTGGAGGCC-G-GTGGTGG-GCTT-----T-ATCTTTGG--G--A--TCTGAG-TTTGGAGCC------TCGGTCTGCGGGTT------TGGGGG---TTG-TATTG-GGT--GTGGACG--A-TGGGTGTTGGGG-T-GGGTGCT-AGTGGTT---TG-GATGATGGCTT-C-GACCC-TAATAG-GTGGGT------GTT-----TCC----TTAATAT--ATA--T----ATTAAAGT---AGTTATGGGGACCGA-------CGTA--GGA-GGATGGTATGCCTGA---TAGTAGGTG---ATT--ATTACCGGATATA-GTGGCATA-GATAGTTT--AACTACGAGCTT-G----GCCTGTAAGGAT-ACTAT--T--TAC----GGGCTG------A-G-TAGTTCTAG----T-TATAT--CGA-T--A-T-TT-TCTAC-----TCTT-----TT-TTTA-TACGATTT--------T----------TGTTTGTG---------TGT-----AA-TTTAGG------TTATATTTGTGTA----G--TGTAT-AC--G---TGTA--AGATAT-TCCTTTA-C-----ACTG-TGC--TAA------------TGCGGT-TGA-C-GC---GG---CT-GGA---C-AGCAA-GTTGGTGGG-ATTGGGA-A-TTCCTCCGAAA-AAA-----------TCACAAA---AATGGTCAGAAAACGGCGAAA--A-------TCCCAAACT------------------TTTCTG-----------------GTCCTCCGGGTA-GGG----------------------------------------------------------------------------------------------------------------------------------------------------------------------------------------------------------------------------------------------------------------------------------------------------------</ns2:sequence><ns2:name>MT598365.1_Leishmania_infantum_isolate_ZK5-class28_minicircle_kinetoplast_sequence</ns2:name></ns2:Sequence><ns2:Sequence dsseqid="sq1210" id="sq1209"><ns2:sequence>-------------------------------------------------------------------------------------------------------------------------------------------------------------------------------------------------------------------------------------------------------------------------TGGAAAATGGCTCCCCTGGGCTGGATTGGCCTGGG-ATCCTGG-------------------GTCTGG--AGGCATGTTTTGGG--AGTT-G-CTGGCT-TGGCTC-TGG----GTTT-TA-AGTGGTTTG-CGG-CCTTTTGGGCTGT-CAGATT-----------------TGGCGTTTGG--TGGTG-GG-GTT-GGCGT-TTGTGGCTTGA-A------GT-GTGGAGGCC-G-GTGGTGG-GCTT-----T-ATCTTTGG--G--A--TCTGAG-TTTGGAGCC------TCGGTCTGCGGGTT------TGTGGG---TTG-TATTG-GGT--GTGGACG--A-TGGGTGTTGGGG-T-GGGTGCC-GGTGGTT---TG-GATGATGGCTT-C-GACCC-TAATAG-GTGGGT------GTT-----TCC----TTAATAT--ATA--T----ATTAAAGT---AGTTATGGGGACCGA-------CGTA--GGA-GGATGGTATGCCTGA---TAGTAGGTG---ATT--ATTACCGGATATA-GTGGCATA-GATAGTTT--AACTACGAGCTT-G----GCCTGTAAGGAT-ACTAT--T--TAC----GGGCTG------A-G-TAGTTCTAG----T-TATAT--CGA-T--A-T-TT-TCTAC-----TCTT-----TT-TTTA-TACGATTT--------T----------TGTTTGTG---------TGT-----AA-TTTAGG------TTATATTTGTGTA----G--TATAT-AC--G---TGTA--AGATAT-TCCTTTA-C-----ACTG-TGC--TAA------------TGCGGT-TGA-C-GC---GG---CT-GGA---C-AACAA-GTTGGTGGG-ATTGGGA-A-TTCCTCCGAAA-AAA-----------TCACAAA---AATGGTCAGAAAACGGCGAAA--A-------TTCCAAACT------------------TTTCTG-----------------GTCCTCCGGGTA-G------------------------------------------------------------------------------------------------------------------------------------------------------------------------------------------------------------------------------------------------------------------------------------------------------------</ns2:sequence><ns2:name>MT598366.1_Leishmania_infantum_isolate_ZK43-class28_minicircle_kinetoplast_sequence</ns2:name></ns2:Sequence><ns2:Sequence dsseqid="sq1212" id="sq1211"><ns2:sequence>----------------------------------------------------------------------------------------------------------------------------------------------------------------------------------------------------------------------------------------------------------------------GGCTGGAAAATGGCTCCCCTGGGCTGGATTGGCCTGGG-ATCCTGG-------------------GTCTGG--AGGCGTGTTTTGGG--AGTT-G-CTGGCT-TGGCTC-TGG----GTTT-TA-AGTGGTTTG-CGG-CCTTTTGGGCTGT-CAGATT-----------------TGGCGTTTGG--TGGTG-GG-GTT-GGCGT-TTGTGGCTTGA-A------GT-GTGGAGGCC-G-GTGGTGG-GCTT-----T-ATCTTTGG--G--A--TCTGAG-TTTGGAGCC------TCGGTCTGCGGGTT------TGGGGG---TTG-TATTG-GGT--GTGGACG--A-TGGGTGTTGGGG-T-GGGTGCC-GGTGGTT---TG-GATGATGGCTT-C-GACCC-TAATAG-GTGGGT------GTT-----TCC----TTAATAT--ATA--T----ATTAAAGT---AGTTATGGGGACCGA-------CGTA--GGA-GGATGGTATGCCTGA---TAGTAGGTG---ATT--ATTACCGGATATA-GTGGCATA-GATAGTTT--AACTACGAGCTT-G----GCCTGTAAGGAT-ACTAT--T--TAC----GGGCTG------A-G-TAGTTCTAG----T-TATAT--CGA-T--A-T-TT-TCTAC-----TCTT-----TT-TTTA-TACGATTT--------T----------TGTTTGTG---------TGT-----AA-TTTAGG------TTATATTTGTGTA----G--TATAT-AC--G---TGTA--AGATAT-TCCTTTA-C-----ACTG-TGC--TAA------------TGCGGT-TGA-C-GC---GG---CT-GGA---C-AACAA-GTTGGTGGG-ATTGGGA-A-TTCCTCCGAAA-AAA-----------TCACAAA---AATGGTCAGAAAACGGCGAAA--A-------TTCCAAACT------------------TTTCTG-----------------GTCCTCCGGGTA-G------------------------------------------------------------------------------------------------------------------------------------------------------------------------------------------------------------------------------------------------------------------------------------------------------------</ns2:sequence><ns2:name>MT598367.1_Leishmania_infantum_isolate_ZK47-class28_minicircle_kinetoplast_sequence</ns2:name></ns2:Sequence><ns2:Sequence dsseqid="sq1214" id="sq1213"><ns2:sequence>-----------------------------------------------------------------------------------------------------------------------------------------------------------------------------------------------------------------------------------------AAAATAGGGCCGGGTGGTGGTTGGAAATTGGCT-----------CTC-CTGGGTTGGATTGGCCTGA-AACCTGG-------------------GTCTGG--AGGCTTGTTTTGCT--AGGT-G-CTGGGG-TTTTTG-----------------ACTTGATT-CCCGCTTCTAGAGGCTG----CTCT-GGC-TTTTGG--------GGTAG-G--TGGTT-GC-TC--CTTTT-GGTTG-GGTGTTGAGG-CGTG-TTTGACCCG-C---CCGGG-GTTG-------GTTTTGGG--C--G--CGTTTGGACTTGGTTGCGGTAGT---GGTTGACGT-----CTATGCCT-CGGGT--TTG------------------GAATTTTAATTTTAATTTTAAT-G--GTTGA--TG-GGTGGTGGGTT-T-CCGCT-TTCTTT-TGGGGCTTAC-ACTGG---GTAT----GTGGTTA-TTTA--A----TATAGAAT---AAAAGGGATA--T-TAGAGTGTCAGT--TGTATGAGTTTACGA--CG---TAGTTGGAG-AT----CATAGGGCG-------G-------AATAGTTT--AGCTTAGAGTAT-T--CAGGGTGGGATGAA-TGTAA--T--GAT----AT-GT-------AATCGCT--GACT----ATACGAT--AG--CTTAAT-AT-ACACA-----ATTT----ATA-CAAT-TTTATATG--------CAC--------AGTTTAGC-CTTAG--ACGT------A-CGTGGA------TTG-ATAGTGTAGT--TGGAT---G----------TTG--TAAGAT-TACAGTA-C----TGCTT---TCCCTGT-GGTACTAGCTCATGAG-AG--T-TG---CA---AA-TAT---G-ATTTT-GGGGCGATG-TGGGTTGGG-AAATGGCCGGA-AAT-----------CTCCAAA---AAAGGCCGAAAAACGCCAAAA--A-------TCCCAAACT------------------TTTCTG-----------------GTCCTTCGGGTA-GGG-GCGTTCTGC------------------------------------------------------------------------------------------------------------------------------------------------------------------------------------------------------------------------------------------------------------------------------------------------</ns2:sequence><ns2:name>MT598368.1_Leishmania_infantum_isolate_LIPA60-class29_minicircle_kinetoplast_sequence</ns2:name></ns2:Sequence><ns2:Sequence dsseqid="sq1216" id="sq1215"><ns2:sequence>-----------------------------------------------------------------------------------------------------------------------------------------------------------------------------------------------------------------------------------------------------------------------------------------TGGGCTAGATTGGCCTGAA-ACCCTGG-------------------GTCTGG--AGGCTTGTTTCGCT--AGGT-G-CTGGGG-TTTTTG-----------------ACTTGATT-TCCGCTTCTAGAGGCTG----CTTT-GGC-TTTTGG--------GGTAG-G--TGGTT-GC-CC--CTTTT-GGTTG-GGTGTTGAGG-CGTG-TTTGGGCCG-C---CCGGG-GCTG-------GTTT-GGG--T--G--CGTTTGGGCTTGGTTGCGGTAGT---GGTTGACGT-----CTATGCCT-CGGGG-TTTG------------------GGATTTTAATTTTAATTTTAAT-G--GTTGG--TG-GGTGGCGGGTT-T-TCGCT-TACTTT-TGGAGCTTAC-ACTGG---GCAT----GTGGTTA--TTA--A----TATAGAAT---AAAAGGGATA--T-TAGAGTGTCAGT--TGTATGAGTTTACGA--CG---TAGTTGGAG-AT----CATAGGGCG-------G-------AATAGTTT--AGCTTAGAGTAT-T--CAGGGTGAAATGAA-TGTAA--T--GAT----AT-GT-------AATCGCT--GACT----ATACGAT--AG--CTTAAT-AT-ACACA-----ATTT----ATA-CAAT-TTTATATG--------CAC--------AGTTTAGC-CTTAG--ATGT------A-CGTGGA------TTG-ATAGTGTAGT--TGGAT---G----------TTG--TAAGAT-TACAGTA-C----TGCTT---TCCCTAT-GGTACTAGCTCATGAG-AG--T-TG---CA---AA-TAT---G-ATTTT-GGGGCGGTG-TGGGTTGGG-AAATGGCCGGA-AAT-----------CTCCAAA---AAAGGCCGAAAAACGCCAAAA--A-------TCCCAAACT------------------TTTCTG-----------------GTCCTCCGGGTA-GGG-GGTTCTGCGAA----------------------------------------------------------------------------------------------------------------------------------------------------------------------------------------------------------------------------------------------------------------------------------------------</ns2:sequence><ns2:name>MT598369.1_Leishmania_infantum_isolate_LIPA83-class29_minicircle_kinetoplast_sequence</ns2:name></ns2:Sequence><ns2:Sequence dsseqid="sq1218" id="sq1217"><ns2:sequence>------------------------------------------------------------------------------------------------------------------------------------------------------------------------------------------------------------------------------------------------------------------------------------------GGGCTAGATTGGCCTGAA-ACCCTGG-------------------GTCTGG--AGGCTTGTTTCGCT--AGGT-G-CTGGGG-TTTTTG-----------------ACTTGATT-TCCGCTTCTAGAGGCTG----CTTT-GGC-TTTTGG--------GGTAG-G--TGGTT-GC-CC--CTTTT-GGTTG-GGTGTTGAGG-CGTG-TTTGGGCCG-C---CCGGG-GCTG-------GTTT-GGG--T--G--CGTTTGGGCTTGGTTGCGGTAGT---GGTTGACGT-----CTATGCCT-CGGGG-TTTG------------------GGATTTTAATTTTAATTTTAAT-G--GTTGG--TG-GGTGGCGGGTT-T-TCGCT-TACTTT-TGGAGCTTAC-ACTGG---GCAT----GTGATTA--TTA--A----TATAGAAT---AAAAGGGATA--T-TAGAGTGTCAGT--TGTATGAGTTTACGA--CG---TAGTTGGAG-AC----CATAGGGCG-------G-------AATAGTTT--AGCTTAGAGTAT-T--CAGGGTGGAATGAA-TGTAA--T--GAT----AT-GT-------AATCACT--GACT----ATACGAT--AG--CTTAAT-AT-ACACA-----ATTT----ATA-CGAT-TTTATATG--------CAC--------AGTTTAGC-CTTAG--ATGT------A-CGTGGA------TTG-ATAGTGTAGT--TGGAT---G----------TTG--TAAGAT-TACAGTA-C----TGCTT---TCCCTAT-GGTACTAGCTCATGAG-AG--T-TG---CA---AA-TAT---G-ATTTT-GGGGCGATG-TGGGTTGGG-AAGTGGCTGAA-AAT-----------CTCCAAA---AATGGCCGGAAAATGCCGAAA--A-------CCCCAAACT------------------TTTCTG-----------------GTCCTCC-------------------------------------------------------------------------------------------------------------------------------------------------------------------------------------------------------------------------------------------------------------------------------------------------------------------</ns2:sequence><ns2:name>MT598370.1_Leishmania_infantum_isolate_ZK28-class29_minicircle_kinetoplast_sequence</ns2:name></ns2:Sequence><ns2:Sequence dsseqid="sq1220" id="sq1219"><ns2:sequence>----------------------------------------------------------------------------------------------------------------------------------------------------------------------------------------------------------------------------------------------------------------------GGCT-----------CCC-CTGGCTAGATTGGCCTGAA-ACCCTGG-------------------GTCTGG--AGGCTTGTTTTGCT--AGGT-G-CTGGGG-TTTTTG-----------------ACTTGATT-CCCGCTTCTAGAGGCTG----CTCT-GGC-TTTTGG--------GGTAG-G--TGGTT-GC-TC--CTTTT-GGTTG-GGTGTTGAGG-CGTG-TTTGACCCG-C---CCGGG-GTTG-------GTTTTGGG--C--G--CGTTTGGACTTGGTTGCGGTAGT---GGTTGACGT-----CTATGCCT-CGGGT--TTG------------------GAATTTTAATTTTAATTTTAAT-G--ATTGA--TG-GGTGGTGGGTT-T-CCGCT-TTCTTT-T-GGGCTTAC-ACTGG---GTAT----GTGGTTA-TTTA--A----TATAGAAT---AAAAGGGATA--T-TAGAGTGTCAGT--TGTATGAGTTTACGA--CG---TAGTTGGAG-AT----CATAGGGCG-------G-------AATAGTTT--AGCTTAGAGTAT-T--CAGGGTGGGGTGAA-TGTAA--T--GAT----AT-GT-------AATCGCT--GACT----ATACGAT--AG--CTTAAT-AT-ACACA-----ATTT----ATA-CAAT-TTTATATG--------CAC--------AGTTTAGC-CTTAG--ACGT------A-CGTGGA------TTG-ATAGTGTAGT--TGGAT---G----------TTG--TAAGAT-TACAGTA-C----TGCTT---TCCCTGT-GGTACTAGCTCATGAG-AG--T-TG---CA---AA-TAT---G-ATTTT-GGGGCGATG-TGGGTTGGG-AAGTGGCCGGA-AAT-----------CTCCAAA---AAAGGCCGAAAAACGCCAAAA--A-------TCCCAAACT------------------TTTCTG-----------------GTCCTTCGGGTA-GGG-GCGTTCTGCG-----------------------------------------------------------------------------------------------------------------------------------------------------------------------------------------------------------------------------------------------------------------------------------------------</ns2:sequence><ns2:name>MT598371.1_Leishmania_infantum_isolate_ZK43-class29_minicircle_kinetoplast_sequence</ns2:name></ns2:Sequence><ns2:Sequence dsseqid="sq1222" id="sq1221"><ns2:sequence>----------------------------------------------------------------------------------------------------------------------------------------------------------------------------------------------------------------------------------------------------------------------GGCT-----------CCC-CTGGCTAGATTGGCCTGAA-ACCCTGG-------------------GTCTGG--AGGCTTGTTTTGCT--AGGT-G-CTGGGG-TTTTTG-----------------ACTTGATT-CCCGCTTCTAGAGGCTG----CTCT-GGC-TTTTGG--------GGTAG-G--TGGTT-GC-TC--CTTTT-GGTTG-GGTGTTGAGG-CGTG-TTTGACCCG-C---CCGGG-GTTG-------GTTTTGGG--C--G--CGTTTGGACTTGGTTGCGGTAGT---GGTTGACGT-----CTATGCCT-CGGGT--TTG------------------GAATTTTAATTTTAATTTTAAT-G--GTTGA--TG-GGTGGTGGGTT-T-CCGCT-TTCTTT-TGGGGCTTAC-ACTGG---GTAT----GTGGTTA-TTTA--A----TATAGAAT---AAAAGGGATA--T-TAGAGTGTCAGT--TGTATGAGTTTACGA--CG---TAGTTGGAG-AT----CATAGGGCG-------G-------AATAGTTT--AGCTTAGAGTAT-T--CAGGGTGAAATGAA-TGTAA--T--GAT----AT-GT-------AATCGCT--GACT----ATACGAT--AG--CTTAAT-AT-ACACA-----ATTT----ATA-CAAT-TTTATATG--------CAC--------AGTTTAGC-CTTAG--ATGT------A-CGTGGA------TTG-ATAGTGTAGT--TGGAT---G----------TTG--TAAGAT-TACAGTA-C----TGCTT---TCCCTGT-GGTACTAGCTCATGAG-AG--T-TG---CA---AA-TAT---G-ATTTT-GGGGCGGTG-TGGGTTGGG-AAATGGCCGGA-AAT-----------CTCCAAA---AAAGGCCGAAAAACGCCAAAA--A-------TCCCAAACT------------------TTTCTG-----------------GTCCTTCGGGTA-GGG-GCGTTCTGC------------------------------------------------------------------------------------------------------------------------------------------------------------------------------------------------------------------------------------------------------------------------------------------------</ns2:sequence><ns2:name>MT598372.1_Leishmania_infantum_isolate_ZK5-class29_minicircle_kinetoplast_sequence</ns2:name></ns2:Sequence><ns2:Sequence dsseqid="sq1224" id="sq1223"><ns2:sequence>-----------------------------------------------------------------------------------------------------------------------------------------------------------------------------------------------------------------------------------------------------------------------GCT-----------CCC-CTGGCTAGATTGGCCTGAA-ACCCTGG-------------------GTCTGG--AGGCTTGTTTTGCT--AGGT-G-CTGGGG-TTTTTG-----------------ACTTGATT-CCCGCTTCTAGAGGCTG----CTCT-GGC-TTTTGG--------GGTAG-G--TGGTT-GC-TC--CTTTT-GGTTG-GGTGTTGAGG-CGTG-TTTGACCCG-C---CCGGG-GTTG-------GTTTTGGG--C--G--CGTTTGGACTTGGTTGCGGTAGT---GGTTGACGT-----CTATGCCT-CGGGT--TTG------------------GAATTTTAATTTTAATTTTAAT-G--GTTGA--TG-GGTGGTGGGTT-T-CCGCT-TTCTTT-TGGGGCTTAC-ACTGG---GTAT----GTGGTTA-TTTA--A----TATAGAAT---AAAAGGGATA--T-TAGAGTGTCAGT--TGTATGAGTTTACGA--CG---TAGTTGGAG-AT----CATAGGGCG-------G-------AATAGTTT--AGCTTAGAGTAT-T--CAGGGTGAAATGAA-TGTAA--T--GAT----AT-GT-------AATCGCT--GACT----ATACGAT--AG--CTTAAT-AT-ACACA-----ATTT----ATA-CAAT-TTTATATG--------CAC--------AGTTTAGC-CTTAG--ATGT------A-CGTGGA------TTG-ATAGTGTAGT--TGGAT---G----------TTG--TAAGAT-TACAGTA-C----TGCTT---TCCCTGT-GGTACTAGCTCATGAG-AG--T-TG---CA---AA-TAT---G-ATTTT-GGGGCGGTG-TGGGTTGGG-AAATGGCCGGA-AAT-----------CTCCAAA---AAAGGCCGAAAAACGCCAAAA--A-------TCCCAAACT------------------TTTCTG-----------------GTCCTTCGGGTA-GGG-GCGTTCTGC------------------------------------------------------------------------------------------------------------------------------------------------------------------------------------------------------------------------------------------------------------------------------------------------</ns2:sequence><ns2:name>MT598373.1_Leishmania_infantum_isolate_ZK47-class29_minicircle_kinetoplast_sequence</ns2:name></ns2:Sequence><ns2:Sequence dsseqid="sq1226" id="sq1225"><ns2:sequence>----------------------------------------------------------------------------------------------------------------------------------------------------------------------------------------------------------------------------------------------------------GTGGCTGGAAATTGGC-----------TCC-CTGGCTAGATTGGCCTGAA-ACCCTGG-------------------GTCTGG--AGGCTTGTTTTGCT--AGGT-G-CTGGGG-TTTTTG-----------------ACTTGATT-CCCGCTTCTAGAGGCTG----CTCT-GGC-TTTTGG--------GGTAG-G--TGGTT-GC-TC--CTTTT-GGTTG-GGTGTTGAGG-CGTG-TTTGACCCG-C---CCGGG-GTTG-------GTTTTGGG--C--G--CGTTTGGACTTGGTTGCGGTAGT---GGTTGACGT-----CTATGCCT-CGGGT--TTG------------------GAATTTTAATTTTAATTTTAAT-G--GTTGA--TG-GGTGGTGGGTT-T-CCGCT-TTCTTT-TGGGGCTTAC-ACTGG---GTAT----GTGGTTA-TTTA--A----TATAGAAT---AAAAGGGATA--T-TAGAGTGTCAGT--TGTATGAGTTTACGA--CG---TAGTTGGAG-AT----CATAGGGCG-------G-------AATAGTTT--AGCTTAGAGTAT-T--CAGGGTGGGATGAA-TGTAA--T--GAT----AT-GT-------AATCGCT--GACT----ATACGAT--AG--CTTAAT-AT-ACACA-----ATTN----NNN-NNNN-NTGTGGGT--------TGG--------GAAATGGC-CGGAA--ATCT------C-CAA-------------------------------------------------------------------------------------------------------------------------------------------------------------------------------------------A---AAAGGCCGAAAAACGCCAAAA--A-------TCCCAAACT------------------TTTCTG-----------------GTCCTTCGGGTA-GGG-GCGTTCTGC------------------------------------------------------------------------------------------------------------------------------------------------------------------------------------------------------------------------------------------------------------------------------------------------</ns2:sequence><ns2:name>MT598374.1_Leishmania_infantum_isolate_ZK25-class29_minicircle_kinetoplast_sequence</ns2:name></ns2:Sequence><ns2:Sequence dsseqid="sq1228" id="sq1227"><ns2:sequence>----------------------------------------------------------------------------------------------------------------------------------------------------------------------------------------------------------------------------GGGGG-TTGGTGTAAAATAGGGCCGGGTGGCCAGG-----AATTGGCT----------CC-TGGACTGGATTGCCCTGAA-ACCTTGG-------------------GCCTGG--AGGCTTGTTTTGGG--ATTG-G-CTGGAG-ATTCTC-TTT----ACTT-TT-GGTCTTTTA-AACTGTGGGTTTTGGGT-G-TGCGT-CGG-ATTGAG-----G--GTTGG-C--GTTTG-AG-TT--ACTTC-TTT---------GATG-GTTG-TTTGTGACA-C-GCTTTGG-TTACT------TGTT------T----------GGGGTTTGGCTTTGGATGG-CGTTGATTGCG--------TCGT-TGGTT-TG-G---AT--TTTAAT---G-GGTGTGGGCTGGTCTTT-TGGG-A-TGGGT-------GTGG---TGT-G-ACTCC-AGTGGG-T-TACTTTCG-TGTG----ATAA----CTTAATA--TTA--A----TTATAATT---AATATTATAA--T-GC---GTAAGCT--GTT-GGTGGCGTGG-GGAG---ACTTTAGTT-CT----TCG-GCCCTAAG---CTATATAT-TTAGTCAT--ACGCCCG-CTGCTA--GTGAGT-GGTATGT-CG--T--A--G---------------------ATATAAGTAT----GCTTTAT--GT--GTCACT-CT-ATATA-----CTC------TA-TTCTGTCTAATTT--------TA---------TGTTCTCG-AG--T--AAG------TT-TGTATT------A-----ATCTGTAT--TATATA--G-----------GT--ATGATG-GACTGTT-G----TAGTA-TGTAACAC----TTAC---TGATTGT-TAC-C-GA---AA---GA-TAT---A-CCTAA-AGTCTTCTG-GGTGGGTCG-GAATTG-TGAA-AAT-----------GGTGAAA---AATGGCCAAAAAATGAGGAAA--A-------TCCCAAACT------------------TTTCTG-----------------GTCCTTCGGGTA-GGG-GCGTTCTG-------------------------------------------------------------------------------------------------------------------------------------------------------------------------------------------------------------------------------------------------------------------------------------------------</ns2:sequence><ns2:name>MT598375.1_Leishmania_infantum_isolate_LIPA60-class3_minicircle_kinetoplast_sequence</ns2:name></ns2:Sequence><ns2:Sequence dsseqid="sq1230" id="sq1229"><ns2:sequence>-------------------------------------------------------------------------------------------------------------------------------------------------------------------------------------------------------------------------ACTGGGGG-TTGGTGTAAAATAGGGCTGGGTGGCCAGG-----AATTGGCT----------CC-TGGACTGGATTGCCCTGAA-ACCTTGG-------------------GCCTGG--AGGCTTGTTTTGGG--ATTG-G-CTGGAG-ATTCTC-TTT----ACTT-TT-GGTCTTTTA-AACTGTGGGTTTTGGGT-G-TGCGT-CGG-ATTGAG-----G--GTTGG-C--GTTTG-AG-TT--ACTTC-TTT---------GATG-GTTG-TTTGTGACA-C-GCTTTGG-TTACT------TGTT------T----------GGGGTTTGGCTTTGGATGG-CGTTGATTGCG--------TCGT-TGGTT-TG-G---AT--TTTAAT---G-GGTGTGGGCTGGTCTTT-TGGG-A-TGGGT-------GTGG---TGT-G-ACTCC-AGTGGG-T-TACTTTCG-TGTG----ATAA----CTTAATA--TTA--A----TTATAATT---AATATTATAA--T-GC---GTAAGCT--GTT-GGTGGCGTGGGGGAG---GCTTTAGTT-CT----TCG-GCCCTAAG---CTATATAT-TTAGTCAT--ACGCCCG-CTGCTA--GTGAGT-GGTATGT-CG--T--A--G---------------------ATATAAGTAT----GCTTTAT--GT--GTCACT-CT-ATATA-----CTC------TA-TTCTGTCTAATTT--------TA---------TGTTCTCG-AG--T--AAG------TT-TGTATT------A-----ATCTGTAT--TATATA--------------GT--ATGATG-GACTGTT-G----TAGTA-TGTAACAC----TTAC---TGATTGT-TAC-C-GA---AA---GA-TAT---A-CCTAA-AGTCTTCTG-GGTGGGACG-GAATTGGTGAA-AAT-----------GGTGAAA---AATGGCCAAAAAATGAGGAAA--A-------TCCCAAACT------------------TTTCTG-----------------GTCCTCCGGGTA-GGG-G--------------------------------------------------------------------------------------------------------------------------------------------------------------------------------------------------------------------------------------------------------------------------------------------------------</ns2:sequence><ns2:name>MT598376.1_Leishmania_infantum_isolate_LIPA83-class3_minicircle_kinetoplast_sequence</ns2:name></ns2:Sequence><ns2:Sequence dsseqid="sq1232" id="sq1231"><ns2:sequence>------------------------------------------------------------------------------------------------------------------------------------------------------------------------------------------------------------------------------GGG-TTGGTGTAAAATAGGGCCGGGTGGCCGGG-----AATTGGCT----------CC-TGGACTGGATTGCCCTGAA-ACCTTGG-------------------GCCTGG--AGGCTTGTTTTGGG--ATTG-G-CTGGAG-GTTCTC-TTT----ACTT-TT-GGTCTTTTA-AACTGTGGGTTTTGGGT-G-TGCGT-CGG-ATTGAG-----G--GTTGG-C--GTTTG-AG-TT--ACTTC-TTT---------GATG-GTTG-TTTGTGACA-C-GCTTTGG-TTACT------TGTT------T----------GGGGTTTGGCTTTGGATGG-CGTTGATTGCG--------TCGT-TGATT-TG-G---AT--TTTAAT---G-GGTGTGGGCTGGTCTTT-TGGG-A-TGGGT-------GTGG---TGT-G-ACTCC-AGTGGG-T-TACTTTCG-TGTG----ATAA----CTTAATA--TTA--A----TTATAATT---AATATTATAA--T-GC---GTAAGCT--GTT-GGTGGCGTGGGGGAG---ACTTTAGTT-CT----TCG-GCCCTAAG---CTATATAT-TTAGTCAT--ACGCCCG-CTGCTA--GTGAGT-GGTATGT-CG--T--A--G---------------------AAATAAGTAT----GCTTTAT--GT--GTCACT-CT-ATATA-----CTC------TA-TTCTGTCTAATTT--------TA---------TGTTCTCG-AG--T--AAG------TT-TGTATT------A-----ATCTGTAT--TATATA--G-----------GT--ATGATG-GACTGTT-G----TAGTA-TGTAACAC----TTAC---TGATTGT-TAC-C-GA---AA---GA-TAT---A-CCTAA-AGTCTTCTG-GGTGGGTCG-GAATTGGTGAA-AAT-----------GGTGAAA---AATGGCCAAAAAATGAGGAAA--A-------TCCCAAACT------------------TTTCTG-----------------GTCCTTCGGGTA-GGG-GCGTTCTGCGAAA--------------------------------------------------------------------------------------------------------------------------------------------------------------------------------------------------------------------------------------------------------------------------------------------</ns2:sequence><ns2:name>MT598377.1_Leishmania_infantum_isolate_ZK43-class3_minicircle_kinetoplast_sequence</ns2:name></ns2:Sequence><ns2:Sequence dsseqid="sq1234" id="sq1233"><ns2:sequence>-----------------------------------------------------------------------------------------------------------------------------------------------------------------------------------------------------------------------AAACTGGGGG-TTGGTGTAAAATAGGGCTGGGTGGCCAGG-----AATTGGCT----------CC-TGGACTGGATTGCCCTGAA-ACCTTGG-------------------GCCTGG--AGGCTTGTTTTGGG--ATTG-G-CTGGAG-ATTCTC-TTT----ACTT-TT-GGTCTTTTA-AACTGTGGGTTTTGGGT-G-TGCGT-CGG-ATTGAG-----G--GTTGG-C--GTTTG-AG-TT--ACTTC-TTT---------GATG-GTTG-TTTGTGACA-C-GCTTTGG-TTACT------TGTT------T----------GGGGTTTGGCTTTGGATGG-CGTTGATTGCG--------TCGT-TGGTT-TG-G---AT--TTTAAT---G-GGTGTGGGCTGGTCTTT-TGGG-A-TGGGT-------GTGG---TGT-G-ACTCC-AGTGGG-T-TACTTTCG-TGTG----ATAA----CTTAATA--TTA--A----TTATAATT---AATATTATAA--T-GC---GTAAGCT--GTT-GGTGGCGTGGGGGAG---ACTTTAGTT-CT----TCG-GCCCTAAG---CTATATAT-TTAGTCAT--ACGCCCG-CTGCTA--GTGAGT-GGTATGT-CG--T--A--G---------------------ATATAAGTAT----GCTTTAT--GT--GTCACT-CT-ATATA-----CTC------TA-TTCTGTCTAATTT--------TA---------TGTTCTCG-AG--T--AAG------TT-TGTATT------A-----ATCTGTAT--TATATA--------------GT--ATGATG-GACTGTT-G----TAGTA-TGTAACAC----TTAC---TGATTGT-TAC-C-GA---AA---GA-TAT---A-CCTAA-AGTCTTCTG-GGTGGGACG-GAATTGGTGAA-AAT-----------GGTGAAA---AATGGCCAAAAAATGAGGAAA--A-------TCCCAAACT------------------TTTCTG-----------------GTCCTCCGGGTA-GGG----------------------------------------------------------------------------------------------------------------------------------------------------------------------------------------------------------------------------------------------------------------------------------------------------------</ns2:sequence><ns2:name>MT598378.1_Leishmania_infantum_isolate_ZK5-class3_minicircle_kinetoplast_sequence</ns2:name></ns2:Sequence><ns2:Sequence dsseqid="sq1236" id="sq1235"><ns2:sequence>------------------------------------------------------------------------------------------------------------------------------------------------------------------------------------------------------------------CG-GGAAACTGGGGG-TTGGTGTAAAATAGGGCTGGGTGGCCAGG-----AATTGGCT----------CC-TGGACTGGATTGCCCTGAA-ACCTTGG-------------------GCCTGG--AGGCTTGTTTTGGG--ATTG-G-CTGGAG-ATTCTC-TTT----ACTT-TT-GGTCTTTTA-AACTGTGGGTTTTGGGT-G-TGCGT-CGG-ATTGAG-----G--GTTGG-C--GTTTG-AG-TT--ACTTC-TTT---------GATG-GTTG-TTTGTGACA-C-GCTTTGG-TTACT------TGTT------T----------GGGGTTTGGCTTTGGATGG-CGTTGATTGCG--------TCGT-TGGTT-TG-G---AT--TTTAAT---G-GGTGTGGGCTGGTCTTT-TGGG-A-TGGGT-------GTGG---TGT-G-ACTCC-AGTGGG-T-TACTTTCG-TGTG----ATAA----CTTAATA--TTA--A----TTATAATT---AATATTATAA--T-GC---GTAAGCT--GTT-GGTGGCGTGGGGGAG---ACTTTAGTT-CT----TCG-GCCCTAAG---CTATATAT-TTAGTCAT--ACGCCCG-CTGCTA--GTGAGT-GGTATGT-CG--T--A--G---------------------ATATAAGTAT----GCTTTAT--GT--GTCACT-CT-ATATA-----CTC------TA-TTCTGTCTAATTT--------TA---------TGTTCTCG-AG--T--AAG------TT-TGTATT------A-----ATCTGTAT--TATATA--------------GT--ATGATG-GACTGTT-G----TAGTA-TGTAACAC----TTAC---TGATTGT-TAC-C-GA---AA---GA-TAT---A-CCTAA-AGTCTTCTG-GGTGGGACG-GAATTGGTGAA-AAT-----------GGTGAAA---AATGGCCAAAAAATGAGGAAA--A-------TCCCAAACT------------------TTTCTG-----------------GTCCTCCGGGTA-GGG-G--------------------------------------------------------------------------------------------------------------------------------------------------------------------------------------------------------------------------------------------------------------------------------------------------------</ns2:sequence><ns2:name>MT598379.1_Leishmania_infantum_isolate_ZK47-class3_minicircle_kinetoplast_sequence</ns2:name></ns2:Sequence><ns2:Sequence dsseqid="sq1238" id="sq1237"><ns2:sequence>-------------------------------------------------------------------------------------------------------------------------------------------------------------------------------------------------------------------------ACTGGGGG-TTGGTGTAAAATAGGGTCGGGTGGTTCGGGAAAT-TCGGGGAAAATTGGCTCCC-TGGGCTGGATTGGCCTGGA-ACCCTGG-------------------TCCTGG--GCGTGCTTTTGGGG--GTGG-C-TGGGTT-TTGGAG-GTG----GTT--TT-GCCCT--GT-TGGATGGTTGTTGTG---G-GTGAG-TTT---------------GGGGT-G--TTGA--TA-TT--GTT-G-GCGGGCTTGTT-TTGG-TGGG-CTGGTGCTG-G-TTACTGT-GGA-----------------------TTGGTGGGCTTTGAATGCTTTTGCC---TGGGGCTT-----GGCCTGGG-TGTGT-GGGA-TTGG--TAGTAGT--G--GCCTTGGGGGTTCCCCTATTG-GGTTGCCG--TG-ATTTGCCTTCC-A-TAGCT--GCCAT-TGGCTTCGTGCTTAA------TA----TATTATA--TTA--G----TTATATAG---TTAATGTGCT--G--A---CGTATCG--GAC-GGAGAG--GAG-CTA---TAGTTG-GC-AA-G--CGAC----TCGG--TAGA-TATAGTTGACTGT--GGCATCCGTTGA-C--AATAGT--GGG-------CA---------------TGCT-CAGTATA----GAGTAT----ACAACGG--CTA--TGATA-CT-GTCAC-T---CTAGAT-ATTA--GCTTTTTACTTT--------T----------CTTTTTAG-TTTTG--TGT------TT-GATT---------TT--ATGGTGTGT--TATAT--TTGGC--T---GATG--TGTTAT-AG-TGTA-T----ACCCT-A-CG---GT-GTTTC----------------T-CT---TT---CA-GAG---T-TGCGT-TGGGGGAAA-TTGTGGTGT-T-GGGCTGAAA-ATT-----------CCCAAAA---AATGGCCAAAAAATGCCGAAA--T-------TCCCAAACT------------------TTTCTG-----------------GTCCTTCGGGTA-GGG-GCGTTCTG-------------------------------------------------------------------------------------------------------------------------------------------------------------------------------------------------------------------------------------------------------------------------------------------------</ns2:sequence><ns2:name>MT598380.1_Leishmania_infantum_isolate_LIPA60-class30_minicircle_kinetoplast_sequence</ns2:name></ns2:Sequence><ns2:Sequence dsseqid="sq1240" id="sq1239"><ns2:sequence>------------------------------------------------------------------------------------------------------------------------------------------------------------------------------------------------------------------------------------------------------------------------------ATTGGCTCTCCT-GGCTGGATTGGCCTGAA-ACCCTGG-------------------GTCCTG--GGCGTACTTTTGGA--GGTG-G-GCGGCT-TTTGGA-GGT----GGTT-TT-GCC-CTGT------------TGGATGG-TTATGTG-AGG-TGAGTTT--GGG--CGTTGAA--TTGTT-GG-CGG-GCCGT-GCTTTGATGAG-T------TG-ATGTTGGTT-T-ACTGGTG-GATTGGTGAC-CTTTGAAT--G--C--TTTTGG-CTG-------------GGGCTTGGCCTACGCGTGTGGGGTT-GGTGG-TAGTG-GCT--TGAGGGC--G-TGCTCTATTGGG-G-TGTTGTA-G---TTT------------GCCTT-T-CATGG-CTGCCA-TTGGCT------CCG-----TGC----TTAATAT--ATT--A----TA----TT---AGTTATATAGTTAATGTGCTAACGTA--TCG-GACGGAGAGGAGCTA---TAGTTAGTA---AGC--GACTCGGTAGATA-TAGTTGAC-TGTGGCAT--CCGTTAACAAT--------AGTGGGTATGC-TCGAT--A--TAG----AGTATA------C-A-ACGGCTATG----ATACTGT--CAC-TCTA-G-AT-AT-TA-----GCTT-----TT-T------ACTTTT--------C----------TTTTT--------A--GTTT-----TG-TGTTTG------ATTTTATGGTGTG----TTATAATT-GT--G---ACTA--GCGTGT-TATAGTA-T-----ATAC-CCTACGGT-------G--TTTCTCTT-TCA-G-AG---T----------------TGCG-TTGGTGGAA-ATTGTGAGT-TTTGGGGCTGA-AAA-----------ATCCGAA---AATGACCAAAAAATGCCGAAA--A-------ATCCAAACT------------------TTTCTG-----------------GTCCTCCGGG----------------------------------------------------------------------------------------------------------------------------------------------------------------------------------------------------------------------------------------------------------------------------------------------------------------</ns2:sequence><ns2:name>MT598381.1_Leishmania_infantum_isolate_LIPA83-class30_minicircle_kinetoplast_sequence</ns2:name></ns2:Sequence><ns2:Sequence dsseqid="sq1242" id="sq1241"><ns2:sequence>---------------------------------------------------------------------------------------------------------------------------------------------------------------------------------------------------------------------------TGGGGG-TTGGTGTAAAATAGGGTCGGGTGGTTCGGGAAAT-TCGGGGAAAATTGGCTCCC-TGGGCTGGATTGGCCTGGA-ACCCTGG-------------------TCCTGG--GCGTGCTTTTGGGG--GTGG-C-TGGGTT-TTGGAG-GTG----GTT--TT-GCCCT--GT-TGGATGGTTGTTGTG---G-GTGAG-TTT---------------GGGGT-G--TTGA--TA-TT--GTT-G-GCGGGCTTGTT-TTGG-TGGG-CTGGTGCTG-G-TTACTGT-GGA-----------------------TTGGTGGGCTTTGAATGCTTTTGCC---TGGGGCTT-----GGCCTGGG-TGTGT-GGGA-TTGG--TAGTAGT--G--GCCTTGGGGGTTCCCCTATTG-GGTTGCCG--TG-ATTTGCCTTCC-A-TAGCT--GC-AT-TGGCTTCGTGCTTAA------TA----TATTATA--TTA--G----TTATATAG---TTAATGTGCT--G--A---CGTATCG--GAC-GGAGAG--GAG-CTA---TAGTTG-GC-AA-G--CGAC----TCGG--TAGA-TATAGTTGACTGT--GGCATCCGTTAA-C--AATAGT--GGG-------CA---------------TGCT-CAGTATA----GAGTAT----ACAACGG--CTA--TGATA-CT-GTCAC-T---CTAGAT-ATTA--GCTTTTCACTTT--------T----------CTTTTTAG-TTTTG--TGT------TT-GATT---------TT--ATGGTGTGT--TATAT--TTGGC--T---GATG--TGTTAT-AG-TGTA-T----ACCCT-A-CG---GT-GTTTC----------------T-CT---TT---CA-GAG---T-TGCGT-TGGGGGAAA-TTGTGAGTG-T-TGGGCTGAA-AAT-----------TCCCAAA---AATGGCCAAAAAATGCCGAAA--T-------TCCCAAACT------------------TTTCTG-----------------GTCCTTCGGGTA-GGG-GCGTTCTG-------------------------------------------------------------------------------------------------------------------------------------------------------------------------------------------------------------------------------------------------------------------------------------------------</ns2:sequence><ns2:name>MT598382.1_Leishmania_infantum_isolate_ZK25-class30_minicircle_kinetoplast_sequence</ns2:name></ns2:Sequence><ns2:Sequence dsseqid="sq1244" id="sq1243"><ns2:sequence>-----------------------------------------------------------------------------------------------------------------------------------------------------------------------------------------------------------------------------------------------------------------------------------CTCCCCT-GGCTGGATTGGCCTGAA-ACCCTGG-------------------GTCCTG--GGCGTACTTTTGGA--GGTG-G-GCGGCT-TTTGGA-GGT----GGTT-TT-GCC-CTGT------------TGGATGG-TTATGTG-AGG-TGAGTTT--GGG--CGTTGAA--TTGTT-GG-CGG-GCCGT-GCTTTGATGGG-T------TG-ATGTTGGTT-T-ACTG-TG-GATTGGTGAC-CTTTGAAT--G--C--TTTTGG-CTG-------------GGGCTTGGCCTACGCGTGTGGGGTT-GGTGG-TAGTG-GCT--TGAGGGC--G-TGCTCTATTGGG-G-TGTTGTA-G---TTT------------GCCTT-T-CATGG-CTGCCA-TTGGCT------CCG-----TGC----TTAATAT--ATT--A----TA----TT---AGTTATATAGTTAATGTGCTAACGTA--TCG-GACGGAGAGGAGCTA---TAGTTAGTA---AGC--GACTCGGTAGATA-TAGTTGAC-TGTGGCAT--CCGTTAACAAT--------AGTGGGTATGC-TCGAT--A--TAG----AGTATA------C-A-ACGGCTATG----ATACTGT--CAC-TCTA-G-AT-AT-TA-----GCTT-----TT-T------ACTTTT--------C----------TTTTT--------A--GTTT-----TG-TGTTTG------ATTTTATGGTGTG----TTATAATT-GT--G---ACTA--GCGTGT-TATAGTA-T-----ATAC-CCTACGGT-------G--TTTCTCTT-TCA-G-AG---T----------------TGCG-TTGGTGGAA-ATTGTGAGT-TTTGGGGCTGA-AAA-----------ATCCGAA---AATGACCAAAAAATGCCGAAA--A-------ATCCAAACT------------------TTTCTG-----------------GTCCTCCGG-----------------------------------------------------------------------------------------------------------------------------------------------------------------------------------------------------------------------------------------------------------------------------------------------------------------</ns2:sequence><ns2:name>MT598383.1_Leishmania_infantum_isolate_ZK28-class30_minicircle_kinetoplast_sequence</ns2:name></ns2:Sequence><ns2:Sequence dsseqid="sq1246" id="sq1245"><ns2:sequence>------------------------------------------------------------------------------------------------------------------------------------------------------------------------------------------------------------------------AACTGGGGG-TTGGTGTAAAATAGGGTCGGGTGGTTCGGGAAAT-TCGGGGAAAATTGGCTCCC-TGGGCTGGATTGGCCTGGA-ACCCTGG-------------------TCCTGG--GCGTGCTTTTGGGG--GTGG-C-TGGGTT-TTGGAG-GTG----GTT--TT-GCCCT--GT-TGGATGGTTGTTGTG---G-GTGAG-TTT---------------GGGGT-G--TTGA--TA-TT--GTT-G-GCGGGCTTGTT-TTGG-TGGG-CTGGTGCTG-G-TTACTGT-GGA-----------------------TTGGTGGGCTTTGAATGCTTTTGCC---TGGGGCTT-----GGCCTGGG-TGTGT-GGGA-TTGG--TAGTAGT--G--GCCTTGGGGGTTCCCCTATTG-GGTTGCCG--TG-ATTTGCCTTCC-A-TAGCT--GC-AT-TGGCTTCGTGCTTAA------TA----TATTATA--TTA--G----TTATATAG---TTAATGTGCT--G--A---CGTATCG--GAC-GGAGAG--GAG-CTA---TAGTTG-GC-AA-G--CGAC----TCGG--TAGA-TATAGTTGACTGT--GGCATCCGTTAA-C--AATAGT--GGG-------CA---------------TGCT-CAGTATA----GAGTAT----ACAACGG--CTA--TGATA-CT-GTCAC-T---CTAGAT-ATTA--GCTTTTCACTTT--------T----------CTTTTTAG-TTTTG--TGT------TT-GATT---------TT--ATGGTGTGT--TATAT--TTGGC--T---GATG--TGTTAT-AG-TGTA-T----ACCCT-A-CG---GT-GTTTC----------------T-CT---TT---CA-GAG---T-TGCGT-TGGGGGAAA-TTGTGAGTG-T-TGGGCTGAA-AAT-----------TCCCAAA---AATGGCCAAAAAATGCCGAAA--T-------TCCCAAACT------------------TTTCTG-----------------GTCCTTCGGGTA-GGG-GCGTTCTGCGAAAAT--C--GAAAAAT------------------------------------------------------------------------------------------------------------------------------------------------------------------------------------------------------------------------------------------------------------------------------</ns2:sequence><ns2:name>MT598384.1_Leishmania_infantum_isolate_ZK47-class30_minicircle_kinetoplast_sequence</ns2:name></ns2:Sequence><ns2:Sequence dsseqid="sq1248" id="sq1247"><ns2:sequence>-------------------------------------------------------------------------------------------------------------------------------------------------------------------------------------------------------------------------ACTGGGGG-TTGGTGTAAAATAGGGTCGGGTGGTTCGGGAAAT-TCGGGGAAAATTGGCTCCC-TGGGCTGGATTGGCCTGGA-ACCCTGG-------------------TCCTGG--GCGTGCTTTTGGGG--GTGG-C-TGGGTT-TTGGAG-GTG----GTT--TT-GCCCT--GT-TGGATGGTTGTTGTG---G-GTGAG-TTT---------------GGGGT-G--TTGA--TA-TT--GTT-G-GCGGGCTTGTT-TTGG-TGGG-CTGGTGCTG-G-TTACTGT-GGA-----------------------TTGGTGGGCTTTGAATGCTTTTGCC---TGGGGCTT-----GGCCTGGG-TGTGT-GGGA-TTGG--TAGTAGT--G--GCCTTGGGGGTTCCCCTATTG-GGTTGCCG--TG-ATTTGCCTTCC-A-TAGCT--GCCAT-TGGCTTCGTGCTTAA------TA----TATTATA--TTA--G----TTATATAG---TTAATGTGCT--G--A---CGTATCG--GAC-GGAGAG--GAG-CTA---TAGTTG-GC-AA-G--CGAC----TCGG--TAGA-TATAGTTGACTGT--GGCATCCGTTAA-C--AATAGT--GGG-------CA---------------TGCT-CAGTATA----GAGTAT----ACAACGG--CTA--TGATA-CT-GTCAC-T---CTAGAT-ATTA--GCTTTTCACTTT--------T----------CTTTTTAG-TTTTG--TGT------TT-GATT---------TT--ATGGTGTGT--TATAT--TTGGC--T---GATG--TGTTAT-AG-TGTA-T----ACCCT-A-CG---GT-GTTTC----------------T-CT---TT---CA-GAG---T-TGCGT-TGGG-GAAA-TTGTGAGTG-T-TGGGCTGAA-AAT-----------TCCCAAA---AATGGCCAAAAAATGCCGAAA--T-------TCCCAAACT------------------TTTCTG-----------------GTCCTTCGGGTA-GGG-GCGTTCTGC------------------------------------------------------------------------------------------------------------------------------------------------------------------------------------------------------------------------------------------------------------------------------------------------</ns2:sequence><ns2:name>MT598385.1_Leishmania_infantum_isolate_ZK43-class30_minicircle_kinetoplast_sequence</ns2:name></ns2:Sequence><ns2:Sequence dsseqid="sq1250" id="sq1249"><ns2:sequence>---------------------------------------------------------------------------------------------------------------------------------------------------------------------------------------------------------------------------------------------------------------------------------GCTCTCC-TGGGCTGGATTGGCCTGAA-ACCATG--------------------GGTCTG--GGGCTTGGATCTGG--GTTG-A-CTACTT-GTGGGC-TGG----GTTT-TA-GTGGCGTGT-AGGGCATGGATTTGG--------------------------------------CGCA--GA-AGG-CCTTG-CCGGTGGTTGTTATTG------TTGGTTTCG-G-GGT-ATT-GGAG-------GTTATTG---------GTTTAATGATGGGTGCTTATTTGG-GACTACGT-------GTGGGGTT-GGGA--GTTGGATCGC-AGGCCTG--G-TGGCGGTGTTGGTATACGCGTT-GGATTGGATGGT-GGGGGTTGGTC-A-TACTA-TTATGG-TGGGTTAG-A-C-CT-----TGA----TTTAAA---CTA--A----TATTAATA---TAAAAG-GAG--G--G--CTTTG---------GGTGCCTTAGGATGG---TATGGCCTA--T----ATTGACACTT---G-TTTTGGTATTAATTTAT--AATA----CAGG-C----ATATAGGT--CT-TATAT--A--TAC----TAGGTT------ATCAGTTAACATG----GTACGCT--AG----TCTA-AT-ATG-------TTCGTA---GA-TAG--TCAATGTT--------T----------TGCGTCT---T--T--GATT-----GT-TACCTA------TT---TGTTGGTTT--GATGTACTAGGC--T--TGAGA--TAGATT-GACCGTA-T----TACTG-TATAATAC---TTA----CTTATG---GGC-T-GG---AA---GA-C-T---C-TGCTGTAGCATTGGG---GGCCTAA-AATT-ATGAAT-TTT----------CACCAAAA---ATTAGCCAAAAATAGGCCGAA--A-------ATCCAAACT------------------TTTCTG-----------------GTCCTCCGGGT---------------------------------------------------------------------------------------------------------------------------------------------------------------------------------------------------------------------------------------------------------------------------------------------------------------</ns2:sequence><ns2:name>MT598386.1_Leishmania_infantum_isolate_LIPA60-class31_minicircle_kinetoplast_sequence</ns2:name></ns2:Sequence><ns2:Sequence dsseqid="sq1252" id="sq1251"><ns2:sequence>----------------------------------------------------------------------------------------------------------------------------------------------------------------------------------------------------------------------------------------------------------------------------------CTCTCC-TGGGCTGGATTGGCCTGAA-ACCATG--------------------GGTCTG--GGGCTTGGATCTGG--GTTG-A-CTACTT-GTGGGC-TGG----GTTT-TA-GTGGCGTGT-AGGGCATGGATTTGG--------------------------------------CGCA--GA-AGG-CCTTG-CCGGTGGTTGTTATTG------TTGGTTTCG-G-GGT-ATT-GGAG-------GTTATTG---------GTTTAATGATGGGTGCTTATTTGG-GACTACGT-------GTGGGGTT-GGGA--GTTGAATCGC-AGGCCTG--G-TGGCGGTGTTGGTATACGCGTT-GGATTGGATGGT-GGGGGTTGGTC-A-TACTA-TTATGG-TGGGTTAG-A-C-CT-----TGA----TTTAAA---CTA--A----TATTAATA---TAAAAG-GAG--G--G--CTTTG---------GATGCCTTAGGATGG---TATGGCCTA--T----ATTGACACTT---G-TTTTGGTATTAATTTAT--AATA----CAGG-C----ATATAGGT--CT-TATAT--A--TAC----TAGGTT------ATCAGTTAACATG----GTACGCT--AG----TCTA-AT-ATG-------TTCGTA---GA-TAG--TCAATGTT--------T----------TGCGTCT---T--T--GATT-----GT-TACCTA------TT---TGTTGGTTT--GATGTACTAGGC--A--TGAGA--TAGATT-GACCGTA-T----TACTG-TATAATAC---TTA----CTTATG---GGC-T-GG---AA---GA-C-T---C-TGCTGTAGCATTGGG---G-CCTAA-AATT-ATGAAT-TTT----------CACCAAAA---ATTAGCCAAAAATAGGCCGAA--A-------ATCCAAACT------------------TTTCTG-----------------GTCCTCCGGGTA--------------------------------------------------------------------------------------------------------------------------------------------------------------------------------------------------------------------------------------------------------------------------------------------------------------</ns2:sequence><ns2:name>MT598387.1_Leishmania_infantum_isolate_LIPA83-class31_minicircle_kinetoplast_sequence</ns2:name></ns2:Sequence><ns2:Sequence dsseqid="sq1254" id="sq1253"><ns2:sequence>----------------------------------------------------------------------------------------------------------------------------------------------------------------------------------------------------------------------------------------------------------------------------------CTCTCC-TGGGCTGGATTGGCCTGAA-ACCATG--------------------GGTCTG--GGGCTTGGATCTGG--GTTG-A-CTACTT-GTGGGC-TGG----GTTT-TA-GTGGCGTGT-AGGGCATGGATTTGG--------------------------------------CGCA--GA-AGG-CCTTG-CCGGTGGTTGTTATTG------TTGGTTTCG-G-GGT-ATT-GGAG-------GTTATTG---------GTTTAATGATGGGTGCTTATTTGG-GACTACGT-------GTGGGGTT-GGGA--GTTGAATCGC-AGGCCTG--G-TGGCGGTGTTGGTATACGCGTT-GGATTGGATGGT-GGGGGTTGGTC-A-TACTA-TTATGG-TGGGTTAG-A-C-CT-----TGA----TTTAA----ATA--A----TATTAATA---TAAAAG-GAG--G--G--CTTTG---------GATGCCTTAGGATGG---TATGGCCTA--T----ATTGACACTT---G-TTTTGGTATTAATTTAT--AATA----CAGG-C----ATATAGGT--CT-TATAT--A--TAC----TAGGTT------ATCAGTTAACATG----GTACGCT--AG----TCTA-AT-ATG-------TTCGTA---GA-TAG--TTAATGTT--------T----------TGCGTCT---T--T--GATT-----GT-TACCTA------TT---TGTTGGTTT--GATGTACTAGGC--T--TGAGA--TAGATT-GACCGTA-T----TACTG-TATAATAC---TTA----CTTATG---GGC-T-GG---AA---GA-C-T---C-TGCTGTAGCATTGGG---GGCCTAA-AATT-ATGAAT-TTT----------CACCAAAA---ATTAGCCAAAAATAGGCCGAA--A-------ATCCAAACT------------------TTTCTG-----------------GTCCTCCGGG----------------------------------------------------------------------------------------------------------------------------------------------------------------------------------------------------------------------------------------------------------------------------------------------------------------</ns2:sequence><ns2:name>MT598388.1_Leishmania_infantum_isolate_ZK25-class31_minicircle_kinetoplast_sequence</ns2:name></ns2:Sequence><ns2:Sequence dsseqid="sq1256" id="sq1255"><ns2:sequence>-----------------------------------------------------------------------------------------------------------------------------------------------------------------------------------------------------------------------------------------------------------------------------------------TGGGCTAGATTGGCCTGAA-ACCCTGG-------------------GTCTGG--GGGCTTGGATCTGG--GTTG-C-CTACTT-GTGGGC-TGG----ATTT-TA-GTGGTGTAT-AGAGCTTGGATTTGG--------------------------------------CGCA--GA-AGG-CCTTG-CCGGTAGCTGTTATTG------TTGGTTTTG-G-GGTATTT-GGAG-------GTTATTG---------GTTTAATGATGGGTGCTTATTTGG-GACTACGT-------GTGGGATT-GGGA--GTTGAATCAC-AGGCCTG--G-TGGCGGTGATGGTATACGCGTT-GGATTGAATGGT-GG-GGTTGGTC-A-TACTA-TTATGG-TGGATTAG-A-C-CT-----TGA----TTTAAA---CTA--A----TATTAATA---TAAAAGGGAG--G--G--CTTTG---------GGTACCTTAGGATGA---CATGGCCTA--T----ATTGACACTT---G-TTTTGGTATTAATTTAT--AATA----CAGG-C----ATATAGGT--CT-TA--T--A--TAC----TAGGTT------ATCAGTTAACATG----GTAAGCT--AG----CCTA-AT-ATG-------TTCGTA---GA-TAG--TCAATGTT--------T----------TGTGTCT---T--T--GATT-----GT-TACCTA------TT---TGTTGGTTT--AATGTACTAGGC--T--TGAGA--TAGATT-GACCGTA-T----TACTG-TATAATAC---TTA----CTTATG---GGC-T-GG---AA---GA-C-T---C-TGCCGTGGCATTGGA-GGAGCCTAA-AATT-ATGAAT-TTT----------CACCAAAA---AATAGCCAAAAATAGGCCGAA--A-------ATCCAAACT------------------TTTCTG-----------------GTCCTCCGGGT---------------------------------------------------------------------------------------------------------------------------------------------------------------------------------------------------------------------------------------------------------------------------------------------------------------</ns2:sequence><ns2:name>MT598389.1_Leishmania_infantum_isolate_ZK28-class31_minicircle_kinetoplast_sequence</ns2:name></ns2:Sequence><ns2:Sequence dsseqid="sq1258" id="sq1257"><ns2:sequence>----------------------------------------------------------------------------------------------------------------------------------------------------------------------------------------------------------------------------------------------------------------------------------CTCTCC-TGGGCTGGATTGGCCTGAA-ACCATG--------------------GGTCTG--GGGCTTGGATCTGG--GTTG-A-CTACTT-GTGGGC-TGG----GTTT-TA-GTGGCGTGT-AGGGCATGGATTTGG--------------------------------------CGCA--GA-AGG-CCTTG-CCGGTGGTTGTTATTG------TTGGTTTCG-G-GGT-ATT-GGAG-------GTTATTG---------GTTTAATGATGGGTGCTTATTTGG-GACTACGT-------GTGGGGTT-GGGA--GTTGAATCGC-AGGCCTG--G-TGGCGGTGTTGGTATACGCGTT-GGATTGGATGGT-GGGGGTTGGTC-A-TACTA-TTATGG-TGGGTTAG-A-C-CT-----TGA----TTTAAA---CTA--A----TATTAATA---TAAAAG-GAG--G--G--CTTTG---------GATGCCTTAGGATGG---TATGGCCTA--T----ATTGACACTT---G-TTTTGGTATTAATTTAT--AATA----CAGG-C----ATATAGGT--CT-TATAT--A--TAC----TAGGTT------ATCAGTTAACATG----GTACGCT--AG----TCTA-AT-ATG-------TTCGTA---GA-TAG--TCAATGTT--------T----------TGCGTCT---T--T--GATT-----GT-TACCTA------TT---TGTTGGTTT--GATGTACTAGGC--T--TGAGA--TAGATT-GACCGTA-T----TACTG-TATAATAC---TTA----CTTATG---GGC-T-GG---AA---GA-C-T---C-TGCTGTAGCATTGGG---GGCCTAA-AATT-ATGAAT-TTT----------CACCAAAA---ATTAGCCAAAAATAGGCCGAA--A-------ATCCAAACT------------------TTTCTG-----------------GTCCTCCGGGT---------------------------------------------------------------------------------------------------------------------------------------------------------------------------------------------------------------------------------------------------------------------------------------------------------------</ns2:sequence><ns2:name>MT598390.1_Leishmania_infantum_isolate_ZK43-class31_minicircle_kinetoplast_sequence</ns2:name></ns2:Sequence><ns2:Sequence dsseqid="sq1260" id="sq1259"><ns2:sequence>---------------------------------------------------------------------------------------------------------------------------------------------------------------------------------------------------------------------------------------------------------------------------------GCTCTCC-TGGGCTGGATTGGCCTGAA-ACCATG--------------------GGTCTG--GGGCTTGGATCTGG--GTTG-A-CTACTT-GTGGGC-TGG----GTTT-TA-GTGGCGTGT-AGGGCATGGATTTGG--------------------------------------CGCA--GA-AGG-CCTTG-CCGGTGGTTGTTATTG------TTGGTTTCG-G-GGT-ATT-GGAG-------GTTATTG---------GTTTAATGATGGGTGCTTATTTGG-GACTACGT-------GTGGGGTT-GGGA--GTTGAATCGC-AGGCCTG--G-TGGCGGTGTTGGTATACGCGTT-GGATTGGATGGT-GGGGGTTGGTC-A-TACTA-TTATGG-TGGGTTAG-A-C-CT-----TGA----TTTAAA---CTA--A----TATTAATA---TAAAAG-GAG--G--G--CTTTG---------GATGCCTTAGGATGG---TATGGCCTA--T----ATTGACACTT---G-TTTTGGTATTAATTTAT--AATA----CAGG-C----ATATAGGT--CT-TATAT--A--TAC----TAGGTT------ATCAGTTAACATG----GTACGCT--AG----TCTA-AT-ATG-------TTCGTA---GA-TAG--TCAATGTT--------T----------TGCGTCT---T--T--GATT-----GT-TACCTA------TT---TGTTGGTTT--GATGTACTAGGC--A--TGAGA--TAGATT-GACCGTA-T----TACTG-TATAATAC---TTA----CTTATG---GGC-T-GG---AA---GA-C-T---C-TGCTGTAGCATTGGG---G-CCTAA-AATT-ATGAAT-TTT----------CACCAAAA---ATTAGCCAAAAATAGGCCGAA--A-------ATCCAAACT------------------TTTCTG-----------------GTCCTCCGGGT---------------------------------------------------------------------------------------------------------------------------------------------------------------------------------------------------------------------------------------------------------------------------------------------------------------</ns2:sequence><ns2:name>MT598391.1_Leishmania_infantum_isolate_ZK5-class31_minicircle_kinetoplast_sequence</ns2:name></ns2:Sequence><ns2:Sequence dsseqid="sq1262" id="sq1261"><ns2:sequence>----------------------------------------------------------------------------------------------------------------------------------------------------------------------------------------------------------------------------------------------------------------------------------CTCTCC-TGGGCTGGATTGGCCTGAA-ACCATG--------------------GGTCTG--GGGCTTGGATCTGG--GTTG-A-CTACTT-GTGGGC-TGG----GTTT-TA-GTGGCGTGT-AGGGCATGGATTTGG--------------------------------------CGCA--GA-AGG-CCTTG-CCGGTGGTTGTTATTG------TTGGTTTCG-G-GGT-ATT-GGAG-------GTTATTG---------GTTTAATGATGGGTGCTTATTTGG-GACTACGT-------GTGGGGTT-GGGA--GTTGAATCGC-AGGCCTG--G-TGGCGGTGTTGGTATACGCGTT-GGATTGGATGGT-GGGGGTTGGTC-A-TACTA-TTATGG-TGGGTTAG-A-C-CT-----TGA----TTTAAA---CTA--A----TATTAATA---TAAAAG-GAG--G--G--CTTTG---------GATGCCTTAGGATGG---TATGGCCTA--T----ATTGACACTT---G-TTTTGGTATTAATTTAT--AATA----CAGG-C----ATATAGGT--CT-TATAT--A--TAC----TAGGTT------ATCAGTTAACATG----GTACGCT--AG----TCTA-AT-ATG-------TTCGTA---GA-TAG--TCAATGTT--------T----------TGCGTCT---T--T--GATT-----GT-TACCTA------TT---TGTTGGTTT--GATGTACTAGGC--A--TGAGA--TAGATT-GACCGTA-T----TACTG-TATAATAC---TTA----CTTATG---GGC-T-GG---AA---GA-C-T---C-TGCTGTAGCATTGGG---G-CCTAA-AATT-ATGAAT-TTT----------CACCAAAA---ATTAGCCAAAAATAGGCCGAA--A-------ATCCAAACT------------------TTTCTG-----------------GTCCTCCGGGTA-GG-----------------------------------------------------------------------------------------------------------------------------------------------------------------------------------------------------------------------------------------------------------------------------------------------------------</ns2:sequence><ns2:name>MT598392.1_Leishmania_infantum_isolate_ZK47-class31_minicircle_kinetoplast_sequence</ns2:name></ns2:Sequence><ns2:Sequence dsseqid="sq1264" id="sq1263"><ns2:sequence>--------------------------------------------------------------------------------------------------------------------------------------------------------------------------------------------------------------------------------------------------------GT------------GGCCGGAAATTGGCTTCCCT-GGCTGGATTGGCCTGGA-ACC-CTG-------------------GTCCTA--GCCGTACTTTTTGG--GT-T-C-GAGATT-TTTGTC-TTT----TGTT-TT-GAC-CATC------------TGGATGG-TTGTTT--TGG-GCGTGGT--GTTGTGGTTGGG--TTGAT-GG-ATT-ACGT--GGTTGGTTTGA--------TA-TGGATGTTT-T-TGCTCGT-GTTGGGTTGG-CGCTATGG--G--G--GTTTGG-TTT-------------GGTTTTTGGGTTGGCGTGGTTTGGG-TTTGG-GTACA-GCT-----------T-TGAGCTTGGATG-A-CACACGT-G---TTG------------ACTTT-G-C-----ATTTCA-TAGGGT------TTG-----GGA----TTGAT-A--TAG--A----ATATATAT---TATATTAAGGTGGGTGTGATAGAGAC--TTT-AGGCCTTAGGTACTA---TAGGA--------GG--GGTTCTCCGATAA-TAATTAAC-T----------------------------AGTAGCACAGT-TGGAT--A--TAA------TCTA------A-T-ACGCTATAA----ATGATCT--ATA-TATA-G-TT-GT-TA-----TTCT-----AT-GCTG-TTTGATTT--------C----------TATTTGTG-TA--T--GTAG-----AG-TGTACC------GTGTGCTAGTGAA----CTAGAC-----------TTTA--ATGTAT-GTCTGTA-G-----TTAC-TGAAGGTTC--CTTCA--GATCTCTT-CGA-T-GG---AT---GG-GGT---T-GGAGC-TGGGTCGAA-ATGTTGTGG-AATTGTTGGAG-TTT-----------GGAGAAA---AATGGTCAAAAATGGTCCAAA--A-------ATCCAAACT------------------TTTCTG-----------------GTCCTTCGGGTA-GG-----------------------------------------------------------------------------------------------------------------------------------------------------------------------------------------------------------------------------------------------------------------------------------------------------------</ns2:sequence><ns2:name>MT598393.1_Leishmania_infantum_isolate_LIPA60-class32_minicircle_kinetoplast_sequence</ns2:name></ns2:Sequence><ns2:Sequence dsseqid="sq1266" id="sq1265"><ns2:sequence>---------------------------------------------------------------------------------------------------------------------------------------------------------------------------------------------------------------------------------------------------------------------ATTGGCTCCCCT----------GGCTGGATTGGCCTGGA-ACCCTG--------------------GGTCCT--AGCCGTACTTTTTG--GGGT-T-TGAGAT-T--------------TTT-GC-CTTTTGTTT-TGACCATCTGGGTGGCT-G-TTTTG-GGC-GT-GGTG-TTGT---GGTT-G--GG-TT-GG-----CGGAT-TGCGGGGTTGGTTTGAT---A-TGGAGGTTT-TTG-------CTCGGGTTGG-GTTGTCAC-----T--AT--GGGGTTTGGTTTGGTTTTTG-GGTTG----------GAGTGATT-TGGGT-T-TGG--G--------TG--C-AGCTTTGGGCTTGGATGGCA---C-ACGTG---TT-GACTTT-GCAT-T-TTATA-G--GGT-TTGGGATT-G-A-TA-----TAG----AATATAT--ATT--A----TAT----T---AAAGTGGGAT--GTG---ATAGAGAC--TTT-AGGCCTTAGGTACTA---TAGGAGGGG---T--TCTCCGATAATAATT-AACTA-G---TAGTACA--------------------GTTGGATA---T-AATCT------AA----TACGCT------ATAAATG--ATCT----ATATATA--GTT-ATTATT-CT-ATGCT-----GTTTGA-TTTC-TATT-TGTGTATG--------TAG--AG-TGTACCATGTG-CTA------GT-----GG-ACTAGA------CTTTAATGTGTGTCTGTAGTTACTGA-A---------------GGT-TCCTTCA-G------ATC--TCTTCGA----TGG-----------------------AT---GG-GGT---T-GGAGCTGGGTCGAAA-TGTTGTGAA-ATTGTTGGAGT-TTG-----------GA-GAAA---AATGGTCAAAAATGGTCCAAA--A-------ACCCAAACT------------------TTTCGG-----------------ACGCGTTGGTGG-CCC-TTGGG----------------------------------------------------------------------------------------------------------------------------------------------------------------------------------------------------------------------------------------------------------------------------------------------------</ns2:sequence><ns2:name>MT598394.1_Leishmania_infantum_isolate_LIPA83-class32_minicircle_kinetoplast_sequence</ns2:name></ns2:Sequence><ns2:Sequence dsseqid="sq1268" id="sq1267"><ns2:sequence>---------------------------------------------------------------------------------------------------------------------------------------------------------------------------------------------------------------------------------------------------------------------------GAAATTGGCTTCCCT-GGCTGGATTGGCCTGGA-ACCCTGG-------------------GTCCTA--GCCGTACTTTTTGG--GT-T-C-GAGATT-TTTGTC-TTT----TGTT-TT-GAC-CATC------------TGGATGG-TTGTTT--TGG-GCGTGGT--GTTGTGGTTGGG--TTGAT-GG-GTT-GCGT--GGTTGGTTTGA--------TA-TGGATGTTT-T-TGCTCGG-GTTGGGTTGG-CACTATGG--G--G--T-TTGG-TTT-------------GGTTTTTGGGTTGGCGTGGTTTGGG-TTTGG-GTGCA-GCT-----------T-TGAGCTTGGATG-G-CACACGT-G---TTG------------ACTTT-G-C-----ATTTCA-TAGGGT------TTG-----GGA----TTGATAA--TAG--A----ATATATAT---TATATTAAGGTGGGTGTGATAGAGAC--TTT-AGGCCTTAGGTACTA---TAGGA--------GG--GGTTCTCCGATAA-TAATTAAC-T----------------------------AGTAGCACAGT-TGGAT--A--TAA------TCTA------A-T-ACGCTATAA----ATGATCT--ATA-TATA-G-TT-GT-TA-----TTCT-----AT-GCTG-TTTGATTT--------C----------TATTTGTG-TA--T--GTAG-----AG-TGTACC------ATGTGCTAGTGAA----CTAGAC-----------TTTA--ATGTAT-GTCTGTA-G-----TTAC-TGAAGGTTC--CTTCA--GATCTCTT-CGA-T-GA---AT---GG-GGT---T-GGAGC-TGGGTCGAA-ATGTTGTGG-AATTGTTGGAG-TTT-----------GGAGAAA---AATGGTCAAAAATGGTCCAAA--A-------ATCCAAACT------------------TTTCTG-----------------GTCCTTCGGGTA-GG-----------------------------------------------------------------------------------------------------------------------------------------------------------------------------------------------------------------------------------------------------------------------------------------------------------</ns2:sequence><ns2:name>MT598395.1_Leishmania_infantum_isolate_ZK25-class32_minicircle_kinetoplast_sequence</ns2:name></ns2:Sequence><ns2:Sequence dsseqid="sq1270" id="sq1269"><ns2:sequence>-----------------------------------------------------------------------------------------------------------------------------------------------------------------------------------------------------------------------------------------------------------------------------AATTGGCTCCCCT-GGCTGGATTGGCCTGGA-ACCCTGG-------------------GTCCTA--GCCGTACTTTTTGG--GGTT-T-GAGATT-TTTGCC-TTT----TGTT-TT-GAC-CATC------------TGGATGG-TTGTTTT-GGG-GCGTGGT--GTTGTGGTTGGG--TTAAC-GG-ATT-GCGG--GGTTGGTTTGG--------TA-TGGAGGTTT-T-TGCTCGG-GTTGGGTTGC-CGCTATGG--G--G--T-TTGG-TTT-------------GGTTTTTGGGTTGGAGTGATTTGGG-TTTGG-GTGCA-GCT-----------T-TGGGCTTGGATG-G-CACACGT-G---TTG------------ACTTT-G-C-----ATTTTA-TAGGGT------TTG-----GGA----TTGATAT--AGA--A----TATATATT---ATATTAAAGTGGAATGTGATAGAGAC--TTT-AGGCCTTAGGTACTA---TAGGA--------GG--GGTTCTCCGATAA-TAATTAAC-T----------------------------AGTAGTACAGT-TGAAT--A--TAA------TCTA------A-T-ACGCTATAA----ATGATCT--ATA-TATA-G-TT-AT-TA-----TTCT-----AT-GCTG-TTTGATTT--------C----------TATTTGTG-TA--T--GTAG-----AG-TGTACC------ATGTGCTAGTGAA----CTAGAC-----------TTTA--ATGTGT-GTCTGTA-G-----TTAC-TGAAGGTTC--CTTCA--GATCTCTT-CGA-T-GG---AT---GG-GGT---T-GGAGC-TGGGTCGAA-ATGTTGTGA-AATTGTTGGAG-TTT-----------GGAGAAA---AATGGTCAAAAATGGTCCAAA--A-------TTCCAAACT------------------TTTCTG-----------------GTCCTCCGGGTA-GG-----------------------------------------------------------------------------------------------------------------------------------------------------------------------------------------------------------------------------------------------------------------------------------------------------------</ns2:sequence><ns2:name>MT598396.1_Leishmania_infantum_isolate_ZK28-class32_minicircle_kinetoplast_sequence</ns2:name></ns2:Sequence><ns2:Sequence dsseqid="sq1272" id="sq1271"><ns2:sequence>---------------------------------------------------------------------------------------------------------------------------------------------------------------------------------------------------------------------------------------------------------T------------GGCCGGAAATTGGCTTCCCT-GGCTGGATTGGCCTGGA-ACC-CTG-------------------GTCCTA--GCCGTACTTTTTGG--GT-T-C-GAGATT-TTTGTC-TTT----TGTT-TT-GAC-CATC------------TGGATGG-TTGTTT--TGG-GCGTGGT--GTTGTGGTTGGG--TTGAT-GG-ATT-GCGT--GGTTGGTTTGA--------TA-TGGATGTTT-T-TGCTCGT-GTTGGGTTGG-CGCTATGG--G--G--GTTTGG-TTT-------------GGTTTTTGGGTTGGCGTGGTTTGGG-TTTGG-GTACA-GCT-----------T-TGAGCTTGGATG-A-CACACGT-G---TTG------------ACTTT-G-C-----ATTTCA-TAGGGT------TTG-----GGA----TTGAT-A--TAG--A----ATATATAT---TATATTAAGGTGGATGTGATAGAGAC--TTT-AGGCCTTAGGTACTA---TAGGA--------GG--GGTTCTCCGATAA-TAATTAAC-T----------------------------AGTAGCACAGT-TGGAT--A--TAA------TCTA------A-T-ACGCTATAA----ATGATCT--ATA-TATA-G-TT-GT-TA-----TTCT-----AT-GCTG-TTTGATTT--------C----------TATTTGTG-TA--T--GTAG-----AG-TGTACC------GTGTGCTAGTGAA----CTAGAC-----------TTTA--ATGTAT-GTCTGTA-G-----TTAC-TGAAGGTTC--CTTCA--GATCTCTT-CGA-T-GG---AT---GG-GGT---T-GGAGC-TGGGTCGAA-ATGTTGTGG-AATTGTTGGAG-TTT-----------GGAGAAA---AATGGTCAAAAATGGTCCAAA--A-------ATCCAAACT------------------TTTCTG-----------------GTCCTTCGGGTA-GG-----------------------------------------------------------------------------------------------------------------------------------------------------------------------------------------------------------------------------------------------------------------------------------------------------------</ns2:sequence><ns2:name>MT598397.1_Leishmania_infantum_isolate_ZK43-class32_minicircle_kinetoplast_sequence</ns2:name></ns2:Sequence><ns2:Sequence dsseqid="sq1274" id="sq1273"><ns2:sequence>--------------------------------------------------------------------------------------------------------------------------------------------------------------------------------------------------------------------------------G-TTGGTGTAAAATAGGGCCGGGTG----------GTGGCCGGAAATTGGCTTCCC-T-GGCTGGATTGGCCTGGA-ACCCTGG-------------------GTCCTA--GCCGTACTTTTTGG--GTTC-G-AGATTT-TTGT-C-TTT----TGTT-TT-GACCATCTG-GATGGTTGTTTTGGGCG-T-GG-------------------------------TGT------TG------T-GGTTGGGTTGATGGG--T----TGCGTGGTT-G-GTTTGAT-ATGGA------TGTTTTTGCTC-----GGGTTGGGTTGGCACTATGGGGT-----TTGGTTT-----GG-T-TTT-TGGGT-TGGC-GTGG--TTTGGG------TTTGGGTGCAGCTTTGAGCTT-GGATGGC---GC-ACGTGTTGACT-T-TGCAT--TTCAT-AGGGTTTGGGATTGAT-----------AATAGAA--TAT--A----TATTATAT---TAAGGTGGGT--GTGA---TAGAGAC--TTT-AGG--C--CTT---------AGGTACT-AT----AGGAG-------GGGT--------TCTCCGAT--AATAA---TT---A--ACT------AGTAG-CACAG--T--TGG----AT-ATAA-TCTAATACGCTATAAAT----GATCTAT--ATATAGTTGT-TA-TTCTA-T---GCTGTT-T------------GATTT--------C----------TATTTGTG-TATGT--AGAG--TGTAC-CATGTG------CT-----AGTGAAC--TAGAC--TTT---------AAT--GTATGT-CT-GTAG-T----TACTG-----AAGGT-TCCTTCAGATCT-CTT-CGA-T-GG---AT---GG-GGT---T-GGAGC-TGGGTCGAA-ATGTTGTGG-AATTGTTGGAG-TTT-----------GGAGAAA---AATGGTCAAAAATGGTCCAAA--A-------ATCCAAACT------------------TTTCTG-----------------GTCCTTCGGGTA-GGT----------------------------------------------------------------------------------------------------------------------------------------------------------------------------------------------------------------------------------------------------------------------------------------------------------</ns2:sequence><ns2:name>MT598398.1_Leishmania_infantum_isolate_ZK5-class32_minicircle_kinetoplast_sequence</ns2:name></ns2:Sequence><ns2:Sequence dsseqid="sq1276" id="sq1275"><ns2:sequence>--------------------------------------------------------------------------------------------------------------------------------------------------------------------------------------------------------------------------------------------------CGGGTGGT------------GGCCGGAAATTGGCTTCCCT-GGCTGGATTGGCCTGGA-ACCCTGG-------------------GTCCTA--GCCGTACTTTTTGG--GT-T-C-GAGATT-TTTGTC-TTT----TGTT-TT-GAC-CATC------------TGGATGG-TTGTTT--TGG-GCGTGGT--GTTGTGGTTGGG--TTGAT-GG-GTT-GCGT--GGTTGGTTTGA--------TA-TGGATGTTT-T-TGCTCGG-GTTGGGTTGG-CACTATGG--G--G--T-TTGG-TTT-------------GGTTTTTGGGTTGGCGTGGTTTGGG-TTTGG-GTGCA-GCT-----------T-TGAGCTTGGATG-G-CACACGT-G---TTG------------ACTTT-G-C-----ATTTCA-TAGGGT------TTG-----GGA----TTGATAA--TAG--A----ATATATAT---TATATTAAGGTGGGTGTGATAGAGAC--TTT-AGGCCTTAGGTACTA---TAGGA--------GG--GGTTCTCCGATAA-TAATTAAC-T----------------------------AGTAGCACAGT-TGGAT--A--TAA------TCTA------A-T-ACGCTATAA----ATGATCT--ATA-TATA-G-TT-GT-TA-----TTCT-----AT-GCTG-TTTGATTT--------C----------TATTTGTG-TA--T--GTAG-----AG-TGTACC------ATGTGCTAGTGAA----CTAGAC-----------TTTA--ATGTAT-GTCTGTA-G-----TTAC-TGAAGGTTC--CTTCA--GATCTCTT-CGA-T-GG---AT---GG-GGT---T-GGAGC-TGGGTCGAA-ATGTTGTGG-AATTGTTGGAG-TTT-----------GGAGAAA---AATGGTCAAAAATGGTCCAAA--A-------ATCCAAACT------------------TTTCTG-----------------GTCCTTCGGGTA-GGG-GC-------------------------------------------------------------------------------------------------------------------------------------------------------------------------------------------------------------------------------------------------------------------------------------------------------</ns2:sequence><ns2:name>MT598399.1_Leishmania_infantum_isolate_ZK47-class32_minicircle_kinetoplast_sequence</ns2:name></ns2:Sequence><ns2:Sequence dsseqid="sq1278" id="sq1277"><ns2:sequence>----------------------------------------------------------------------------------------------------------------------------------------------------------------------------------------------------------------------------------------TAAAATAGGGCCGGGTGGTG----------GTTG-GAAATGGGCTCCC-CTGGCTGGAATGGCTTGAA-ACCCTGG-------------------GTCCTG--GACGTGCTTTTGGG--GCTG-G-CTGGGT-TTTGCC-TTT----AAAT-TT-TG-GGCTTG--CA-CCTGGAGTGCCTG-CTTACTT-GTA-----------TGTTTGGT--G--GCCTG-GG-AGG-GCGTT-GTTTTGGCGCGCTTT---TTG-ATTTTAATA-T---GTTTA-ATTGTATTT--------AT--T--A--TTTTAT------GGGTCTACCTGAGTGGGCCTTGGC-----ACTGGAG-TGGGG-TTAAT-GGT----------------TTGCGCTACCCTTGGGG------TTCT---TG-GGAGTGGGGGT-G-GTTGG-ATGGCT-ATGGTGTA-G-C-TT-----ATA----ACTAATA--TTA--A-----TATTAGT---TATTGTGCTG--GCGATCAGAGCCTT--GCA-TATAGACTGG-----------GAGAT------------ACGTTAGATC-TTCCGGGC-TAATATAT--ATATAATGTCAT-G----GTGTCGGTATGG-TAGCT-----------------------TATACTGTTAAGCG----ATAATAC--GTA-CGATAA-AT-ATGAC-----ATCT------C-TATT-AACGTG----------------------------G-TC--T--AGAA-----CG--TTGTA------TTGCCTGCCGTATA--TGCTGTGTGA-----------------CCT-CTATATA-GT----GACT-GCTAGATGT--TGTAGCTTACCATGT-AGC-C-TG---TG---CT-GTC---G-ATGGT-GAACTGGAA-TTGGCTGGA-GGGGCTTGAAA-ATC-----------CCTCAAA---AAAGGCGAAAAATAGGCCAAA--A-------TCCCAAACT------------------TTTTTG-----------------GTCCTCCGGGTA-GGG-GCGTTC---------------------------------------------------------------------------------------------------------------------------------------------------------------------------------------------------------------------------------------------------------------------------------------------------</ns2:sequence><ns2:name>MT598400.1_Leishmania_infantum_isolate_LIPA60-class33_minicircle_kinetoplast_sequence</ns2:name></ns2:Sequence><ns2:Sequence dsseqid="sq1280" id="sq1279"><ns2:sequence>--------------------------------------------------------------------------------------------------------------------------------------------------------------------------------------------------------------------------------------------------CCGGGTGGTG----------GCCGGAAATTGGCTCTCC-TGGGCTGGAATGGCTCGAG-ACCCTGG-------------------GTCCTG--GGCGTACTTTTGGG--CCTG-G-CTGGCT-TTTGCC-TTT----GGAT-TT-TGGGGTTTG--AA-CCTGGATTGCTCG-CTTACTT-GTG-----------TGTTTGGT--G--GTCTG-GG-AGG-GCGTT-GTTTTGCCATACTTT---TTG-ATTTTAATA-T---GTTTA-ATTGTATTT--------AT--T--A--TT-TAT------GGTTCTACCTGTGTGGGCCTTGGC-----GTCGATG-TAGGG-TTGAT-GGT----------------CTGCCCTACCCTTAGGG------GTTC---TT-GGG--GTGGGT-G-ATTCG-ATAGCT-ATGGAGTG-G-C-TT-----ATA----ACTAATA--TTA--A-----TATTAGT---TATTGTGCTG--GCGATCAGAGCCTT--GCG-TATAGACTGG-----------GAGAT------------ACGTTAGATC-TTCCGGGC-TAATATAT--ATATAATGTCAT-A----ACGTCGGTATGG-TAGCT-----------------------TATA-TGTTAAGCG----ATAATAC--GTG-CGATAA-AT-ATGAC-----ATCT------C-TATT-AACGTG----------------------------G-TC--T--AGAA-----CG--CTGTA------TTGCCTGCCGTATA--TGCTATGTAA-----------------CCT-CTATATA-GT----GACT-GCTAGATAT--TGTAGCTTACCATGT-AGC-C-TG---TG---GC-TGT---T-GATGG-AAGGTGGAG-TTGGCATGG-AGAGGCTTGAA-AAT-----------CC-CAAA---AATGGCCAAAAATAGGCCAAA--A-------ATCCAAACT------------------TTTCTG-----------------GTCCT---------------------------------------------------------------------------------------------------------------------------------------------------------------------------------------------------------------------------------------------------------------------------------------------------------------------</ns2:sequence><ns2:name>MT598401.1_Leishmania_infantum_isolate_LIPA83-class33_minicircle_kinetoplast_sequence</ns2:name></ns2:Sequence><ns2:Sequence dsseqid="sq1282" id="sq1281"><ns2:sequence>----------------------------------------------------------------------------------------------------------------------------------------------------------------------------------------------------------------------------------------TAAAATAGGGCCGGGTGGTG----------GTTG-GAAATGGGCTCCC-CTGGCTGGAATGGCTTGAA-ACCCTGG-------------------GTCCTG--GACGTGCTTTTGGG--GCTG-G-CTGGGT-TTTGCC-TTT----AAAT-TT-TG-GGCTTG--CA-CCTGGAGTGCCTG-CTTACTT-GTA-----------TGTTTGGT--G--GCCTG-GG-AGG-GCGTT-GTTTTGGCGCGCTTT---TTG-ATTTTAATA-T---GTTTA-ATTGTATTT--------AT--T--A--TTTTAT------GGGTCTACCTGAGTGGACCTTGGC-----ACTGGAG-TGGGG-TTAAT-GGT----------------TTGCGCTACCCTTGGGG------TTCT---TG-GGAGTGGGGGT-G-GTTGG-ATGGCT-ATGGTGTA-G-C-TT-----ATA----ACTAATA--TTA--A-----TATTAGT---TATTGTGCTG--GCGATCAGAGCCTT--GCA-TATAGACTGG-----------GAGAT------------ACGTTAGATC-TTCCGGGC-TAATATAT--ATATAATGTCAT-G----GTGTCGGTATGG-TAGCT-----------------------TATACTGTTAGGCG----ATAATAC--GTA-CGATAA-AT-ATGAC-----ATCT------C-TATT-AACGTG----------------------------G-TC--T--AGAA-----CG--TTGTA------TTGCCTGCCGTATA--TGCTGTGTGA-----------------CCT-CTATATA-GT----GGCT-GCTAGATGT--TGTAGCTTACCATGT-AGC-C-TG---TG---CT-GTC---G-ATGGT-GAACTGGAA-TTGGCTGGA-GGGGCTTGAAA-ATC-----------CCTCAAA---AAAGGCGAAAAATAGGCCAAA--A-------TCCCAAACT------------------TTTTTG-----------------GTCCTCCGGGTA-GGG-GCGTTC---------------------------------------------------------------------------------------------------------------------------------------------------------------------------------------------------------------------------------------------------------------------------------------------------</ns2:sequence><ns2:name>MT598402.1_Leishmania_infantum_isolate_ZK43-class33_minicircle_kinetoplast_sequence</ns2:name></ns2:Sequence><ns2:Sequence dsseqid="sq1284" id="sq1283"><ns2:sequence>---------------------------------------------------------------------------------------------------------------------------------------------------------------------------------------------------------------------------------------GTAAAATAGGGCCGGGTGGTGGTTG-GAA-ATGG---------GCTCCC-CTGGCTGGAATGGCTTGAA-ACCCTGG-------------------GTCCTG--GACGTGCTTTTGGG--GCTG-G-CTGGGT-TTTGCC-TTT----AAAT-TT-TGGGCTTGC-ACCTGGAGTGCCTGCTT-A-CTTGT-ATG-TTTGGT-----G--GCCT--G--GGAG--GG-CG--T-T-G-TTTTGGC-GCGCTTTT-TGAT-TTTAATATG-T-TTAATTG-TAT--------TTATTA----T-TTTAT---GGGTCTACCTGAGTGGGCCT--TGGCACTGG-----AGTGGGGT-TAATG-GTTT-------GCGCTAC--C--CTTGGGGTTCTT-GGGA---------GTG---GG-GGTGGTT--GG-A-TGGCT--ATGGT-GTAGCTT----------A-T--A----ACTAATA--TTA--A----TATTAGTT---ATTGTGCTGG--C--G---ATCAGAG--CCT-TG-CAT-ATAG--AC---TGGGAGATA-CG-T--TAGATCTTCCGGGCTAATATATATATAATGTC--ATGGTGTCGGTA-T--GGTAGC--TTA--T-ACTGT--T------------AGGC-GATAATA-------CGT----ACGATAA--ATA----TGA-CA-TCTCT-A---T-TAAC-GTGG-TCTAGAA-CATT--------------------------------GT--AT----------TGCCTG------CCG--TATATGCTG--TGTGACCTCTAT--A---TAGT-----------------------GACT-GCTAG-ATG-TTGTAGCTTACCATGT-AGC-C-TG---TG---CT-GTC---G-ATGGT-GGACTGGAA-TTGGCTGGA-GGGGCTTGAAA-ATC-----------CCTCAAA---AAAGGCGAAAAATAGGCCAAA--A-------TCCCAAACT------------------TTTCTG-----------------GTCCTTCGGGTA-GGG-GCGTTCTGC------------------------------------------------------------------------------------------------------------------------------------------------------------------------------------------------------------------------------------------------------------------------------------------------</ns2:sequence><ns2:name>MT598403.1_Leishmania_infantum_isolate_ZK5-class33_minicircle_kinetoplast_sequence</ns2:name></ns2:Sequence><ns2:Sequence dsseqid="sq1286" id="sq1285"><ns2:sequence>-----------------------------------------------------------------------------------------------------------------------------------------------------------------------------------------------------------------------------------------AAAATAGGGCCGGGTGGTG----------GTTG-GAAATGGGCTCCC-CTGGCTGGAATGGCTTGAA-ACCCTGG-------------------GTCCTG--GACGTGCTTTTGGG--GCTG-G-CTGGGT-TTTGCC-TTT----AAAT-TT-TG-GGCTTG--CA-CCTGGAGTGCCTG-CTTACTT-GTA-----------TGTTTGGT--G--GCCTG-GG-AGG-GCGTT-GTTTTGGCGCGCTTT---TTG-ATTTTAATA-T---GTTTA-ATTGTATTT--------AT--T--A--TTTTAT------GGGTCTACCTGAGTGGGCCTTGGC-----ACTGGAG-TGGGG-TTAAT-GGT----------------TTGCGCTACCCTTGGGG------TTCT---TG-GGAGTGG-GGT-G-GTTGG-ATGGCT-ATGGTGTA-G-C-TT-----ATA----ACTAATA--TTA--A-----TATTAGT---TATTGTGCTG--GCGATCAGAGCCTT--GCA-TATAGACTGG-----------GAGAT------------ACGTTAGATC-TTCCGGGC-TAATATAT--ATATAATGTCAT-G----GTGTCGGTATGG-TAGCT-----------------------TATACTGTTAGGCG----ATAATAC--GTA-CGATAA-AT-ATGAC-----ATCT------C-TATT-AACGTG----------------------------G-TC--T--AGAA-----CG--TTGTA------TTGCCTGCCGTATA--TGCTGTGTGA-----------------CCT-CTATATA-GT----GACT-GCTAGATGT--TGTAGCTTACCATGT-AGC-C-TG---TG---CT-GTC---G-ATGGT-GAACTGGAA-TTGGCTGGA-GGGGCTTGAAA-ATC-----------CCTCAAA---AAAGGCGGAAAATAGGCCAAA--A-------TCCCAAACT------------------TTTTTG-----------------GTCCTCCGGGTA-GGG-GCGTT----------------------------------------------------------------------------------------------------------------------------------------------------------------------------------------------------------------------------------------------------------------------------------------------------</ns2:sequence><ns2:name>MT598404.1_Leishmania_infantum_isolate_ZK25-class33_minicircle_kinetoplast_sequence</ns2:name></ns2:Sequence><ns2:Sequence dsseqid="sq1288" id="sq1287"><ns2:sequence>---------------------------------------------------------------------------------------------------------------------------------------------------------------------------------------------------------------------------------------------------------GTG----------GCCGGAAATTGGCTCTCC-TGGGCTGGAATGGCTCGAG-ACCCTGG-------------------GTCCTG--GGCGTACTTTTGGG--CCTG-G-CTGGCT-TTTGCC-TTT----GGAT-TT-TGGGGTTTG--AA-CCTGGATTGCTCG-CTTACTT-GTG-----------TGTTTGGT--G--GCCTG-GG-AGG-GCGTT-GTTTTGGCATACTTT---TTG-ATTTTAATA-T---GTTTA-ATTGTATTT--------AT--T--A--TT-TGT------GGTTCTACCTGTGTGGGCCTTGGC-----GTCGATG-TAGGG-TTGAT-GGT----------------CTGCCCTACCCTTAGGG------GTTC---TT-GGG--GTGGGT-G-ATTCG-ATAGCT-ATGGAGTG-G-C-TT-----ATA----ACTAATA--TTA--A-----TATTAGT---TATTGTGCTG--GCGATCAGAGCCTT--GCG-TATAGACTGG-----------GAGAT------------ACGTTAGATC-TTCCGGGC-TAATATAT--ATATAATGTCAT-A----ACGTCGGTATGG-TAGCT-----------------------TATA-TGTTAAGCG----ATAATAC--GTA-CGATAA-AT-ATGAC-----ATCT------C-TATT-AACGTG----------------------------G-TC--T--AGAA-----CG--CTGTA------TTGCCTGCCGTATA--TGCTATGTAA-----------------CCT-CTATATA-GT----GACT-GCTAGATAT--TGTAGCTTACCATGT-AGC-C-TG---TG---GC-TGT---T-GATGG-AAGGTGGAG-TTGGCTTGG-AGAGGCTTGAA-AAT-----------CC-CAAA---AAAGGCCAAAAATAGGCCAAA--A-------ATCCAAACT------------------TTTCTG-----------------GTCCT---------------------------------------------------------------------------------------------------------------------------------------------------------------------------------------------------------------------------------------------------------------------------------------------------------------------</ns2:sequence><ns2:name>MT598405.1_Leishmania_infantum_isolate_ZK28-class33_minicircle_kinetoplast_sequence</ns2:name></ns2:Sequence><ns2:Sequence dsseqid="sq1290" id="sq1289"><ns2:sequence>--------------------------------------------------------------------------------------------------------------------------------------------------------------------------------------------------------------------------------------G-TAAAATAGGGCCGGGTGGTG----------GTTG-GAAATGGGCTCCC-CTGGCTGGAATGGCTTGAA-ACCCTGG-------------------GTCCTG--GACGTGCTTTTGGG--GCTG-G-CTGGGT-TTTGCC-TTT----AAAT-TT-TG-GGCTTG--CA-CCTGGAGTGCCTG-CTTACTT-GTA-----------TGTTTGGT--G--GCCTG-GG-AGG-GCGTT-GTTTTGGCGCGCTTT---TTG-ATTTTAATA-T---GTTTA-ATTGTATTT--------AT--T--A--TTTTAT------GGGTCTACCTGAGTGGGCCTTGGC-----ACTGGAG-TGGGG-TTAAT-GGT----------------TTGCGCTACCCTTGGGG------TTCT---TG-GGAGTGG-GGT-G-GTTGG-ATGGCT-ATGGTGTA-G-C-TT-----ATA----ACTAATA--TTA--A-----TATTAGT---TATTGTGCTG--GCGATCAGAGCCTT--GCA-TATAGACTGG-----------GAGAT------------ACGTTAGATC-TTCCGGGC-TAATATAT--ATATAATGTCAT-G----GTGTCGGTATGG-TAGCT-----------------------TATACTGTTAGGCG----ATAATAC--GTA-CGATAA-AT-ATGAC-----ATCT------C-TATT-AACGTG----------------------------G-TC--T--AGAA-----CG--TTGTA------TTGCCTGCCGTATA--TGCTGTGTGA-----------------CCT-CTATATA-GT----GACT-GCTAGATGT--TGTAGCTTACCATGT-AGC-C-TG---TG---CT-GTC---G-ATGGT-GAACTGGAA-TTGGCTGGA-GGGGCTTGAAA-ATC-----------CCTCAAA---AAAGGCGGAAAATAGGCCAAA--A-------TCCCAAACT------------------TTTTTG-----------------GTCCTCCGGGTA-GGG-GCGTT----------------------------------------------------------------------------------------------------------------------------------------------------------------------------------------------------------------------------------------------------------------------------------------------------</ns2:sequence><ns2:name>MT598406.1_Leishmania_infantum_isolate_ZK47-class33_minicircle_kinetoplast_sequence</ns2:name></ns2:Sequence><ns2:Sequence dsseqid="sq1292" id="sq1291"><ns2:sequence>----------------------------------------------------------------------------------------------------------------------------------------------------------------------------------------------------------------------------------------------------------------------------------------------TGGATTGGCCTGAA-ACCCTGG-------------------GTTTGG--AGGCAGGATTTTGA--GTTT-T-TTAGGC-T--------------GGA-GT-CGTTCTGAT-AGGCG--TTTGTTGAC------TTT-AA--AG-GGTG-GTTT---TTGA-G--GG-CT-GG-----TGCCT-TGCTTTATGGCTTTAGGCGGT-TTGGATTTT-GTTCTATAT-TTTGGGGGTG-GTCTTGCC-----T--TTTTGGTGTTGGG----------G-TGTTG----------GGTGATGG-TGAGT-G-TGC--C---GGCATTG--A-TGGTTTCGCGTGGATGGGGTTT-G-GGGGT---TT-GAGGTTGGTTT-A-CAATT-G--GGC-TTTAGATG-G-T-GC-----TAA----TAACTAA--TAT--A----TAT----T---------ATTA--GTT---ATATGGCC--TAT-GGGCTTAGGGTATGA---TGGCGTAAT---G--CCATAGATATTATAT-TACATGTC-TAGGCAC-------TATGGTAT-T----GGCTAGTA---C-AATTA------AA----TAGCTG------CTAATAGGCTGCC----ATGTGTT--C-------------GTATA-----GTTGCA-TTTA-CCGT-GGTCTTTG-------------------------TA-TGCA----TGT-----TT-GAATAG------CTTTCTGATGGTGT---CGTTAATAG-T--T---CTGT--AACGTG-TACAGCT-T------ACT--TGTCTCC----TGACGGTTGCCAGA-GCG-T-TG---CA---AT-TGT---G-GAGTGCGGCTAAAAT--GTGTTCTG-GATGGGCTGAA-AAA-----------TCCCAAA---AAGTCGGAAAAATAGGCCAAA--A-------ATCCAAACT------------------TTTCTG-----------------GTCCTCCGG-----------------------------------------------------------------------------------------------------------------------------------------------------------------------------------------------------------------------------------------------------------------------------------------------------------------</ns2:sequence><ns2:name>MT598407.1_Leishmania_infantum_isolate_LIPA83-class34_minicircle_kinetoplast_sequence</ns2:name></ns2:Sequence><ns2:Sequence dsseqid="sq1294" id="sq1293"><ns2:sequence>-------------------------------------------------------------------------------------------------------------------------------------------------------------------------------------------------------------------------------------------------------------------------------TG----------GGCTGGATTGGCCTGAA-ACCCTGG-------------------GTTTGG--AGGCAGGATTTTGA--G-TT-T-TTAGGC-T--------------GGA-GT-CGTTCTGAT-AGGCG--TTTGTTGAC------TTT-AA--AG-GGTG-GTTT---TTGA-G--GG-CT-GG-----TGCCT-TGCTTTATGGCTTTAGGCGGT-TTGGATTTT-GTTCTATAT-TTTGGGGGTG-GTCTTGCC-----T--TTTCGGTGTTGGG----------G-TGTTG----------GGCGATGG-TGAGT-G-TGC--C---GACATTG--A-TGGTTTCGCGTGGATGGGGTTT-G-G--GG---TT-GAGGTTGGTTT-A-CAATT-G--GGC-TTTAGATG-G-T-GC-----TAA----TAACTAA--TAT--A----TAT----T---------ATTA--GTT---ATATGGCC--TAT-GGGCTTAGGGTATGA---TGGCGTAAT---G--CCATAGATATTATAT-TACATGTC-TAGGCAC-------TATGGTAT-T----GGCTAGTA---C-AATTA------AA----TAGCTG------CTGATAGACTGCC----ATGTGTT--C-------------GTATA-----GTTGCA-TTTA-CCGT-GGTCTTTG-------------------------TA-TGCA----TGT-----TT-GAATAG------CTTTCTGATGGTGT---CGTTAATAG-T--T---CTGT--AACATG-TACAGCT-T------ACT--TGTCTCC----TGACGGTTACCAGA-GCG-T-TG---CA---AT-TGT---G-GAGTGCAGCTAAAAT--GTGTTCTG-GATGGGCTGAA-AAA-----------TCCCAAA---AAGTCGGAAAAATAGGCCAAA--A-------ATCCAAACT------------------TTTCTG-----------------GTCCTCCG------------------------------------------------------------------------------------------------------------------------------------------------------------------------------------------------------------------------------------------------------------------------------------------------------------------</ns2:sequence><ns2:name>MT598408.1_Leishmania_infantum_isolate_ZK28-class34_minicircle_kinetoplast_sequence</ns2:name></ns2:Sequence><ns2:Sequence dsseqid="sq1296" id="sq1295"><ns2:sequence>--------------------------------------------------------------------------------------------------------------------------------------------------------------------------------------------------------------------------------------------------------------------------------------------------------------------------------------------------------------------------------------------------TGGGCTGGAT-TGGCCTGA----------------------------------------------------------AACCC-TGGGTCCTGGG-CGT---ACT-TTTGGGACT-G-GCTGGAC-TTTGGGCTG--AATTTACCT-G--A--TTGAAAGCTTTCTTTTACGATTTTGGGTTGGTTTT-----GGTAGAGT-GGTGG-ATTGGCTAG-----GATT--T-ATTTTTGCTTTGCCTTGGCCTT-GGCTTTTGT-GT-GGGTGTGGGTT-A-CTATG-TGGTTA-TTTGTTTTAA-A-CG-----TTA----TTTGTGAGTTGG--G----CCGTAGGG---CGGGCGGCTTTGGTACCCGTTGGCTA--TCG-GATGAATAGGTCTTATATAACTAATAT-TAA--TATTAGTTATGATGGTCTTT---G-GCCGTTGT--AGGCTATAGCTA-TCTAGTAATATTCATAG-AAT----A--GAC----T--CTG-----TATAGGTATAGTAG----ATATAAT--ATAGACTGAT-AT-GTGCACTATGATACTCTATTG-TTTT-GCTATATA--------TTT--------ACTCTCAT-TGTTTGGTTAT-----AT-TATCTA------GCTAATGACACGTA--ACTAT---G----------CTT--TTACAG-TACATTT-A-----CTTT-ACTTACTGG-GCCTCTGGCGGTTAA--ACA-G-TG---GG---TT-GAT---C-CGGTA-TTGGAGTTG-GAGTTCCTG-AATTGCCCGAA-AAT-----------TCCCAAA---AATGGTCAAAAATAGCCCAAA--A-------TTCCAAACT------------------TTTCTG-----------------GTCCTCCGGGTA-G------------------------------------------------------------------------------------------------------------------------------------------------------------------------------------------------------------------------------------------------------------------------------------------------------------</ns2:sequence><ns2:name>MT598409.1_Leishmania_infantum_isolate_LIPA60-class35_minicircle_kinetoplast_sequence</ns2:name></ns2:Sequence><ns2:Sequence dsseqid="sq1298" id="sq1297"><ns2:sequence>--------------------------------------------------------------------------------------------------------------------------------------------------------------------------------------------------------------------------------------------------------------------------------------------------------------------------------------------------------------------------------------------------TGGGCTGGAT-TGGCCTGA----------------------------------------------------------AACCC-TGGGTCCTGGG-CGT---ACT-TTTGGGACT-G-GCTGGAC-TTTGGGCTG--AATTTACCT-G--A--TTGAAAGCTTTCTTTTACGATTTTGGGTTGGTTTT-----GGTAGAGT-GGTGG-ATTGGCTGG-----GATT--T-ATTTTTGCTTTGCCTTGGCCTT-GGCTTTTGT-GT-GGGTGTGGGTT-A-CTATG-TGGTTA-TTTGTTTTAA-A-CG-----TTA----TTTGTGAGTTGG--G----CCGTAGGG---CGGGCGGCTTTGGTACCCGTTGGCTA--TCG-GATGAATAGGTCTTATATAACTAATAT-TAA--TATTAGTTATGATGGTCTTT---G-GCCGTTGT--AGGCTATAGCTA-TCTAGTAATATTCATAG-AAT----A--GAC----T--CTG-----TATAGGTATAGTAG----ATATAAT--ATAGACTGAT-AT-GTGCACTATGATACTCTATTG-TTTT-GCTATATA--------TTT--------ACTCTCAT-TGTTTGGTTAT-----AT-TATCTA------GCTAATGACACGTA--ACTAT---G----------CTT--TTACAG-TACATTT-A-----CTTT-ACTTACTGG-GCCTCTGGCGGTTAA--ACA-G-TG---GG---TT-GAT---C-CGGTA-TTGGAGTTG-GAGTCCCTG-AATTGCCCGAA-AAT-----------TCCCAAA---AATGGTCAAAAATAGCCCAAA--A-------TCCCAAACT------------------TTTCTG-----------------GTCCTCCGGGTA-GGG----------------------------------------------------------------------------------------------------------------------------------------------------------------------------------------------------------------------------------------------------------------------------------------------------------</ns2:sequence><ns2:name>MT598410.1_Leishmania_infantum_isolate_ZK43-class35_minicircle_kinetoplast_sequence</ns2:name></ns2:Sequence><ns2:Sequence dsseqid="sq1300" id="sq1299"><ns2:sequence>------------------------------------------------------------------------------------------------------------------------------------------------------------------------------------------------------------------------------------------------------------------------------------------------------------------------------------------------------------------------------------------------------CTGGAT-TGGCCTGA----------------------------------------------------------AACCC-TGGGTCCTGGG-CGT---ACT-TTTGGGACT-G-GCTGGAC-TTTGGGCTG--AATTTACCT-G--A--TTGAAAGCTTTCTTTTACGATTTTGGGTTGGTTTT-----GGTAGAGT-AGTGG-ATTGGCTGG-----GATT--T-ATTTTTGCTTTGCCTTGGCCTT-GGCTTTTGT-GT-GGGTGTGGGTT-A-CTATG-TGGTTA-TTTGTTTTAA-A-CG-----TTA----TTTGTGAGTTGG--G----CCGTAGGG---CGGGCGGCTTTGGTACCCGTTGGCTA--TCG-GATGAATAGGTCTTATATAACTAATAT-TAA--TATTAGTTATGATGGTCTTT---G-GCCGTTGT--AGGCTATAGCTA-TCTAGTAATATTCATAG-AAT----A--GAC----T--CTG-----TATAGGTATAGTAG----ATATAAT--ATAGACTAAT-AT-GTGCACTATGATACTCTATTG-TTTT-GCTATATA--------TTT--------ACTCTCAT-TGTTTGGTTAT-----AT-TATCTA------GCTAATGACACGTA--ACTAT---A----------CTT--TTACAG-TACATTT-A-----CTTT-ACTTACTGG-GCCTCTGGCGGTTAA--ACA-G-TG---GG---TT-GAT---C-CGGTA-TTGGAGTTG-GAGTCCCTG-AATTGCCCGAA-AAT-----------TCCCAAA---AATGGTCAAAAATAGCCCAAA--A-------TCCCAAACT------------------TTTCTG-----------------GTCCTTCGGGTA-GGG-GCGTTCTGCG-----------------------------------------------------------------------------------------------------------------------------------------------------------------------------------------------------------------------------------------------------------------------------------------------</ns2:sequence><ns2:name>MT598411.1_Leishmania_infantum_isolate_LIPA83-class35_minicircle_kinetoplast_sequence</ns2:name></ns2:Sequence><ns2:Sequence dsseqid="sq1302" id="sq1301"><ns2:sequence>---------------------------------------------------------------------------------------------------------------------------------------------------------------------------------------------------------------------------------------------------------------------------------------------------------------------------------------------------------------------------------------------------GGGCTGGAT-TGGCCTGA----------------------------------------------------------AACCC-TGGGTCCTGGG-CGT---ACT-TTTGGGACT-G-GCTGGAC-TTTGGGCTG--AATTTACCT-G--A--TTGAAAGCTTTCTTTTACGATTTTGGGTTGGTTTT-----GGTAGAGT-GGTGG-ATTGGCTAG-----GATT--T-ATTTTTGCTTTGCCTTGGCCTT-GGCTTTTGT-GT-GGGTGTGGGTT-A-CTATG-TGGTTA-TTTGTTTTAA-A-CG-----TTA----TTTGTGAGTTGG--G----CCGTAGGG---CGGGCGGCTTTGGTACCCGTTGGCTA--TCG-GATGAATAGGTCTTATATAACTAATAT-TAA--TATTAGTTATGATGGTCTTT---G-GCCGTTGT--AGGCTATAGCTA-TCTAGTAATATTCATAG-AAT----A--GAC----T--CTG-----TATAGGTATAGTAG----ATATAAT--ATAGACTGAT-AT-GTGTACTATGATACTCTATTG-TTTT-GCTATATA--------TTT--------ACTCTCAT-TGTTTGGTTAT-----AT-TATCTA------GCTAATGACACGTA--ACTAT---G----------CTT--TTACAG-TACATTT-A-----CTTT-ACTTACTGG-GCCTCTGGCGGTTAA--ACA-G-TG---GG---TT-GAT---C-CGGTA-TTGGAGTTG-GAGTTCCTG-AATTGCCCGAA-AAT-----------TCCCAAA---AATGGTCAAAAATAGCCCAAA--A-------TCCCAAACT------------------TTTCTG-----------------GTCCTCCGGGTA-GGG-GCG------------------------------------------------------------------------------------------------------------------------------------------------------------------------------------------------------------------------------------------------------------------------------------------------------</ns2:sequence><ns2:name>MT598412.1_Leishmania_infantum_isolate_ZK25-class35_minicircle_kinetoplast_sequence</ns2:name></ns2:Sequence><ns2:Sequence dsseqid="sq1304" id="sq1303"><ns2:sequence>----------------------------------------------------------------------------------------------------------------------------------------------------------------------------------------------------------------------------------------------------------------------------------------------------------------------------------------------------------------------------------------------------------AT-TGGCCTGA----------------------------------------------------------AACCC-TGGGTCCTGGG-CGT---ACT-TTTGGGACT-G-GCTGGAC-TTTGGGCTG--AATTTACCT-G--A--TTGAAGGCTTTCTTTTGCGATTTTGGGTTGGTTTT-----GGTAGAGT-GGTGG-ATTGGCTGG-----GATT--T-ATTTTTGCTTTGCCTTGGCCTT-GGCTTTTGC-GT-GGGTGTGGGTT-A-CTATG-TGGTTA-TTTGTTTTAA-A-CG-----TTA----TTTGTGAGTTGA--C----CCATAGGG---CGGGCGGCTTTGGTACCCGTTGGCTA--TCG-GATGAATAGGCCTTATATAACTAATAT-TAA--TATTAGTTATGATGGTCTTT---G-GCCGTTGT--AGGCCATAGCTA-TCTAGTAATATTCATAG-AAT----A--GAC----T--CTA-----TATAGGTATAGTAG----ATATAAT--ATAGACTGAT-AT-GTGCACTATGATACTCTATTA-TTTT-GCTATATA--------TTT--------ACTCTCAT-TGTTTGGTTAT-----AT-TATCTA------GCTGATGACACGTA--ACTAT---A----------CCT--TTACAG-TACATTT-A-----CTTT-ACTTACTGG-GCCTCTGGCGGTTAA--ACA-G-TG---GG---TT-GAT---T-TGGTA-TTGGAGTTG-GAGTACCTG-AATTGCCCGAA-AAT-----------TCCCAAA---AATGGTCAAAAATAGCCCAAA--A-------TCCCAAACT------------------TTTCTG-----------------GTCCTCCGGGTA-GGG-G--------------------------------------------------------------------------------------------------------------------------------------------------------------------------------------------------------------------------------------------------------------------------------------------------------</ns2:sequence><ns2:name>MT598413.1_Leishmania_infantum_isolate_ZK28-class35_minicircle_kinetoplast_sequence</ns2:name></ns2:Sequence><ns2:Sequence dsseqid="sq1306" id="sq1305"><ns2:sequence>----------------------------------------------------------------------------------------------------------------------------------------------------------------------------------------------------------------------------------------------------------------------------------------------------------------------------------------------------------------------------------------------------GGCTGGAT-TGGCCTGA----------------------------------------------------------AACCC-TGGGTCCTGGG-CGT---ACT-TTTGGGACT-G-GCTGGAC-TTTGGGCTG--AATTTACCT-G--A--TTGAAAGCTTTCTTTTACGATTTTGGGTTGGTTTT-----GGTAGAGT-AGTGG-ATTGGCTGG-----GATT--T-ATTTTTGCTTTGCCTTGGCCTT-GGCTTTTGT-GT-GGGTGTGGGTT-A-CTATG-TGGTTA-TTTGTTTTAA-A-CG-----TTA----TTTGTGAGTTGG--G----CCGTAGGG---CGGGCGGCTTTGGTACCCGTTGGCTA--TCG-GATGAATAGGTCTTATATAACTAATAT-TAA--TATTAGTTATGATGGTCTTT---G-GCCGTTGT--AGGCTATAGCTA-TCTAGTAATATTCATAG-AAT----A--GAC----T--CTG-----TATAGGTATAGTAG----ATATAAT--ATAGACTAAT-AT-GTGCACTATGATACTCTATTG-TTTT-GCTATATA--------TTT--------ACTCTCAT-TGTTTGGTTAT-----AT-TATCTA------GCTAATGACACGTA--ACTAT---A----------CTT--TTACAG-TACATTT-A-----CTTT-ACTTACTGG-GCCTCTGGCGGTTAA--ACA-G-TG---GG---TT-GAT---C-CGGTA-TTGGAGTTG-GAGTCCCTG-AATTGCCCGAA-AAT-----------TCCCAAA---AATGGTCAAAAATAGCCCAAA--A-------TCCCAAACT------------------TTTCTG-----------------GTCCTTCGGGTA-GGG-GCGTTCTG-------------------------------------------------------------------------------------------------------------------------------------------------------------------------------------------------------------------------------------------------------------------------------------------------</ns2:sequence><ns2:name>MT598414.1_Leishmania_infantum_isolate_ZK5-class35_minicircle_kinetoplast_sequence</ns2:name></ns2:Sequence><ns2:Sequence dsseqid="sq1308" id="sq1307"><ns2:sequence>-------------------------------------------------------------------------------------------------------------------------------------------------------------------------------------------------------------------G-GGAAACTGGGGG-TTGGTGTA-AAATAGGCGGGTGGTTCGG-GAAATTCGGGGGAAATTGGCCTTCC-TGGGCTGGGATGGGCTGAA-ACTGGCC-------------------CCTTCC--CCAGGCGGGTTTTTGAGTTG-G-CTGGGT-TT-----CATGGGTTTCG-CT-GCTTTGATT-TGGTGTTTATAT-GGG------TTT-GGC-GTGCTTG-TAGT--AGCTT-T--GG-AG-GC-----TTGAT-TCGGCCGTTATTGAG-------GGCTTGGGC-TGGGTATTT-GATTA-------CTTGGAC-----G--CTGAGTTTTGGCTTTACACGCGTTGGGTTT----------TATGCTAT-TGGAG-TTGGTGTTA--TTCGTTG--T-GGGTGGGTGTGGTTTGCTGGG---------------CGTGGTTGCCT-T-GGTGG-G------TGTGTTTT-G-A-TA-----TTA----ATTGATA--TT---A----TAT---AT---TAATTAGT-G--CGT---AGTGCTGG--TAA-ACAGCTGGCCGATAA---CCGGGTGTA-GGA--GGTTAGCTGCTAATA-TATACATA-GAGTGACT--T-AGTA-CGTAT-A----GAGCGGCG----------------GT----AACGGT------AAGCGTG-GGGAC----TAAGAGA--ACT-GGTATG-TT-CGACA-----GTC------TA-TGTT-CTAG-ATA--------TAC---A-CTTAATGTCTC-TAATT---TTT-----GT-ACCGAG------TTAATGTGTGGGTA--TA----GT------G---TGAT--GTATGC-TGCTAGA-T------AAA-CTGACCGT----A----CTACCTTA--CGC-T-CA---TA---GC-TGT---A-GCTGGGCAGCCTGAA-GGCTCCTGG-AAATGCCGAAA-AAC-----------CCCTAAA---ATGGTCGGAAAATGGG-GAAT--T-------TCCCAAACT------------------TTTCTG-----------------GTCCTTCGGGTA-GGG-GCGTTCT--------------------------------------------------------------------------------------------------------------------------------------------------------------------------------------------------------------------------------------------------------------------------------------------------</ns2:sequence><ns2:name>MT598415.1_Leishmania_infantum_isolate_LIPA60-class36_minicircle_kinetoplast_sequence</ns2:name></ns2:Sequence><ns2:Sequence dsseqid="sq1310" id="sq1309"><ns2:sequence>-----------------------------------------------------------------------------------------------------------------------------------------------------------------------------------------------------------------GCG-GGAAACTGGGGG-TTGGTGTA-AAATAGGCGGGTGGTTCGG-GAAATTCGGGGGAAATTGGCCTTCC-TGGGCTGGGATGGGCTGAA-ACTGGCC-------------------CCTTCC--CCAGGCGGGTTTTTGAGTTG-G-CTGGGT-TT-----CATGGGTTTCG-CT-GCTTTGATT-TGGTGTTTATAT-GGG------TTT-GGC-GTGCTTG-TAGT--AGCTT-T--GG-AG-GC-----TTGAT-TCGGCCGTTATTGAG-------GGCTTGGGC-TGGGTATTT-GATTA-------CTTGGAC-----G--CTGAGTTTTGGCTTTACACGCGTTGGGTTT----------TATGCTAT-TGGAG-TTGGTGTTA--TTCGTTG--T-GGGTGGGTGTGGTTTGCTGGG---------------CGTGGTTGCCT-T-GGTGG-G------TGTGTTTT-G-A-TA-----TTA----ATTGATA--TT---A----TAT---AT---TAATTAGT-G--CGT---AGTGCTGG--TAA-ACAGCTGGCCGATAA---CCGGGTGTA-GGA--GGTTAGCTGCTAATA-TATACATA-GAGTGACT--T-AGTA-CGTAT-A----GAGCGGCG----------------GT----AACGGT------AAGCGTG-AGGAC----TAAGAGA--ACT-GGTATG-TT-CGACA-----GTC------TA-TGTT-CTAG-ATA--------TAC---A-CTTAATGTCTC-TAATT---TTT-----GT-ACCGAG------TTAATGTGTGGGTA--TA----GT------G---TGAT--GTATGC-TGCTAGA-T------AAA-CTGACCGT----A----CTACCTTA--CGC-T-CA---TA---GC-TGT---A-GCTGGGCAGCCTGAA-GGCTCCTGG-AAATGCCGAAA-AAC-----------CCCTAAA---ATGGTCGGAAAATGGG-GAAT--T-------TCCCAAACT------------------TTTCTG-----------------GTCCTTCGGGTA-GGG-GCGTTCTG-------------------------------------------------------------------------------------------------------------------------------------------------------------------------------------------------------------------------------------------------------------------------------------------------</ns2:sequence><ns2:name>MT598416.1_Leishmania_infantum_isolate_ZK25-class36_minicircle_kinetoplast_sequence</ns2:name></ns2:Sequence><ns2:Sequence dsseqid="sq1312" id="sq1311"><ns2:sequence>------------------------------------------------------------------------------------------------------------------------------------------------------------------------------------------------------------------------AACTGGGGG-TTGGTGTAAAATAGGGCCGGGTGGTCGGGGGGAATTCGGGGAAATTGGCT-TCC-TGGGTTGGAATGGGCTGAA-ACTGGCC-------------------TCCCCC--AGGCGGGTTTTTGG--GCTG-G-CTGG-G-TTTCAT-GAG----TTTC-ACTGCTTTGATT-TGGCGTTTGTATGGGTT-TTGCGTGCTTGTAGTGGCT----------TTTT--GAGGG-CT-TGA-TTC-G-GCC----AT----------TA-TTG-AGGGC-T---TGGGC-TGGATATTTG-GTTACTTG--G--A--TGCTGA-GTTTCGGCTTTACA--CGCGTTGGGTTT------GTGCTAT-TGGA--GTTGATGTT--ATTCGTT--G-TGAGTGGGTGGGCTTGCTGGAC-G--TGGT-----------TGCCTT---GATGG-GTGTGT-TTTGATAT-T-A-AT-----TGA----TATTATA--TAT--T----AATTAGTG---CATAGTGCTG--GTAAACAGCTGGCT--GGT-AACCGATTGT-AGGA---GGTTAGCTG-CTAAT--ATATACATAGAGT-GACTTAGT-ACGTATAG--AGC-----GACG-G----TAACGGTAAGCG-TGGAG--G--ACT----AAGAGAA-CTGGT-ATGTTCG----------GCAGT--C---------------TAT-----GTTCTA-GATA-TACA-CTT-AATG--------T----------CTCTAATT-TT--T--GTAC-----C---GAGTT------AAT--GT---GTGA--TATAGTGTGACG--T---ATG-----------CTGCTA-G--------A-TAAACTGAC--CGTAC--TACCTTAC-GCT-C-AT---AG---CT-GTA---G-CTGGA-TAGCCTGAA-GGCTCCTGG-AAATGCCGAAA-AAT-----------CCCTAAA---AATGGCCGAAAAATGGGGAAT--T-------TCCCAAACT------------------TTTCTG-----------------GTCCTCCGGGTA-GG-----------------------------------------------------------------------------------------------------------------------------------------------------------------------------------------------------------------------------------------------------------------------------------------------------------</ns2:sequence><ns2:name>MT598417.1_Leishmania_infantum_isolate_LIPA83-class36_minicircle_kinetoplast_sequence</ns2:name></ns2:Sequence><ns2:Sequence dsseqid="sq1314" id="sq1313"><ns2:sequence>----------------------------------------------------------------------------------------------------------------------------------------------------------------------------------------------------------------------GAAACTGGGGG-TTGGTGTAAAATAGGCCGGTGGTCGGGG-GAAATTCGGGGGAAATTGGCTTCTT-GGGGTTGGGATGGGCTGAA-ACTGGC---------------------CTCCC--CCAGGCGGGTTTTTGAGCTG-G-CTGAGT-TT-----CATGAGTTTCA-CT-GCTTTGATT-TGGCGTTTATAT-GGG------TTT-GGT-ATGCTTG-TAGT--GGCTT-T--TTGGG-GC-----TTGAT-TCGGCCATTATTGAG-------GGTTTGGGC-TGGGTATTT-GATTA-------CTTGGAT-----A--CTGAGTTTCGGCTTTAAACGCGTTGG-GTT----------TATGCTAT-TGGAG-TTGGTGTTA--TTCGTTG--T-GAGTGGGTGGGGTTTGCTGGA---------------CGTGGTTGCCT-T-GATGG-G------TGTGTTTT-G-A-TA-----TTA----ATTGATA--TT---A----TAT---AT---TAATTAGT-T--CAT---AGTGCTGG--TAA-ACAGCTGGCTGGTAA---CCGATTGTA-GGA--GGTTAGCTGCTAATA-TATACATA-GAGTGGCT--T-AGTA-CGTAT-A----GAGCGGCG----------------GT----AACGGT------AAGCGTGGAGGAC----TAAGAGA--ACT-GGTATG-TT-CGGCA-----GTC------TA-TGTT-CTAG-ATA--------TAC---A-CTTAATGTCTC-TAATT---TTT-----GT-ACCGAG------TTAATGTGTG-GTA--TA----GT------G---TGAC--GTATGC-TGCTAGA-T------AAA-CTGACCGT----A----CTACCTTA--CGC-T-CA---TA---GC-TGT---A-GCTGGGTAGCCTGAA-GACTCCTGG-GAATGCCGAAA-AAT-----------CCCTAAA---AATGGCCGAAAAATGGGGAAT--T-------TCCCAAACT------------------TTTCTG-----------------GTCCTCCGGGTA-GG-----------------------------------------------------------------------------------------------------------------------------------------------------------------------------------------------------------------------------------------------------------------------------------------------------------</ns2:sequence><ns2:name>MT598418.1_Leishmania_infantum_isolate_ZK28-class36_minicircle_kinetoplast_sequence</ns2:name></ns2:Sequence><ns2:Sequence dsseqid="sq1316" id="sq1315"><ns2:sequence>----------------------------------------------------------------------------------------------------------------------------------------------------------------------------------------------------------TCCGAGGCGG-GGAAACTGGGGG-TTGGTGTA-AAATAGGCGGGTGGTTCGG-GAAATTCGGGGGAAATTGGCCTTCC-TGGGCTGGGATGGGCTGAA-ACTGGCC-------------------CCTTCC--CCAGGCGGGTTTTTGAGTTG-G-CTGGGT-TT-----CATGGGTTTCG-CT-GCTTTGATT-TGGTGTTTATAT-GGG------TTT-GGC-GTGCTTG-TAGT--AGCTT-T--GG-AG-GC-----TTGAT-TCGGCCGTTATTGAG-------GGCTTGGGC-TGGGTATTT-GATTA-------CTTGGAC-----G--CTGAGTTTTGGCTTTACACGCGTTGGGTTT----------TATGCTAT-TGGAG-TTGGTGTTA--TTCGTTG--T-GGGTGGGTGTGGTTTGCTGGG---------------CGTGGTTGCCT-T-GGTGG-G------TGTGTTTT-G-A-TA-----TTA----ATTGATA--TT---A----TAT---AT---TAATTAGT-G--CGT---AGTGCTGG--TAA-ACAGCTGGCCGATAA---CCGGGTGTA-GGA--GGTTAGCTGCTAATA-TATACATA-GAGTGACT--T-AGTA-CGTAT-A----GAGCGGCG----------------GT----AACGGT------AAGCGTG-AGGAC----TAAGAGA--ACT-GGTATG-TT-CGACA-----GTC------TA-TGTT-CTAG-ATA--------TAC---A-CTTAATGTCTC-TAATT---TTT-----GT-ACCGAG------TTAATGTGTGGGTA--TA----GT------G---TGAT--GTATGC-TGCTAGA-T------AAA-CTGGCCGT----A----CTACCTTA--CGC-T-CA---TA---GC-TGT---A-GCTGGGCAGCCTGAA-GGCTCCTGG-AAATGCCGAAA-AAC-----------CCCTAAA---ATGGTCGGAAAATGGG-GAAT--T-------TCCCAAACT------------------TTTCTG-----------------GTCCTCCGGGTA-GGG-G--------------------------------------------------------------------------------------------------------------------------------------------------------------------------------------------------------------------------------------------------------------------------------------------------------</ns2:sequence><ns2:name>MT598419.1_Leishmania_infantum_isolate_ZK43-class36_minicircle_kinetoplast_sequence</ns2:name></ns2:Sequence><ns2:Sequence dsseqid="sq1318" id="sq1317"><ns2:sequence>------------------------------------------------------------------------------------------------------------------------------------------------------------------------------------------AAATGCCAAAAATCGGGTCCGAGGCG-GGAAACTGGGGG-TTGGTGTA-AAATAGGCGGGTGGTTCGG-GAAATTCGGGGGAAATTGGCCTTCC-TGGGCTGGGATGGGCTGAA-ACTGGCC-------------------CCTTCC--CCAGGCGGGTTTTTGAGTTG-G-CTGGGT-TT-----CATGGGTTTCG-CT-GCTTTGATT-TGGTGTTTATAT-GGG------TTT-GGC-GTGCTTG-TAGT--AGCTT-T--GG-AG-GC-----TTGAT-TCGGCCGTTATTGAG-------GGCTTGGGC-TGGGTATTT-GATTA-------CTTGGAC-----G--CTGAGTTTTGGCTTTACACGCGTTGGG-TT----------TATGCTAT-TGGAG-TTGGTGTTA--TTCGTTG--T-GGGTGGGTGTGGTTTGCTGGG---------------CGTGGTTGCCT-T-GGTGG-G------TGTGTTTT-G-A-TA-----TTA----ATTGATA--TT---A----TAT---AT---TAATTAGT-G--CGT---AGTGCTGG--TAA-ACAGCTGGCCGATAA---CCGGGTGTA-GGA--GGTTAGCTGCTAATA-TATACATA-GAGTGACT--T-AGTA-CGTAT-A----GAGCGGCG----------------GT----AACGGT------AAGCGTG-AGGAC----TAAGAGA--ACT-GGTATG-TT-CGACA-----GTC------TA-TGTT-CTAG-ATA--------TAC---A-CTTAATGTCTC-TAATT---TTT-----GT-ACCGAG------TTAATGTGTGGGTA--TA----GT------G---TGAT--GTATGC-TGCTAGA-T------AAA-CTGACCGT----A----CTACCTTA--CGC-T-CA---TA---GC-TGT---A-GCTGGGCAGCCTGAA-GGCTCCTGG-AAATGCCGAAA-AAC-----------CCCTAAA---ATGGTCGGAAAATGGG-GAAT--T-------TCCCAAACT------------------TTTCTG-----------------GTCCTTCGGGTA-GGG-GCGTTCTGC------------------------------------------------------------------------------------------------------------------------------------------------------------------------------------------------------------------------------------------------------------------------------------------------</ns2:sequence><ns2:name>MT598420.1_Leishmania_infantum_isolate_ZK5-class36_minicircle_kinetoplast_sequence</ns2:name></ns2:Sequence><ns2:Sequence dsseqid="sq1320" id="sq1319"><ns2:sequence>-----------------------------------------------------------------------------------------------------------------------------------------------------------------------------------------AAAATGCCAAAAATCGGGTCCGAGGCG-GGAAACTGGGGG-TTGGTGTA-AAATAGGCGGGTGGTTCGG-GAAATTCGGGGGAAATTGGCCTTCC-TGGGCTGGGATGGGCTGAA-ACTGGCC-------------------CCTTCC--CCAGGCGGGTTTTTGAGTTG-G-CTGGGT-TT-----CATGGGTTTCG-CT-GCTTTGATT-TGGTGTTTATAT-GGG------TTT-GGC-GTGCTTG-TAGT--AGCTT-T--GG-AG-GC-----TTGAT-TCGGCCGTTATTGAG-------GGCTTGGGC-TGGGTATTT-GATTA-------CTTGGAC-----G--CTGAGTTTTGGCTTTACACGCGTTGGGTTT----------TATGCTAT-TGGAG-TTGGTGTTA--TTCGTTG--T-GGGTGGGTGTGGTTTGCTGGG---------------CGTGGTTGCCT-T-GGTGG-G------TGTGTTTT-G-A-TA-----TTA----ATTGATA--TT---A----TAT---AT---TAATTAGT-G--CGT---AGTGCTGG--TAA-ACAGCTGGCCGATAA---CCGGGTGTA-GGA--GGTTAGCTGCTAATA-TATACATA-GAGTGACT--T-AGTA-CGTAT-A----GAGCGGCG----------------GT----AACGGT------AAGCGTG-AGGAC----TAAGAGA--ACT-GGTATG-TT-CGACA-----GTC------TA-TGTT-CTAG-ATA--------TAC---A-CTTAATGTCTC-TAATT---TTT-----GT-ACCGAG------TTAATGTGTGGGTA--TA----GT------G---TGAT--GTATGC-TGCTAGA-T------AAA-CTGACCGT----A----CTACCTTA--CGC-T-CA---TA---GC-TGT---A-GCTGGGCAGCCTGAA-GGCTCCTGG-AAATGCCGAAA-AAC-----------CCCTAAA---ATGGTCGGAAAATGGG-GAAT--T-------TCCCAAACT------------------TTTCTG-----------------GTCCTTCGGGTA-GGG-GCGTTCTGC------------------------------------------------------------------------------------------------------------------------------------------------------------------------------------------------------------------------------------------------------------------------------------------------</ns2:sequence><ns2:name>MT598421.1_Leishmania_infantum_isolate_ZK47-class36_minicircle_kinetoplast_sequence</ns2:name></ns2:Sequence><ns2:Sequence dsseqid="sq1322" id="sq1321"><ns2:sequence>----------------------------------------------------------------------------------------------------------------------------------------------------------------------------------------------------------------------------------------------------------------------------------------------------------------------------------------------------------------------------------------------------------------------------------------------------------------------------------CC-CGG--A--GG---A----CCA-GAAAAGTTT-GGATTTTTA-GGCC-------ATTTTTT-----------GGGATTTTCAGCG-TTTCCAGC----CAATC-C------AGACGCA-TTCAG-CCCAAATTC--CA-------------A-TCGAACAGCCA-CAG---CCCAGC---AG-C----CTTCAG-G-CA---AAGTA---GTA-CTCTAG-TCCCG---TCTAGT--CTAGTACCACA------------TCAT---AAACCTAGCA--TACAAATAAAACGATGTGCAAGTATAGGTGACATT---TAGCTATCA-TTG---ACGTTCTACAGACC-TTGC-TTACGT--TAT---ACCTAAC-------------TTCAGA-------GAT-CT--TCG----AACATTA-T-------------------------AA--TAC-CATGGA-AC--TATA-G--CATCCCA-TGTC-TAT--GCCTAATA--------G----------GCAGTATA---C-----CCC----TGT-AATTAA------TATTAAATATTAAT--TATAAGGTGT-A------ACAA--GC-CCA-TTACCAT-A----ACGAA-ACA-CCGTA-TGTGT-C-TAACTCCA-AAACT-AAAAGTC-TAAAGCTC---GTTAGGG-CCAC---------GAAGCT-CACACACAGC--CAA-------------CCACC---CCGG--TCAAAGCCAACCCCC--ATTAAT-AGCCGACCAC-------AAATC---CCCACATACA------CCCAAAACAAATGC-ACCCACG-GCC-CCAAACCC----AGC-----AAATCCAACATTT--AAAGCCCCAAAATTAAAGA-CAAACTC-C---AGCTAGCACAAA-CAA---------G-C-CTCCCGACCCAGG----------GCTCCAA------GCCGATCCAGCCA-AAACACCCAAATCCCCCGGACCA-CCCGACCCTATTTTACAC-CAACCCCCAGT-------------------------------------------------------------------------------------------------</ns2:sequence><ns2:name>MT598422.1_Leishmania_infantum_isolate_LIPA60-class37_minicircle_kinetoplast_sequence</ns2:name></ns2:Sequence><ns2:Sequence dsseqid="sq1324" id="sq1323"><ns2:sequence>----------------------------------------------------------------------------------------------------------------------------------------------------------------------------------------------------------------------------------------------------------------------------------------------------------------------------------------------------------------------------------------------------------------------------------------------------------------------------------CC-CGG--A--GG---A----CCA-GAAAAGTTT-GGATTTTTA-GGCC-------ATTTTTT-----------GGGATTTTCAGCGTTTTCCAGC----CAATC-C------AGACGCA-TTCAG-CCCAAATTC--CA-------------A-TCGAACAGCCA-CAG---CCCAGC---AG-C----CTTCAG-G-CA---AAGTA---GTA-CTCTAG-TCCCG---TCTAGT--CTAGTACCACA------------TCAT---AAACCTAGCA--TACAAATAAAACGATGTGCAAGTATAGGTGACATT---TAGCTATCA-TTG---ACGTTCTACAGACC-TTGC-TTACGT--TAT---ACCCAAC-------------TTCAGA-------GAT-CT--TCG----AACATTA-T-------------------------AA--TAC-CATGGA-AC--TATA-G--CATCCCA-TGTC-TAT--GCCTAATA--------G----------GCAGTATA---C-----CCC----TGT-AATTAA------TATTAAATATTAAT--TATAAGGTGT-A------ACAA--GC-CCA-TTATCAT-A----ACGAA-ACA-CCGTA-TGTGT-C-TAACTCCA-AAACT-AAAAGTC-TAAAGCTC---GTTAGGG-CCAC---------GAAGCT-CACACACAGC--CAA-------------CCACC---CCGG--TCAAAGCCAACCCCC--ATTAAT-AGCCGACCAC-------AAATC---CCCACATACA------CCCAAAACAAATGC-ACCCACG-GCC-CCAAACCC----AGC-----AAATCCAACATTT--AAAGCCCCAAAATTAAAGA-CAAACTC-C---AGCTAGCACAAAACAA---------G-C-CTCCCGACCCAGG----------GCTCCAA------GCCGATCCAGCCA-AAACACCCAAATCCCCCGGACCA-CCCGGCCCTATTTTACAC-CAACCCC-----------------------------------------------------------------------------------------------------</ns2:sequence><ns2:name>MT598423.1_Leishmania_infantum_isolate_LIPA83-class37_minicircle_kinetoplast_sequence</ns2:name></ns2:Sequence><ns2:Sequence dsseqid="sq1326" id="sq1325"><ns2:sequence>----------------------------------------------------------------------------------------------------------------------------------------------------------------------------------------------------------------------------------------------------------------------------------------------------------------------------------------------------------------------------------------------------------------------------------------------------------------------------------CC-CGG--A--GG---A----CCA-GAAAAGTTT-GGATTTTTA-GGCC-------ATTTTTT-----------GGGATTTTCAGCGTTTTCCAGC----CAATC-C------AGACGCA-TTCAG-CCCAAATTC--CA-------------A-TCGAACAGCCA-CAG---CCCAGC---AG-C----CTTCAG-G-CA---AAGTA---GTA-CTCTAG-TCCCG---TCTAGT--CTAGTACCACA------------TCAT---AAACCTAGCA--TACAAATAAAACGATGTGCAAGTATAGGTGACATT---TAGCTATCA-TTG---ACGTTCTACAGACC-TTGC-TTACGT--TAT---ACCCAAC-------------TTCAGA-------GAT-CT--TCG----AACATTA-T-------------------------AA--TAC-CATGGA-AC--TATA-G--CATCCCA-TGTC-TAT--GCCTAATA--------G----------GCAGTATA---C-----CCC----TGT-AATTAA------TATTAAATATTAAT--TATAAGGTGT-A------ACAA--GC-CCA-TTATCAT-A----ACGAA-ACA-CCGTA-TGTGT-C-TAACTCCA-AAACT-AAAAGTC-TAAAGCTC---GTTAGGG-CCAC---------GAAGCT-CACACACAGC--CAA-------------CCACC---TCGG--TCAAAGCCAACCCCC--ATTAAT-AGCCGACCAC-------AAATC---CCCACATACA------CCCAAAACAAATGC-ACCCACG-GCC-CCAAACCC----AGC-----AAATCCAACATTT--AAAGCCCCAAAATTAAAGA-CAAACTC-C---AGCTAGCACAAAACAA---------G-C-CTCCCGACCCAGG----------GCTCCAA------GCCGATCCAGCCA-AAACACCCAAATCCCCCGGACCA-CCCGGCCCTATTTTACAC-CAACCC------------------------------------------------------------------------------------------------------</ns2:sequence><ns2:name>MT598424.1_Leishmania_infantum_isolate_ZK5-class37_minicircle_kinetoplast_sequence</ns2:name></ns2:Sequence><ns2:Sequence dsseqid="sq1328" id="sq1327"><ns2:sequence>---------------------------------------------------------------------------------------------------------------------------------------------------------------------------------------------------------------------------------------------------------------------------------------------------------------------------------------------------------------------------------------------------------------------------------------------------------------------------------CCC-CGG--A--GG---A----CCA-GAAAAGTTT-GGATTTTTA-GGCC-------ATTTTTT-----------GGGATTTTCAGCGTTTTCCAGC----CAATC-C------AGACGCA-TTCAG-CCCAAATTC--CA-------------A-TCGAACAGCCA-CAG---CCCAGC---AG-C----CTTCAG-G-CA---AAGTA---GTA-CTCTAG-TCCCG---TCTAGT--CTAGTACCACA------------TCAT---AAACCTAGCA--TACAAATAAAACGATGTGCAAGTATAGGTGACATT---TAGCTATCA-TTG---ACGTTCTACAGACC-TTGC-TTACGT--TAT---ACCTAAC-------------TTCAGA-------GAT-CT--TCG----AACATTA-T-------------------------AA--TAC-CATGGA-AC--TATA-G--CATCCCA-TGTC-TAT--GCCTAATA--------G----------GCAGTATA---C-----CCC----TGT-AATTAA------TATTAAATATTAAT--TATAAGGTGT-A------ACAA--GC-CCA-TTATCAT-A----ACGAA-ACA-CCGTA-TGTGT-C-TAACTCCA-AAACT-AAAAGTC-TAAAGCTC---GTTAGGG-CCAC---------GAAGCT-CACACACAGC--CAA-------------CCACC---CCGG--TCAAAGCCAACCCCC--ATTAAT-AGCCGACCAC-------AAATC---CCCACATACA------CCCAAAACAAATGC-ACCCACG-GCC-CCAAACCC----AGC-----AAATCCAACATTT--AAAGCCCCAAAATTAAAGA-CAAACTC-C---AGCTAGCACAAAACAA---------G-C-CTCCCGACCCAGG----------GCTCCAA------GCCGATCCAGCCA-AAACACCCAAATCCCCCGGACCA-CCCGGCCCTATTTTACAC-CAAC--------------------------------------------------------------------------------------------------------</ns2:sequence><ns2:name>MT598425.1_Leishmania_infantum_isolate_ZK25-class37_minicircle_kinetoplast_sequence</ns2:name></ns2:Sequence><ns2:Sequence dsseqid="sq1330" id="sq1329"><ns2:sequence>-----------------------------------------------------------------------------------------------------------------------------------------------------------------------------------------------------------------------------------------------------------------------------------------------------------------------------------------------------------------------------------------------------------------------------------------------------------------------------------C-CGG--A--GG---A----CCA-GAAAAGTTT-GGATTTTTA-GGCC-------ATTTTTT-----------GGGATTTTCAGCATTTTCCAGC----CAATT-C------AGGCGCA-TCCAG-CCCAAATTC--CA-------------A-CCGAACAGTCG-CAG---TCCAAC---AG-C----CTTCAG-G-CA---AAGTA---GTA-CTCTAG-CCCCG---TCTAGT--CTAGTCCCATA------------CCAT---AAATCTAGCA--TACAAATAAAACGATGTGCAAGTATAGGTGACATT---TAGCTATCA-TTG---ACGTTCTACAGACC-TTGC-TTACGT--TAT---ACCTAAC-------------TTCAGA-------GAC-CT--TCG----AACATTA-T-------------------------AA--TAC-CATGGA-AC--TATA-G--CGTCCCA-TGTC-TAT--GCCTAATA--------G----------GCAGTATA---C-----CCC----TGT-AATTAA------TATTAAATATTAAT--TATAAGGTGT-A------ACAA--GC-CCA-TTATCAT-A----ACGAA-ACA-CCGCA-TGCGT-T-TAACCCCA-AAACT-AAAAGTC-TAAAACTC---GTTAGGG-TTAC---------GGAACC-CACACACAGC--CAA-------------CCACC---CCGG--CCAAAGCCAACTCCC--ATTAAT-AGTCGACCGC-------AAACC---CCTCACATGC------ATCCAAAACAAATG-TGCCACG-CCT-CCAAACCC----ACC-----AAATCCAACATTT--AAAGCCCCAAAATTAAAGA-CAAACTC-C---AGCTAGCGCAAAACCA---------A-GCCTCCAGACCCAGG----------GTTCCAG------GCCGATCCAGCCA-AAATACCCGAATTTCCCGGACCAC-CCGGCCCTATTTTACAC-CAACCCCC----------------------------------------------------------------------------------------------------</ns2:sequence><ns2:name>MT598426.1_Leishmania_infantum_isolate_ZK28-class37_minicircle_kinetoplast_sequence</ns2:name></ns2:Sequence><ns2:Sequence dsseqid="sq1332" id="sq1331"><ns2:sequence>-----------------------------------------------------------------------------------------------------------------------------------------------------------------------------------------------------------------------------------------------------------------------------------------------------------------------------------------------------------------------------------------------------------------------------------------------------------------------------------C-CGG--A--GG---A----CCA-GAAAAGTTT-GGATTTTTA-GGCC-------ATTTTTT-----------GGGATTTTCAGCGTTTTCCAGC----CAATC-C------AGACGCA-TTCAG-CCCAAATTC--CA-------------A-TCGAACAGCCA-CAG---CCCAGC---AG-C----CTTCAG-G-CA---AAGTA---GTA-CTCTAG-TCCCG---TCTAGT--CTAGTACCACA------------TCAT---AAACCTAGCA--TACAAATAAAACGATGTGCAAGTATAGGTGACATT---TAGCTATCA-TTG---ACGTTCTACAGACC-TTGC-CTACGT--TAT---ACCTAAC-------------TTCAGA-------GAT-CT--TCG----AACATTA-T-------------------------AA--TAC-CATGGA-AC--TATA-G--CATCCCA-TGTC-TAT--GCCTAATA--------G----------GCAGTATA---C-----CCC----TGT-AATTAA------TATTAAATATTAAT--TATAAGGTGT-A------ACAA--GC-CCA-TTATCAT-A----ACGAA-ACA-CCGTA-TGCGT-C-TAACTCCA-AAACT-AAAAGTC-TAAAGCTC---GTTAGGG-CCAC---------GAAGCT-CACACACAGC--CAA-------------CCACC---CCGG--TCAAAGCCAAC-CCC--ATTAAT-AGCCGACCAC-------AAATC---CCCACATACA------CCCAAAACAAATGC-ACCCACG-GCC-CCAAACCC----AGC-----AAATCCAACATTT--AAAGCC-CAAAATTAAAGA-CAAACTC-C---AGCTAGCACAAAACAA---------G-C-CTCCCGACCCAGG----------GCTCCAA------GCCGATCCAGCCA-AAACACCAAAATCCCCCGGACCAC-CCGGCCCTATTTTACAC-CAACCCCC----------------------------------------------------------------------------------------------------</ns2:sequence><ns2:name>MT598427.1_Leishmania_infantum_isolate_ZK43-class37_minicircle_kinetoplast_sequence</ns2:name></ns2:Sequence><ns2:Sequence dsseqid="sq1334" id="sq1333"><ns2:sequence>-----------------------------------------------------------------------------------------------------------------------------------------------------------------------------------------------------------------------------------------------------------------------------------------------------------------------------------------------------------------------------------------------------------------------------------------------------------------------------------C-CGG--A--GG---A----CCA-GAAAAGTTT-GGATTTTTA-GGCC-------ATTTTTT-----------GGGATTTTCAGCGTTTTCCAGC----CAATC-C------AGACGCA-TTCAG-CCCAAATTC--CA-------------A-TCGAACAGCCA-CAG---CCCAGC---AG-C----CTTCAG-G-CA---AAGTA---GTA-CTCTAG-TCCCG---TCTAGT--CTAGTACCACA------------TCAT---AAACCTAGCA--TACAAATAAAACGATGTGCAAGTATAGGTGACATT---TAGCTATCA-TTG---ACGTTCTACAGACC-TTGC-TTACGT--TAT---ACCTAAC-------------TTCAGA-------GAT-CT--TCG----AACATTA-T-------------------------AA--TAC-CATGGA-AC--TATA-G--CATCCCA-TGTC-TAT--GCCTAATA--------G----------GCAGTATA---C-----CCC----TGT-AATTAA------TATTAAATATTAAT--TATAAGGTGT-A------ACAA--GC-CCA-TTATCAT-A----ACGAA-ACA-CCGTA-TGTGT-C-TAACTCCA-AAACT-AAAAGTC-TAAAGCTC---GTTAGGG-CCAC---------GAAGCT-CACACACAGC--CAA-------------CCACC---CCGG--TCAAAGCCAACCCCC--ATTAAT-AGCCGACCAC-------AAATC---CCCACATACA------CCCAAAACAAATGC-ACCCACG-GCC-CCAAACCC----AGC-----AAATCCAACATTT--AAAGCCCCAAAATTAAAGA-CAAACTC-C---AGCTAGCACAAAACAA---------G-C-CTCCCGACCCAGG----------GCTCCAA------GCCGATCCAGCCA-AAACACCCAAATCCCCCGGACCA-CCCGGCCCTATTTTACAC-CAAC--------------------------------------------------------------------------------------------------------</ns2:sequence><ns2:name>MT598428.1_Leishmania_infantum_isolate_ZK47-class37_minicircle_kinetoplast_sequence</ns2:name></ns2:Sequence><ns2:Sequence dsseqid="sq1336" id="sq1335"><ns2:sequence>-------------------------------------------------------------------------------------------------------------------------------------------------------------------------------------------------------------------------------GG-TTGGTGTAAAATAGGGCCG-GGTGG-AGGGGGAATTTCGCT--------------------GGGTTGACTG-GA-----------------------------ATAG---GCCTCCTAGCCCG-TATAA-T-TCGGGG-GTTGTA--GC----TTTT---TGGATGATTT-AAACTTTATTTTTCTTT-A--CTT--GTG-GGTT-G-----A--CCATG-G--GTCTT-TG-GT--ACTAT-ATT-G-------GCTT-TGGC-GTTGTCGGT-T-TTGGCTT-TCATGCATTT-GATTTGTG--C--T--TATTTATTTATAAATGTTGGTGTACACGTAGT--T-----GGACACTT-GGATG-TTATGTGCC-------TC--CGGCGAAGGTCTTTCGATGGCCGG-GGAGATAA---C-TATAGGTCCTT-A-GGCTA-TAG--G-TAGCGTAT----AGGT-C-AT--------AGG---------------AATAAA--------GGCCTT--T-TA--TATTGATA--TAT-ATGCAGTAGGGCAA----TCGGTGAG---ACT-TCAGCGATGT-------CTA-ATAAACTGGTAA--GAT----AATTA-G--GCCCGTAAGTT-AA-TAT----A--CGT----CT-GTCT-ATATACT-------CTG----CACTACT--AC--TTTGAT-TT-TGC-----------CG-TGTG-AGTT-ATACATTG--------TT---------AGTATTTG-TGGTTGGATGTA---CTC-GTTAGA------TAGACTACCTCGGG--TATATACTTATG-------C-----CTTC--AGCTAGA-G---CTCCTA-CGGAGGTGC-AACAATG--GATTTTGACGCTA-CG---AG---GT-C-T---G-GAAACTACTG--GGG-TGGGTTGTA-TTTTGGTGAAA-AAG-----------TCCGAAA---AATAGCCGAAAATGGCCCGAA--A-------ACCCAAACT------------------TTTCTG-----------------GTCCTTCGGGTA-GGG-GCGTTCTG-------------------------------------------------------------------------------------------------------------------------------------------------------------------------------------------------------------------------------------------------------------------------------------------------</ns2:sequence><ns2:name>MT598429.1_Leishmania_infantum_isolate_LIPA60-class38_minicircle_kinetoplast_sequence</ns2:name></ns2:Sequence><ns2:Sequence dsseqid="sq1338" id="sq1337"><ns2:sequence>-----------------------------------------------------------------------------------------------------------------------------------------------------------------------------------------------------------------------------GGGG-TTGGTGTAAAATAGGGCCG-GGTGG-AGGGGGAATTTCGCT--------------------GGGTTGACTGGAA-----------------------------ATAG---GCCTCCTAGCCCG-TATAA-T-TCGGGG-GTTGTA--GC----TTTT---TGGGTGATTT-AAACTTTATTTTTCTTT-A--CTT--GGT-GATT-G-----A--CTATG-G--GTCTT-TG-GC--ACTAT-ATT-G-------GCTT-TGGC-GTTGTCGGT-T-TTGGCTT-TCATGCATTT-GATTTGTG--C--T--TATTTATTTATAAATGTTGGTGTACACGTAGT--T-----GGACACTT-GGATG-TTATGTGCC-------TC--CGGCGAAGGTCTTTCGATGACCGG-GGAGATAA---C-TATAGGTCCTT-A-GGCTG-TAG--G-TAGCGTAT----AGGT-C-AT--------AGG---------------AATAAA--------GGCCTT--T-TA--TATTGATA--TAT-AGGCAGTAGGGCAA----TCGGTGAG---ACT-TCAGCGATGT-------CTA-ATAAACTGGTAA--GAT----GATTA-G--GCCCGTAAGTT-AA-TAT----A--CGT----CT-GTCT-ATATACT-------CTG----CACTACT--AC--TTTGAT-TT-TGC-----------CA-TGTG-AGTT-ATACATTG--------TT---------AGTATTTG-TGGTTGGATGTA---CTC-GTTAGA------TAGACTACCTCGGG--TATATACTTATG-------C-----CTTC--AGCTAGA-G---CTCCTA-CGGAGGTGC-AACAATG--AATTTTGACGCTA-CG---AG---GT-C-T---G-GAAACTACTT--GGG-TGGGTTGTA-TTTTGGTGAAA-AAG-----------TCCGAAA---AATAGCCGAAAATGGCCCGAA--A-------ATCCAAACT------------------TTTCTG-----------------GTCCTCCGGGTA-GG-----------------------------------------------------------------------------------------------------------------------------------------------------------------------------------------------------------------------------------------------------------------------------------------------------------</ns2:sequence><ns2:name>MT598430.1_Leishmania_infantum_isolate_LIPA83-class38_minicircle_kinetoplast_sequence</ns2:name></ns2:Sequence><ns2:Sequence dsseqid="sq1340" id="sq1339"><ns2:sequence>----------------------------------------------------------------------------------------------------------------------------------------------------------------------------------------------------------------------------GGGGG-TTGGTGTAAAATAGGGCCG-GGTGG-AGGGGGAATTTCGCT--------------------GGGTTGACTG-GA-----------------------------ATAG---GCCTCCTAGCCCG-TATAA-T-TCGGGG-GTTGTA--GC----TTTT---TGGATGATTT-AAACTTTATTTTTCTTT-A--CTT--GTG-GGTT-G-----G--CCATG-G--GTCTT-TG-GT--ACTAT-ATT-G-------GCTT-TGGC-GTTGTCGGT-T-TTGGCTT-TCATGCATTT-GATTTGTG--C--T--TATTTATTTATAAATGTTGGTGTACACGTAGT--T-----GGACACTT-GGATG-TTATGTGCC-------TC--CGGCGAAGGTCTTTCGATGGCCGG-GGAGATAA---C-TATAGGTCCTT-A-GGCTA-TAG--G-TAGCGTAT----AGGT-C-AT--------AGG---------------AATAAA--------GGCCTT--T-TA--TATTGATA--TAT-ATGCAGTAGGGCAA----TCGGTGAG---ACT-TCAGCGATGT-------CTA-ATAAACTGGTAA--GAT----AATTA-G--GCCCGTAAGTT-AA-TAT----A--CGT----CT-GTCT-ATATACT-------CTG----CACTACT--AC--TTTGAT-TT-TGC-----------CG-TGTG-AGTT-ATACATTG--------TT---------AGTATTTG-TGGTTGGATGTA---CTC-GTTAGA------TAGACTACCTCGGG--TATATACTTATG-------C-----CTTC--AGCTAGA-G---CTCCTA-CGGAGGTGC-AACAATG--GATTTTGACGCTA-CG---AG---GT-C-T---G-GAAACTACTG--GGG-TGGGTTGTA-TTTTGGTGAAA-AAG-----------TCCGAAA---AATAGCCGAAAATGGCCCGAA--A-------ACCCAAACT------------------TTTCTG-----------------GTCCTTCGGGTA-GGG-GC-------------------------------------------------------------------------------------------------------------------------------------------------------------------------------------------------------------------------------------------------------------------------------------------------------</ns2:sequence><ns2:name>MT598431.1_Leishmania_infantum_isolate_ZK25-class38_minicircle_kinetoplast_sequence</ns2:name></ns2:Sequence><ns2:Sequence dsseqid="sq1342" id="sq1341"><ns2:sequence>-------------------------------------------------------------------------------------------------------------------------------------------------------------------------------------------------------------------------ACTGGGGG-TTGGTGTAAAATAGGGCTG-GGTGG-AGGGGGAATTTCGCT--------------------GGGTTGACTG-GA-----------------------------ATAG---GCCTCCTAGCCCG-TATAA-T-TCGG-G-GTTGTA--GC----TTTT---TGGATGATTT-AAACTTTATTTTTCTTT-A--CTT--GTG-GGTT-G-----G--CCATG-G--GTCTT-TG-GT--ACTAT-ATT-G-------GCTT-TGGC-GTTGTCGGT-T-TTGGCTT-TCATGCATTT-GATTTGTG--C--T--TATTTATTTATAAATGTTGGTGTACACGTAGT--T-----GGACACTT-GGATG-TTATGTGCC-------TC--CGGCGAAGGTCTTTCGATGGCCGG-GGAGATAA---C-TATAGGTCCTT-A-GGCTA-TAG--G-TAGCGTAT----AGGT-C-AT--------AGG---------------AATAAA--------GGCCTT--T-TA--TATTGATA--TAT-ATGCAGTAGGGCAA----TCGGTGAG---ACT-TCAGCGATGT-------CTA-ATAAACTGGTAA--GAT----AATTA-G--GCCCGTAAGTT-AA-TAT----A--CGT----CT-GTCT-ATATACT-------CTG----CACTACT--AC--TTTGAT-TT-TGC-----------CG-TGTG-AGTT-ATACATTG--------TT---------AGTATTTG-TGGTTGGATGTA---CTC-GTTAGA------TAGACTACCTCGGG--TATATACTTATG-------C-----CTTC--AGCTAGA-G---CTCCTA-CGGAGGTGC-AACAATG--GATTTTGACGCTA-CG---AG---GT-C-T---G-GAAACTACTG--GGG-TGGGTTGTA-TTTTGGTGAAA-AAG-----------TCCGAAA---AATAGCCGAAAATGGCCCGAA--A-------ACCCAAACT------------------TTTCTG-----------------GTCCTCCGGGTA-GGG----------------------------------------------------------------------------------------------------------------------------------------------------------------------------------------------------------------------------------------------------------------------------------------------------------</ns2:sequence><ns2:name>MT598432.1_Leishmania_infantum_isolate_ZK43-class38_minicircle_kinetoplast_sequence</ns2:name></ns2:Sequence><ns2:Sequence dsseqid="sq1344" id="sq1343"><ns2:sequence>---------------------------------------------------------------------------------------------------------------------------------------------------------------------------------------------------------------------------CTGGGG-TTGGTGTAAAATAGGGCCG-GGTGG-AGGGGGAATTTCGCT--------------------GGGTTGACTGGAA-----------------------------ATAG---GCCTCCTAGCCCG-TATAA-T-TCGGGG-GTTGTA--GC----TTTT---TGGGTGATTT-AAACTTTATTTTTCTTT-A--CTT--GGT-GATT-G-----A--CTATG-G--GTCTT-TG-GC--ACTAT-ATT-G-------GCTT-TGGC-GTTGTCGGT-T-TTGGCTT-TCATGCATTT-GATTTGTG--C--T--TATTTATTTATAAATGTTGGTGTACACGTAGT--T-----GGACACTT-GGATG-TTATGTGCC-------TC--CGGCGAAGGTCTTTCGATGACCGG-GGAGATAA---C-TATAGGTCCTT-A-GGCTA-TAG--G-TAGCGTAT----AGGT-C-AT--------AGG---------------AATAAA--------GGCCTT--T-TA--TATTGATA--TAT-AGGCAGTAGGGCAA----TCGGTGAG---ACT-TCAGCGATGT-------CTA-ATAAACTGGTAA--GAT----GATTA-G--GCCCGCGAGTT-AA-TAT----A--CGT----CT-GTCT-ATATACT-------CTA----CACTACT--AC--TTTGAT-TT-TGC-----------CA-TGTG-AGTT-ATACATTG--------TT---------AGTATTTG-TGGTTGGAT-GA---CTC-GTTAGA------TAGACTACCTCGGG--TATATACTTATG-------C-----CTTC--AGCTAGA-G---CTCCTA-CGGAGGTGC-AACAATG--AATTTTGACGCTA-CG---AG---GT-C-T---G-GAAACTAACTG-GGG-TGGGTTGTA-TTTTGGTGAAA-AAG-----------TCCGAAA---AATAGCCGAAAATGGCCCGAA--A-------ATCCAAACT------------------TTTCTG-----------------GTCCTCCGGGT---------------------------------------------------------------------------------------------------------------------------------------------------------------------------------------------------------------------------------------------------------------------------------------------------------------</ns2:sequence><ns2:name>MT598433.1_Leishmania_infantum_isolate_ZK28-class38_minicircle_kinetoplast_sequence</ns2:name></ns2:Sequence><ns2:Sequence dsseqid="sq1346" id="sq1345"><ns2:sequence>------------------------------------------------------------------------------------------------------------------------------------------------------------------------------------------------------------------------------GGG-TTGGTGTAAAATAGGGCCG-GGTGG-AGGGGGAATTTCGCT--------------------GGGTTGA-CTGGA-----------------------------ATAG---GCCTCCTAGCCCG-TATAA-T-TCGGGG-GTTGTA--GC----TTTT---TGGATGATTT-AAACTTTATTTTTCTTT-A--CTT--GTG-GGTT-G-----G--CCATG-G--GTCTT-TG-GT--ACTAT-ATT-G-------GCTT-TGGC-GTTGTTGGT-T-TTGGCTT-TCATGCATTT-GATTTGTG--C--T--TATTTATTTATAAATGTTGGTGTACACGTAGT--T-----GGACACTT-GGATG-TTATGTGCC-------TC--CGGCGAAGGTCTTTCGATGGCCGG-GGAGATAA---C-TATAGGTCCTT-A-GGCTA-TAG--G-TAGCGTAT----AGGT-C-AT--------AGG---------------AATAAA--------GGCCTT--T-TA--TATTGATA--TAT-ATGCAGTAGGGCAA----TCGGTGAG---ACT-TCAGCGATGT-------CTA-ATAAACTGGTAA--GAT----AATTA-G--GCCCGTAAGNN-NN-NNN----N--NN-------------------------------------------------------------------------------------------------------------------------------------------------------------NNNNNNGG--TATATACTTATG-------C-----CTTC--AGCTAGA-G---CTCCTA-CGGAGGTGC-AACAATG--GATTTTGACGCTA-CG---AG---GT-C-T---G-GAAACTACTG--GGG-TGGGTTGTA-TTTTGGTGAAA-AAG-----------TCCGAAA---AATAGCCGAAAATGGCCCGAA--A-------ACTCAAACT------------------TTTCTG-----------------GTCCTCCGGGTA-GGT-TCCGACCATTTTAG-------------------------------------------------------------------------------------------------------------------------------------------------------------------------------------------------------------------------------------------------------------------------------------------</ns2:sequence><ns2:name>MT598434.1_Leishmania_infantum_isolate_ZK5-class38_minicircle_kinetoplast_sequence</ns2:name></ns2:Sequence><ns2:Sequence dsseqid="sq1348" id="sq1347"><ns2:sequence>---------------------------------------------------------------------------------------------------------------------------------------------------------------------------------------------------------------------------TGGGGG-TTGGTGTAAAATAGGGCCG-GGTGG-AGGGGGAATTTCGCT--------------------GGGTTGACTG-GA-----------------------------ATAG---GCCTCCTAGCCCG-TATAA-T-TCGGGG-GTTGTA--GC----TTTT---TGGATGATTT-AAACTTTATTTTTCTTT-A--CTT--GTG-GGTT-G-----G--CCATG-G--GTCTT-TG-GT--ACTAT-ATT-G-------GCTT-TGGC-GTTGTTGGT-T-TTGGCTT-TCATGCATTT-GATTTGTG--C--T--TATTTATTTATAAATGTTGGTGTACACGTAGT--T-----GGACACTT-GGATG-TTATGTGCC-------TC--CGGCGAAGGTCTTTCGATGGCCGG-GGAGATAA---C-TATAGGTCCTT-A-GGCTA-TAG--G-TAGCGTAT----AGGT-C-AT--------AGG---------------AATAAA--------GGCCTT--T-TA--TATTGATA--TAT-ATGCAGTAGGGCAA----TCGGTGAG---ACT-TCAGCGATGT-------CTA-ATAAACTGGTAA--GAT----AATTA-G--GCCCGTAAGTT-AA-TAT----A--CGT----CT-GTCT-ATATACT-------CTG----CACTACT--AC--TTTGAT-TT-TGC-----------CA-TGTG-AGTT-ATACATTG--------TT---------AGTATTTG-TGGTTGGATGTA---CTC-GTTAGA------TAGACTACCTT-GG--TATATACTTATG-------C-----CTTC--AGCTAGA-G---CTCCTA-CGGAGGTGC-GACAATG--GATTTTGACGCTA-CG---AG---GT-C-T---G-GAAACTACTG--GGG-TGGGTTGTA-TTTTGGTGAAA-AAG-----------TCCGAAA---AATAGCCGAAAATGGCCCGAA--A-------ACTCAAACT------------------TTTCTG-----------------GTCCTCCGGGTA-GGG-GCGTTCT--------------------------------------------------------------------------------------------------------------------------------------------------------------------------------------------------------------------------------------------------------------------------------------------------</ns2:sequence><ns2:name>MT598435.1_Leishmania_infantum_isolate_ZK47-class38_minicircle_kinetoplast_sequence</ns2:name></ns2:Sequence><ns2:Sequence dsseqid="sq1350" id="sq1349"><ns2:sequence>-----------------------------------------------------------------------------------------------------------------------------------------------------------------------------------------------------------------------------GGGG-TTGGT-GTAAAATAGGGCCGGGTGGAGGGGGGAATTTCG----------GTTCC-TCCCCGGAAATGTACGGGT----------------------------GGGGA--GGCCTTGTTTTGAT--CTGGTT-GGTTAT-TTTGGT-GGT----TTGG---------------AGGCTTGTTGTTGGGA-C-TTGGA-GGC-T-TTTTT-GGGGCTTGCTTAG--TTTGGAGC-TTG--GGGT-GGGTG-TTTAGGCTT---GAT-TTG-AT----G-C-TGGTG-GGT--GTTGG-ATGT----GGA-TG-TTTTGAGCT-TGAATTTG-GTGGA-----TTAACTT-----TATTAACT---TGG-GGTG-------TGGCTCT--A-GGATTTTGGATGAGTTTGCGGG-A--TATCA--AT-GCTCTTGGCTG-G-GGCTT-TGGGGG-ATTGGTTTTA-ACTCC-C-TTCC----TTTGATA--TTA--A----TATTAGTT---ATGCTAAGTG--A------CGAAGG---CCT-CAGGGGTGGTAACCA---TAGTGGACG-ACG---AA----TATAGTTATCTAGGTCTATAGAGCTT--AATTACGGGTA-------TACTGGGAA----AG----GT--TAC----GTGGGGC-TCGGTGATGAGT-AGCT----ATAGTAG--AC---------AT----AG-----TATT-----TG--AT--ATCGTC----------TAT--------AATTGAGA-GTG-A--TAGT-----TT-TATTGA------TTTGCCAGTGTATT--TGTGTTCTAT---------GTA--GATGCT---GTG------------T-TATGTTGA----GGGT-AAATA-TAC-CTG-T-AC---AG---AC-TAG---G-CTGAA-GCTTCTTGA-TGGTACTGG-AGATGGGCAAA-AAT-----------CGCCAAA---AATAGCCAAAAATGGGCCAAA--A-------TTCCAAACT------------------TTTCTG-----------------GTCCTCCGGG----------------------------------------------------------------------------------------------------------------------------------------------------------------------------------------------------------------------------------------------------------------------------------------------------------------</ns2:sequence><ns2:name>MT598436.1_Leishmania_infantum_isolate_LIPA60-class39_minicircle_kinetoplast_sequence</ns2:name></ns2:Sequence><ns2:Sequence dsseqid="sq1352" id="sq1351"><ns2:sequence>-----------------------------------------------------------------------------------------------------------------------------------------------------------------------------------------------------------------------------GGGG-TTGGTGTAAAATAGGGCCGGGTGGAGGGGGGGAATTTCG----------GTTCC-TCCCTGGAAATGTACGGGT----------------------------GGGGA--GGCCTTGTTTTGAT--CTGGTT-GGTTAT-TTTGGT-GGT----TTGG---------------AGGCTTGTTGTTGGGA-C-TTGGA-GGG-CTTTTTT-GGGGCTTGCTTAG--TTTGGAGC-TTG--GGGT-GGGTG-TTTAGGCTT---GAT-TTG-AT----G-C-TGGTG-GGT--GTTGG-ATGT----GGA-TG-TTTTGAGCT-TGAATTTG-GTGGA-----TTAACTT-----TATTAACT---TGG-GGTG-------TGGCTCT--A-GGATTTTGGATGAGTTTGCGGG-A--TATCA--AT-GCTCTTGGCTG-G-GGCTT-TGGGGG-ATTGGTTTTA-ACTCC-C-TTCC----TTTGATA--TTA--A----TATTAGTT---ATGCTAAGTG--A------CGAAGG---TCT-CAGGGGTGGTAACCA---TAGTGGACG-ACG---AA----TATAGTTATCTAGGTCTATAGAGCTT--AATTACGGGTA-------TACTGGGAA----AG----GT--TAC----GTGGGGC-TCGGTGATGAGT-AGCT----ATAGTAG--AC---------AT----AG-----TATT-----TG--AT--ATCGTC----------TAT--------AATTGAGA-GTG-A--TAGT-----TT-TATTGA------TTTGCCAGTGTATT--TGTGTTCTAT---------GTA--GATGCT---GTG------------T-TATGTTGA----GGGT-AAATA-TAC-CTG-T-AC---AG---AC-TAG---G-CTGAA-GCTTCTTGA-TGGTACTGG-AGATGGGCAAA-AAT-----------CGCCAAA---AATAGCCAAAAATGGGCCAAA--A-------TTCCAAACT------------------TTTCTG-----------------GTCCTACGGGTA-GGG-GCG------------------------------------------------------------------------------------------------------------------------------------------------------------------------------------------------------------------------------------------------------------------------------------------------------</ns2:sequence><ns2:name>MT598437.1_Leishmania_infantum_isolate_ZK25-class39_minicircle_kinetoplast_sequence</ns2:name></ns2:Sequence><ns2:Sequence dsseqid="sq1354" id="sq1353"><ns2:sequence>----------------------------------------------------------------------------------------------------------------------------------------------------------------------------------------------------------------------------GGGGG-TTGGTGTAAAATAGGGCCGG-GTGGAGGGGGGAATTTCG----------GTTCC-TCCCTGGAAATGTACGGGT----------------------------GGGGA--GGCCTTGTTTTGAT--CTGGTT-GGTTAT-TTTGGT-GGT----TTGG---------------AGGCTTGTTGTTGGGA-C-TTGGA-GGG-CTTTTTT-GGGGCTTGCTTAG--TTTGGAGC-TTG--GGGT-GGGTG-TTTAGGCTT---GAT-TTG-AT----G-C-TGGTG-GGT--GTTGG-ATGT----GGA-TG-TTTTGAGCT-TGAATTTG-GTGGA-----TTAACTT-----TATTAACT---TGG-GGTG-------TGGCTCT--A-GGATTTTGGATGAGTTTGCGGG-A--TATCA--AT-GCTCTTGGCTG-G-GGCTT-TGGGGG-ATTGGTTTTA-ACTCC-C-TTCC----TTTGATA--TTA--A----TATTAGTT---ATGCTAAGTG--A------CGAAGG---TCT-CAGGGGTGGTAACCA---TAGTGGACG-ACG---AA----TATAGTTATCTAGGTCTATAGAGCTT--AATTACGGGTA-------TACTGGGAA----AG----GT--TAC----GTGGGGC-TCGGTGATGAGT-AGCT----ATAGTAG--AC---------AT----AG-----TATT-----TG--AT--ATCGTC----------TAT--------AATTGAGA-GTG-A--TAGT-----TT-TATTGA------TTTGCCAGTGTATT--TGTGTTCTAT---------GTA--GATGCT---GTG------------T-TATGTTGA----GGGT-AAATA-TAC-CTG-T-AC---AG---AC-TAG---G-CTGAA-GCTTCTTGA-TGGTACTGG-AGATGGGCAAA-AAT-----------CGCCAAA---AATAGCCAAAAATGGGCCAAA--A-------TTCCAAACT------------------TTTCTG-----------------GTCCTCCGGGT---------------------------------------------------------------------------------------------------------------------------------------------------------------------------------------------------------------------------------------------------------------------------------------------------------------</ns2:sequence><ns2:name>MT598438.1_Leishmania_infantum_isolate_ZK5-class39_minicircle_kinetoplast_sequence</ns2:name></ns2:Sequence><ns2:Sequence dsseqid="sq1356" id="sq1355"><ns2:sequence>------------------------------------------------------------------------------------------------------------------------------------------------------------------------------------------------------------------------------GGG-TTGGTGTAAAAT-AGGGCCGGGTGGAGGGGGGAATTTCG----------GTTCC-TCCCTGGAAATGTACGGGT----------------------------GGGGA--GGCCTTGTTTTGAT--CTGGTT-GGTTAT-TTTGGT-GGT----TTGG---------------AGGCTTGTTGTTGGGA-C-TTGGA-GGG-CTTTTT--TGGGCTTGCTTAG--TTTGGAGC-TTG--GGGT-GGGTG-TTTAGGCTT---GAT-TTG-AT----G-C-TGGTG-GGT--GTTGG-ATGT----GGA-TG-TTTTGAGCT-TGAATTTG-GTGGA-----TTAACTT-----TATTAACT---TGG-GGTG-------TGGCTCT--A-GGATTTTGGATGAGTTTGCGGG-A--TATCA--AT-GCTCTTGGCTG-G-GGCTT-TGGGGG-ATTGGTTTTA-ACTCC-C-TTCC----TTTGATA--TTA--A----TATTAGTT---ATGCTAAGTG--A------CGAAGG---TCT-CAGGGGTGGTGACCA---TAGTGGACG-ACG---AA----TATAGTTATCTAGGTCTATAGAGCTT--AATTACGGGTG-------TACTGGGAA----AG----GT--TAC----GTGGGGC-TCGGTGATGAGT-AGCT----ATAGTAG--AC---------AT----AG-----TATT-----TG--AT--ATCGTC----------TAT--------AATTGAGA-GTG-A--TAGT-----TT-TATTGA------TTTGCCAGTGTATT--TGTGTTCTAT---------GTA--GATGCT---GTG------------T-TATGTTGA----GGGT-AAATA-TAC-CTG-T-AC---AG---AC-TAG---G-CTGAA-GCTTCTTGA-TGGTACTGG-AGATGGGCAAA-AAT-----------CGCCAAA---AATAGCCAAAAATGGGCCAAA--A-------TTCCAAACT------------------TTTCTG-----------------GTCCTCCGGGTA--------------------------------------------------------------------------------------------------------------------------------------------------------------------------------------------------------------------------------------------------------------------------------------------------------------</ns2:sequence><ns2:name>MT598439.1_Leishmania_infantum_isolate_LIPA83-class39_minicircle_kinetoplast_sequence</ns2:name></ns2:Sequence><ns2:Sequence dsseqid="sq1358" id="sq1357"><ns2:sequence>-------------------------------------------------------------------------------------------------------------------------------------------------------------------------------------------------------------------------------GG-TTGGTGTAAAATAGGGCC--GGGTGGAGGGGGAATTTCG----------GTTCC-TCCCTGGAAATATACGGGT----------------------------GGGGA--CGCCTTGTTTCGGT--CTGGTT-GGCTAT-TTTGAT-GGT----TTGG---------------AGGCTTGTTGTTGGGG-C-TTGGA-GGG-CTTTTTG-AGGACTTGCTTAG--TTTGAGGC-TTG-GGGGT-GGGTG-TTCAGGCTT---GGT-TTG-GT----A-C-TGGTG-GGT--ATTGG-ATGT----GGA-TG-TTTCGAGCT-TGAATTTG-GTGGA-----TTAACTT-----TTATTAAC-TTGGG-GGTG-------CGGCTCT--A-GGATTTTGGATGGGTGTGTGGG-A--TATCG--AT-GCTCTTGGCTG-G-GC-TT-TGGGGG-ATTGGTTTTA-ACTCC-C-TTCC----TTTGATA--TTA--A----TATTAGTT---ATGCTAAGTG--A------CGAAGG---TCT-CAGGGGAGGTAACCA---TAGTGGACG-ATG---AA----TATAGTTATCTAGGTCTATAGAGCTT--AATTACGAGTA-------TACTGGGAA----AG----GC--TAC----GTGGGGC-CCGGTAATGAGT-AGCT----ATAGTAG--AC---------AT----AG-----TATT-----TG--AT--ATCGTC----------TAT--------AATTGAGG-ATG-A--TAGT-----TT-TATTGA------TTTGCCAGTGTATT--TGTGTTCTAT---------GTA--GATGCT---GTA------------T-TATGTTGA----GGGT-AAATA-TAC-CTG-T-AC---AG---AC-TAG---C-CTGAA-GCTTCTTGA-TGGCACTGG-AGATGGGCAAA-AAT-----------CCCCAAA---AATAGCCAAAAATAGGCCGAA--A-------ATCCAAACT------------------TTTCTG-----------------GTCCTCCGGG----------------------------------------------------------------------------------------------------------------------------------------------------------------------------------------------------------------------------------------------------------------------------------------------------------------</ns2:sequence><ns2:name>MT598440.1_Leishmania_infantum_isolate_ZK28-class39_minicircle_kinetoplast_sequence</ns2:name></ns2:Sequence><ns2:Sequence dsseqid="sq1360" id="sq1359"><ns2:sequence>-----------------------------------------------------------------------------------------------------------------------------------------------------------------------------------------------------------------------------GGGG-TTGGTGTAAAATAGGGCCGG-GTGGAGGGGGGAATTTCG----------GTTCC-TCCCTGGAAATGTACGGGT----------------------------GGGGA--GGCCTTGTTTTGAT--CTGGTT-GGTTAT-TTTGGT-GGT----TTGG---------------AGGCTTGTTGTTGGGA-C-TTGGA-GGG-CTTTTTT-GGGGCTTGCTTAG--TTTGGAGC-TTG--GGGT-GGGTG-TTTAGGCTT---GAT-TTG-AT----G-C-TGGTG-GGT--GTTGG-ATGT----GGA-TG-TTTTGAGCT-TGAATTTG-GTGGA-----TTAACTT-----TATTAACT---TG--GGTG-------TGGCTCT--A-GGATTTTGGATGAGTTTGCGGG-A--TATCA--AT-GCTCTTGGCTG-G-GGCTT-TGGGGG-ATTGGTTTTA-ACTCC-C-TTCC----TTTGATA--TTA--A----TATTAGTT---ATGCTAAGTG--A------CGAAGG---TCT-CAGGGGTGGTAACCA---TAGTGGACG-ACG---AA----TATAGTTATCTAGGTCTATAGAGCTT--AATTACGGGTA-------TACTGGGAA----AG----GT--TAC----GTGGGGC-TCGGTGATGAGT-AGCT----ATAGTAG--AC---------AT----AG-----TATT-----TG--AT--ATCGTC----------TAT--------AATTGAGA-GTG-A--TAGT-----TT-TATTGA------TTTGCCAGTGTATT--TGTGTTCTAT---------GTA--GATGCT---GTG------------T-TATGTTGA----GGGT-AAATA-TAC-CTG-T-AC---AG---AC-TAG---G-CTGAA-GCTTCTTGA-TGGTACTGG-AGATGGGCAAA-AAT-----------CGCCAAA---AATAGCCAAAAATGGGCCAAA--A-------TTCCAAACT------------------TTTCTG-----------------GTCCTCCGGGT---------------------------------------------------------------------------------------------------------------------------------------------------------------------------------------------------------------------------------------------------------------------------------------------------------------</ns2:sequence><ns2:name>MT598441.1_Leishmania_infantum_isolate_ZK43-class39_minicircle_kinetoplast_sequence</ns2:name></ns2:Sequence><ns2:Sequence dsseqid="sq1362" id="sq1361"><ns2:sequence>-----------------------------------------------------------------------------------------------------------------------------------------------------------------------------------------------------------------------------GGGG-TTGGTGTAAAATAGGGCCGG-GTGGAGGGGGGAATTTCG----------GTTCC-TCCCTGGAAATGTACGGGT----------------------------GGGGA--GGCCTTGTTTTGAT--CTGGTT-GGTTAT-TTTGGT-GGT----TTGG---------------AGGCTTGTTGTTGGGA-C-TTGGA-GGG-CTTTTTT-GGGGCTTGCTTAG--TTTGGAGC-TTG--GGGT-GGGTG-TTTAGGCTT---GAT-TTG-AT----G-C-TGGTG-GGT--GTTGG-ATGT----GGA-TG-TTTTGAGCT-TGAATTTG-GTGGA-----TTAACTT-----TATTAACT---TGG-GGTG-------TGGCTCT--A-GGATTTTGGATGAGTTTGCGGG-A--TATCA--AT-GCTCTTGGCTG-G-GGCTT-TGGGGG-ATTGGTTTTA-ACTCC-C-TTCC----TTTGATA--TTA--A----TATTAGTT---ATGCTAAGTG--A------CGAAGG---TCT-CAGGGGTGGTAACCA---TAGTGGACG-ACG---AA----TATAGTTATCTAGGTCTATAGAGCTT--AATTACGGGTA-------TACTGGGAA----AG----GT--TAC----GTGGGGC-TCGGTGATGAGT-AGCT----ATAGTAG--AC---------AT----AG-----TATT-----TG--AT--ATCGTC----------TAT--------AATTGAGA-GTG-A--TAGT-----TT-TATTGA------TTTGCCAGTGTATT--TGTGTTCTAT---------GTA--GATGCT---GTG------------T-TATGTTGA----GGGT-AAATA-TAC-CTG-T-AC---AG---AC-TAG---G-CTGAA-GCTTCTTGA-TGGTACTGG-AGATGGGCAAA-AAT-----------CGCCAAA---AATAGCCAAAAATGGGCCAAA--A-------TTCCAAACT------------------TTTCTG-----------------GTCCTCCGGGTA-AAG-TTTGGGAA-------------------------------------------------------------------------------------------------------------------------------------------------------------------------------------------------------------------------------------------------------------------------------------------------</ns2:sequence><ns2:name>MT598442.1_Leishmania_infantum_isolate_ZK47-class39_minicircle_kinetoplast_sequence</ns2:name></ns2:Sequence><ns2:Sequence dsseqid="sq1364" id="sq1363"><ns2:sequence>----------------------------------------------------------------------------------------------------------------------------------------------------------------------------------------------------------------------------------------------------------TGGGGGTTGGTGTAAAATAGGGCCGG-----------GTGGTCCGGGGAA-TTCGTGG-------------------ATTTTG--GGC-CTGGATCGGG-GAATA-G-ACGGGC-CT------------------------------GACCCTTGGTTTTGGAG-G-TGGCT-GGC-TTTTTA--------CCTCT-G--GGGTG-GC-TTTATTTTG-GGTTTAGATATTGAG----T--TTTCTTTTT----ATGGTT-GGCTAC--TT-GGCTCGAATTG-AG--GGTTGGGCTTGGATACATTGGATTGGATGCGT--------CGTGGGGC-TTGAT-TTTCCCTCG-----GTCG--G-AAATTTTGTTTTTATTTACTAT-A--GTTTGGGGT-GGTGGATGTCT---TGGCG-TACACT-TGGACTCC-A-ATGTG-C-CTAC----AGCTCT---ATA--A----CCCTA-AT---AGAATAAAGG--G--A--ATATCTAG--AAT-AGAGGT-GACCTTTG---TGATAGAT---------AGGGTTAGAATAGTTTATAGCC-GACATCGA--AGC-----CTTT-G---GTGATAAGGCGGG-CG-----G--T-A----GGGATG------G-A-GAATAGAAT----GTGCTAT--CT--ATATGA-CA-CGGTA-----CTAG----CTT-TC----TCTTATG--------T----------AGATTGTA-TCC-A--TTGT-----TT-GGTCTA------ATTTAGGCTATAGA-TTGTGC--TAG--------AGGA--CTGTCG-TGGTATA-C---TGTTTA-CCTAAAGGT-GCAAT----GCCTACG-TCA-T-TA---TG---GG-GTG---G-TTT-TTGGGTGGGGT-ATGCTGGAT-TTTCTGAAAAA-AGT-----------GGCGAAA---AATGGCGGGAAAATGG-GAAT--T-------TCCCAAACT------------------TTTCTG-----------------GTCCTCCGGGTA-GGG----------------------------------------------------------------------------------------------------------------------------------------------------------------------------------------------------------------------------------------------------------------------------------------------------------</ns2:sequence><ns2:name>MT598443.1_Leishmania_infantum_isolate_LIPA60-class4_minicircle_kinetoplast_sequence</ns2:name></ns2:Sequence><ns2:Sequence dsseqid="sq1366" id="sq1365"><ns2:sequence>------------------------------------------------------------------------------------------------------------------------------------------------------------------------------------------------------------------------------------------------------------GGGGTTGGTGTAAAATAGGGCCGG-----------GTGGTCCGGGGAA-TTCGTGG-------------------ATTTTG--GGC-CTGGATCGGG-GAATA-G-ACGGGT-CT------------------------------GACCCTTGGTTTTGGAG-G-TGGCT-GGC-TTTTTA--------CCTCT-G--GGGTG-GC-TTTATTTTG-GGTTTAGATATTGAG----T--TTTCTTTTT----ATGGTT-GGCTAC--TT-GGCTCGAATTG-AG--GGTTGGGCTTGGATACATTGGATTGGATGCGT--------CGTGGGGC-TTGAT-TTTCCCTCG-----GTCG--G-AAATTTTGTTTTTATTTACTAT-A--GTTTGGGGT-GGTGGATGTCT---TGGCG-TACACT-TGGACTCC-A-ATGTG-C-CTAC----AGCTCT---ATA--A----CCCTA-AT---AGAATAAAGG--G--A--ATATCTAG--AAT-AGAGGT-GACCTTTG---TGATAGAT---------AGGGTTAGAATAGTTTATAGCC-GACATCGA--AGC-----CTTT-G---GTGATAAGGCGGG-CG-----G--T-A----GGGGTG------G-A-GAATAGAAT----GTGCTAT--CT--ATATGA-CA-CGGTA-----CTAG----CTT-TC----TCTTATG--------T----------AGATTGTA-TCC-A--TTGT-----TT-GGTCTA------ATTTAGACTATAGA-TTGTGC--TAG--------AGGA--CTGTCG-TGGTATA-C---TGTTTA-CCTAAAGGT-GCAAT----GCCTACG-TCA-T-TA---TG---GG-GTG---G-TTT-TTGGGTGGGGT-ATGCTGGAT-TTTCTGAAAAA-AGT-----------GGCGAAA---AATGGCGGGAAAATGGGGAAT--T-------TCCCAAACT------------------TTTCTG-----------------GTCCTCCGGGTA-GGG-G--------------------------------------------------------------------------------------------------------------------------------------------------------------------------------------------------------------------------------------------------------------------------------------------------------</ns2:sequence><ns2:name>MT598444.1_Leishmania_infantum_isolate_LIPA83-class4_minicircle_kinetoplast_sequence</ns2:name></ns2:Sequence><ns2:Sequence dsseqid="sq1368" id="sq1367"><ns2:sequence>------------------------------------------------------------------------------------------------------------------------------------------------------------------------------------------------------------------------------------------------------------GGGGTTGGTGTAAAATAGGGCCGG-----------GTGGTTCGGGGAA-TTCGTGG-------------------ATTTTG--GGC-CTGGATCGGG-GAATA-G-ACGGGC-CT------------------------------GACCCTTGGTTTTGGAG-G-TGGCT-GGC-TTTTTA--------CCTCT-G--GGGTG-GC-TTTATTTTG-GGTTTAGATATTGAG----T--TTTCTTTTT----ATGGTT-GGCTAC--TT-GGCTCGAATTG-AG--GGTTGGGCTTGGATACATTGGATTGGATGCGT--------CGTGGGGC-TTGAT-TTTCCCTCG-----GTCG--G-AAATTTTGTTTTTATTTACTAT-A--GTTTGGGGT-GGTGGATGTCT---TGGCG-TACACT-TGGACTCC-A-ATGTG-C-CTAC----AGCTCT---ATA--A----CCCTA-AT---AGAATAAAGG--G--A--ATATCTAG--AAT-AGAGGT-GACCTTTG---TGATAGAT---------AGGGTTAGAATAGTTTATAGCC-GACATCGA--AGC-----CTTT-G---GTGATAAGGCGGG-CG-----G--T-A----GGGATG------G-A-GAATAGAAT----GTGCTAT--CT--ATATGA-CA-CGGTA-----CTAG----CTT-TC----TCTTATG--------T----------AGATTGTA-TCC-A--TTGT-----TT-GGTCTA------ATTTAGGCTATAGA-TTGTGC--TAG--------AGGA--CTGTCG-TGGTATA-C---TGTTTA-CCTAAAGGT-GCAAT----GCCTACG-TCA-T-TA---TG---GG-GTG---G-TTT-TTGGGTGGGGT-ATGCTGGAT-TTTCTGAAAAA-AGT-----------GGCGAAA---AATGGCGGGAAAATGG-GAAT--T-------TCCCAAACT------------------TTTCTG-----------------GTCCTCCGGGTA-GGG-G--------------------------------------------------------------------------------------------------------------------------------------------------------------------------------------------------------------------------------------------------------------------------------------------------------</ns2:sequence><ns2:name>MT598445.1_Leishmania_infantum_isolate_ZK25-class4_minicircle_kinetoplast_sequence</ns2:name></ns2:Sequence><ns2:Sequence dsseqid="sq1370" id="sq1369"><ns2:sequence>----------------------------------------------------------------------------------------------------------------------------------------------------------------------------------------------------------------------------------------------------------TGGGGGTTGGTGTAAAATAGGGCCGG-----------GTGGTCCGGGGAA-TTCGTGG-------------------ATTTTG--GGC-CTGGATCGGG-GAATA-G-ACGGGT-CT------------------------------GACCCTTGGTTTTGGAG-G-TGGCT-GGC-TTTTTA--------CCTCT-G--GGGTG-GC-TTTATTTTG-GGTTTAGATATTGAG----T--TTTCTTTTT----ATGGTT-GGCTAC--TT-GGCTCGAATTG-AG--GGTTGGGCTTGGATACATTGGATTGGATGCGT--------CGTGGGGC-TTGAT-TTTCCCTCG-----GTCG--G-AAATTTTGTTTTTATTTACTAT-A--GTTTGGGGT-GGTGGATGTCT---TGGCG-TACACT-TGGACTCC-A-ATGTG-C-CTAC----AGCTCT---ATA--A----CCCTA-AT---AGAATAAAGG--G--A--ATATCTAG--AAT-AGAGGT-GACCTTTG---TGATAGAT---------AGGGTTAGAATAGTTTATAGCC-GACATCGA--AGC-----CTTT-G---GTGATAAGGCGGG-CG-----G--T-A----GGGATG------G-A-GAATAGAAT----GTGCTAT--CT--ATATGA-CA-CGGTA-----CTAG----CTT-TC----TCTTATG--------T----------AGATTGTA-TCC-A--TTGT-----TT-GGTCTA------ATTTAGGCTATAGA-TTGTGC--TAG--------AGGA--CTGTCG-TGGTATA-C---TGTTTA-CCTAAAGGT-GCAAT----GCCTACG-TCA-T-TA---TG---GG-GTG---G-TTTTTTGGGTGGGGT-ATGCTGGAT-TTTCTGAAAAA-AGT-----------GGCGAAA---AATGGCGGGAAAATGGGGAAT--T-------TCCCAAACT------------------TTTCTG-----------------GTCCTCCGGGTA-GGG-G--------------------------------------------------------------------------------------------------------------------------------------------------------------------------------------------------------------------------------------------------------------------------------------------------------</ns2:sequence><ns2:name>MT598446.1_Leishmania_infantum_isolate_ZK43-class4_minicircle_kinetoplast_sequence</ns2:name></ns2:Sequence><ns2:Sequence dsseqid="sq1372" id="sq1371"><ns2:sequence>----------------------------------------------------------------------------------------------------------------------------------------------------------------------------------------------------------------------------------------------------------------------------------GG-----------GTGGTTCGGGGAA-TTCGTGG-------------------ATTTTG--GGC-CTGGATCGGG-GAATA-G-ACGGGC-CT------------------------------GACCCTTGGTTTTGGAG-G-TGGCT-GGC-TTTTTA--------CCTCT-G--GGGTG-GC-TTTATTTTG-GGTTTAGATATTGAG----T--TTTCTTTTT----ATGGTT-GGCTAC--TT-GGCTCGAATTG-AG--GGTTGGGCTTGGATACATTGGATTGGATGCGT--------CGTGGGGC-TTGAT-TTTCCCTCG-----GTCG--G-AAATTTTGTTTTTATTTACTAT-A--GTTTGGGGT-GGTGGATGTCT---TGGCG-TACACT-TGGACTCC-A-ATGTG-C-CTAC----AGCTCT---ATA--A----CCCTA-AT---AGAATAAAGG--G--A--ATATCTAG--AAT-AGAGGT-GACCTTTG---TGATAGAT---------AGGGTTAGAATAGTTTATAGCC-GACATCGA--AGC-----CTTT-G---GTGATAAGGCGGG-CG-----G--T-A----GGGATG------G-A-GAATAGAAT----GTGCTAT--CT--ATATGA-CA-CGGTA-----CTAG----CTT-TC----TCTTATG--------T----------AGATTGTA-TCC-A--TTGT-----TT-GGTCTA------ATTTAGGCTATAGA-TTGTGC--TAG--------AGGA--CTGTCG-TGGTATA-C---TGTTTA-CCTAAAGGT-GCAAT----GCCTACG-TCA-T-TA---TG---GG-GTG---G-TTT-TTGGGTGGGGT-ATGCTGGAT-TTTCTGAAAAA-AGT-----------GGCGAAA---AATGGCGGGAAAATGG-GAAT--T-------TCCCAAACT------------------TTTCTG-----------------GTCCTCCGGGTA-GGG-G--------------------------------------------------------------------------------------------------------------------------------------------------------------------------------------------------------------------------------------------------------------------------------------------------------</ns2:sequence><ns2:name>MT598447.1_Leishmania_infantum_isolate_ZK47-class4_minicircle_kinetoplast_sequence</ns2:name></ns2:Sequence><ns2:Sequence dsseqid="sq1374" id="sq1373"><ns2:sequence>-------------------------------------------------------------------------------------------------------------------------------------------------------------------------------------------------------------------------------GG-TTGGTGTAAAATAGGGCCGGGTG---GGGAGGGGATTTC-------------------GCTAGGTCGAGCTGGG-ACCATGG-------------------GTCTGG--AGGCTTGTTTTTTG-GGGTG-G-CTGGAA-TTCCTC-TTT----AATT-TT-GGACTTTAA-TTGCTGTGCTTTTGCTG-G-TGTGT-TGT-TTGTGG-----G--CTGC--A--GTTTG-GA-TG--G-GTT-GCTGGTGCGGTTGGCG-CGA--TTGGGTGTT-G-GTGACAT-GTTTTG-----TGTTTTTT-----G--TT-GTGGTGTGG-GTATGGGTGAC-GTTTGATATT-----TATGGTTT-TGGGT-GTTGAAGGTG-GTGGTGGTTGTTGGTAGAATGTTGTTTGGATAA-C--GTTGGT-TG-GGTATGTGA---------T--TG-GA-TACGATTG-G-GGCTG-C-TTTC----TTTAATA--TTT--A----TATATATT---GGACTTATTT--T-GC---TAATGT---TTT-AACATA--TTA-------TAGACACGG-GGT---GACTGGTAGGAGT--ATGG-GTA-GCCAGTGT--AAAG---CCTCG-T--GTAGATATTTTAGG-TGTCC--G--GCT----AGGGT-------ATAGCTA---GAT----AACCTAT--AA--GCTGGT-CA-TTACA-----CCGA-----TA-GTAT-ATGCTTTT--------T----------CGTTCAT--TTT-A--TTTT----ACT-TTTGTG------TTAAGTGATAT-AG--TGCGTGGAT----------GTA--CTTTAT-AACTAAA-G------TGT-ACTGCATA----TGCC---TGCTGCT-GGA-C-CT---AG---GG-TAG---G-TGTAG-TTGCGGAAA-TTGTGGCTA-AAATGGTCAGA-AAA-----------TCCGGAA---AATTCCTAAAAATGGGGCAAA--A-------TCCCAAACT------------------TTTCTG-----------------GTCCTCCGGGTA-GG-----------------------------------------------------------------------------------------------------------------------------------------------------------------------------------------------------------------------------------------------------------------------------------------------------------</ns2:sequence><ns2:name>MT598448.1_Leishmania_infantum_isolate_LIPA60-class40_minicircle_kinetoplast_sequence</ns2:name></ns2:Sequence><ns2:Sequence dsseqid="sq1376" id="sq1375"><ns2:sequence>-------------------------------------------------------------------------------------------------------------------------------------------------------------------------------------------------------------------------------GG-TTGGTGTAAAATAGGGCCGGGTG---GGGAGGGGATTTC-------------------GCTAGGTCGAGCTGGA-ACCATGG-------------------GTCTGG--AGGCTTGTTTTTTG-GGGTG-G-CTGGAA-TTCCTC-TTT----AATT-TT-GGACTTTAA-TTGCTGTGCTTTTGCTG-G-TGTGT-TGT-TTGTGG-----G--CTGC--A--GTTTG-GA-TG--GGGTT-GCTGGTGCGGTTGACG-CGA--TTGGGTGTT-G-GTGACAT-GTTTTG-----TGTT-TTT-----G--TT-GTGGTGTGG-GTATGGGTGAC-GTTTGATATT-----TATGGTTT-TGGGT-GTTGAAGGTG-GTGGTGGTTGTTGGTAGAATGTTGTTTGGATAA-C--GTTGGT-TG-GGTATGTGA---------T--TG-GA-TACGATTG-G-GGCTG-C-TTTC----TTTAATA--TTT--A----TATATATT---GGACTTATTT--T-GC---TAATGT---TTT-AACATA--TTA-------TAGACACGG-GGT---GACTGGTAGGAGT--ATGG-GTA-GCCAGTGT--AAAG---CCTCG-T--GTAGATATTTTAGG-TGTCC--G--GCT----AGGGT-------ATAGCTA---GAT----AACCTAT--AA--GCTGGT-CA-TTACA-----CCGA-----TA-GTAT-ATGCTTTT--------T----------CGTTCAT--TTT-A--TTTT----ACT-TTTGTG------TTAAGTGATAT-AG--TGCGTGGAT----------GTA--CTTTAT-AACTAAA-G------TGT-ACTGCATA----TGCC---TGCTGCT-GGA-C-CT---AG---GG-TAG---G-TGTAG-TTGCGGAAA-TTGTGGCTA-AAATGGTCAGA-AAA-----------TCCGGAA---AATTCCTAAAAATGGGGCAAA--A-------TCCCAAACT------------------TTTCTG-----------------GTCCTCCGGGTA-GGG-G--------------------------------------------------------------------------------------------------------------------------------------------------------------------------------------------------------------------------------------------------------------------------------------------------------</ns2:sequence><ns2:name>MT598449.1_Leishmania_infantum_isolate_LIPA83-class40_minicircle_kinetoplast_sequence</ns2:name></ns2:Sequence><ns2:Sequence dsseqid="sq1378" id="sq1377"><ns2:sequence>-------------------------------------------------------------------------------------------------------------------------------------------------------------------------------------------------------------------------------GG-TTGGTGTAAAATAGGGCCGTGTG---GGGAGGGGATTTC-------------------GCTAGGTCGAGCTGGA-ACCATGG-------------------GTCTGG--AGGCTTGTTTTTTG-GGGTG-G-CTGGAA-TTCCTC-TTT----AATT-TT-GGACTTTAA-TTGCTGTGCTTTTGCTG-G-TGTGT-TGT-TTGTGG-----G--CTGC--A--GTTTG-GA-TG--G-GTT-GCTGGTGCGGTTGGCG-CGA--TTGGGTGTT-G-GTGACAT-GTTTTG-----TGTTTTTT-----G--TT-GTGGTGTGG-GTATGGGTGAC-GTTTGATATT-----TATGGTTT-TGGGT-GTTGAAGGTG-GTGGTGGTTGTTGGTAGAATGTTGTTTGGATAA-C--GTTGGT-TG-GGTATGTGA---------T--TG-GA-TACGATTG-G-GGCTG-C-TTTC----TTTAATA--TTT--A----TATATATT---GGACTTATTT--T-GC---TAATGT---TTT-AACATA--TTA-------TAGACACGG-GGT---GACTGGTAGGAGT--ATGG-GTA-GCCAGTGT--AAAG---CCTCG-T--GTAGATATTTTAGG-TGTCC--G--GCT----AGGGT-------ATAGCTA---GAT----AACCTAT--AA--GCTGGT-CA-TTACA-----CCGA-----TA-GTAT-ATGCTTTT--------T----------CGTTCAT--TTT-A--TTTT----ACT-TTTGTG------TTAAGTGATAT-AG--TGCGTGGAT----------GTA--CTTTAT-AACTAAA-G------TGT-ACTGCATA----TGCC---TGCTGCT-GGA-C-CT---AG---GG-TAG---G-TGTAG-TTGCGGAAA-TTGTGGCTA-AAATGGTCAGA-AAA-----------TCCGGAA---AATTCCTAAAAATGGGGCAAA--A-------TCCCAAACT------------------TTTCTG-----------------GTCCTCCGGGTA-GGG-G--------------------------------------------------------------------------------------------------------------------------------------------------------------------------------------------------------------------------------------------------------------------------------------------------------</ns2:sequence><ns2:name>MT598450.1_Leishmania_infantum_isolate_ZK25-class40_minicircle_kinetoplast_sequence</ns2:name></ns2:Sequence><ns2:Sequence dsseqid="sq1380" id="sq1379"><ns2:sequence>-------------------------------------------------------------------------------------------------------------------------------------------------------------------------------------------------------CGGCTCCGAGGCG-GG-AAGCTGGGG-GTTGGTGTAAATAGGGCCGGGTG---GGGAGGGGATTTC-------------------GCTAGGTCGAGCTGAA-ACCATGG-------------------GTCTGG--AGGCTTGTTTT-TG-GGGTG-G-CTGGAA-TTTCTC-TTT----AATT-TT-GGACTTTAA-TTGCTGTGTTTTTGCTG-G-TGTTT-TGT-TTGTGG-----G--CTGC--A--GTTTG-GG-TG--GGGTT-GCTGGTATGGTTGGCG-TGA--TTGGATGTT-G-GTGATAT-GTTTTG-----TGTTT-TT-----G--TT-GTGGTGTGA-GCATGGGTGAC-GTTTGATATT-----TATGGTTT-TGGAT-GTTGAAGGTG-GTGGTGGTTGTTGGTAGAATGTTGTTTGGATGA-C--GTTGGT-TG-GGTGTGTGA---------T--TGGGA-TGTGATTG-G-GGCTG-C-TTTC----TTTAATA--TTT--A----TATATATT---GGGCTTATTT--T-GC---TAATGT---TTT-AACATA--TTA-------TAGACACGG-GGT---AACTGGTAGGAGT--ATGG-GTG-GCCAGTGT--AAAG---CCTCG-T--GTAGATATTTTAGG-TGTCC--G--GCT----AGGGT-------ATAGCTA---GAT----AACCTAT--AA--GCTGGT-CA-TTACA-----CCGA-----TA-GTAT-ATGCTTTT--------T----------CGTTCAT--TTT-A--TTTT----ACT-TTTGTG------TTAAGTGATAT-AG--TGCGTGGAT----------GTA--CTTTAT-AACTAAA-G------TGT-ACTACATA----TGCC---TGCTGCT-GGA-C-CT---AG---GG-TAG---G-TGTAG-TTGTGGAAA-TTATGGCTA-AAATGGTCAGA-AAA-----------TCCGGAA---AATTCCTAAAAATGGGGCAAA--A-------TCCCAAACT------------------TTTCTG-----------------GTCCTCCGGGTA-GGG----------------------------------------------------------------------------------------------------------------------------------------------------------------------------------------------------------------------------------------------------------------------------------------------------------</ns2:sequence><ns2:name>MT598451.1_Leishmania_infantum_isolate_ZK28-class40_minicircle_kinetoplast_sequence</ns2:name></ns2:Sequence><ns2:Sequence dsseqid="sq1382" id="sq1381"><ns2:sequence>-------------------------------------------------------------------------------------------------------------------------------------------------------------------------------------------------------------------------------GG-TTGGTGTAAAATAGGGCCGGGTG---GGGAGGGGATTTC-------------------GCTAGGTCGAGCTGGA-ACCATG--------------------GTCTGG--AGGCTTGTTTTTTG-GGGTG-G-CTGGAA-TTCCTC-TTT----AATT-TT-GGACTTTAA-TTGCTGTGCTTTTGCTG-G-TGTGT-TGT-TTGTGG-----G--CTGC--A--GTTTG-GA-TG--GGGTT-GCTGGTGCGGTTGGCG-CGA--TTGGGTGTT-G-GTGACAT-GTTTTG-----TGTT-TTT-----G--TT-GTGGTGTGG-GTATGGGTGAC-GTTTGATATT-----TATGGTTT-TGGGT-GTTGAAGGTG-GTGGTGGTTGTTGGTAGAATGTTGTTTGGATAA-C--GTTGGT-TG-GGTATGTGA---------T--TG-GA-TACGATTG-G-GGCTG-C-TTTC----TTTAATA--TTT--A----TATATATT---GGACTTATTT--T-GC---TAATGT---TTT-AACATA--TTA-------TAGACACGG-GGT---GACTGGTAGGAGT--ATGG-GTA-GCCAGTGT--AAAG---CCTCG-T--GTAGATATTTTAGG-TGTCC--G--GCT----AGGGT-------ATAGCTA---GAT----AACCTAT--AA--GCTGGT-CA-TTACA-----CCGA-----TA-GTAT-ATGCTTTT--------T----------CGTTCAT--TTT-A--TTTT----ACT-TTTGTG------TTAAGTGATAT-AG--TGCGTGGAT----------GTA--CTTTAT-AACTAAA-G------TGT-ACTGCATA----TGCC---TGCTGCT-GGA-C-CT---AG---GG-TAG---G-TGTAG-TTGCGGAAA-TTGTGGCTA-AAATGGTCAGA-AAA-----------TCCGGAA---AATTCCTAAAAATGGGGCAAA--A-------TTCCAAACT------------------TTTCTG-----------------GTCCTCCGGGTA-GG-----------------------------------------------------------------------------------------------------------------------------------------------------------------------------------------------------------------------------------------------------------------------------------------------------------</ns2:sequence><ns2:name>MT598452.1_Leishmania_infantum_isolate_ZK43-class40_minicircle_kinetoplast_sequence</ns2:name></ns2:Sequence><ns2:Sequence dsseqid="sq1384" id="sq1383"><ns2:sequence>--------------------------------------------------------------------------------------------------------------------------------------------------------------------------------------------------------------------------CTGGGGG-TTGGTGTAAAATAGGGCCGGGTG---GGGAGGGGATTTC-------------------GCTAGGTCGAGCTGGA-ACCATGG-------------------GTCTGG--AGGCTTGTTTTTTG-GGGTG-G-CTGGAA-TTCCTC-TTT----AATT-TT-GGACTTTAA-TTGCTGTGCTTTTGCTG-G-TGTGT-TGT-TTGTGG-----G--CTGC--A--GTTTG-GG-TG--GGGTT-GCTGGTGCGGTTGGCG-CGA--TTG-GTGTT-G-GTGACAT-GTTTTG-----TGTT-TTT-----G--TT-GTGGTGTGG-GTATGGGTGAC-GTTTGATATT-----TATGGTTT-TGGGT-GTTGAAGGTG-GTGGTGGTTGTTGGTAGAATGTTGTTTGGATAA-C--GTTGGT-TG-GGTATGTGA---------T--TG-GG-TACGATTG-G-GGCTG-C-TTTC----TTTAATA--TTT--A----TATATATT---GGACTTATTT--T-GC---TAATGT---TTT-AACATA--TTA-------TAGACACGG-GGT---GACTGGTAGGAGT--ATGG-GTA-GCCAGTGT--AAAG---CCTCG-T--GTAGATATTTTAGG-TGTCC--G--GCT----AGGGT-------ATAGCTA---GAT----AACCTAT--AA--GCTGGT-CA-TTACA-----CCGA-----TA-GTAT-ATGCTTTT--------T----------CGTTCAT--TTT-A--TTTT----ACT-TTTGTG------TTAAGTGATAT-AG--TGCGTGGAT----------GTA--CTTTAT-AACTAAA-G------TGT-ACTGCATA----TGCC---TGCTGCT-GGA-C-CT---AG---GG-TAG---G-TGTAG-TTGCGGAAA-TTGTGGCTA-AAATGGTCAGA-AAA-----------TCCGGAA---AATTCCTAAAAATGGGGCAAA--A-------TCCCAAACT------------------TTTCTG-----------------GTCCTCCGGGTA-GGG----------------------------------------------------------------------------------------------------------------------------------------------------------------------------------------------------------------------------------------------------------------------------------------------------------</ns2:sequence><ns2:name>MT598453.1_Leishmania_infantum_isolate_ZK5-class40_minicircle_kinetoplast_sequence</ns2:name></ns2:Sequence><ns2:Sequence dsseqid="sq1386" id="sq1385"><ns2:sequence>-------------------------------------------------------------------------------------------------------------------------------------------------------------------------------------------------------------------------ACTGGGGG-TTGGTGTAAAATAGGGCCGTGTG---GGGAGGGGATTTC-------------------GCTAGGTCGAGCTGGA-ACCATGG-------------------GTCTGG--AGGCTTGTTTTTTG-GGGTG-G-CTGGAA-TTCCTC-TTT----AATT-TT-GGACTTTAA-TTGCTGTGCTTTTGCTG-G-TGTGT-TGT-TTGTGG-----G--CTGC--A--GTTTG-GA-TG--G-GTT-GCTGGTGCGGTTGGCG-CGA--TTGGGTGTT-G-GTGACAT-GTTTTG-----TGTTT-TT-----G--TT-GTGGTGTGG-GTATGGGTGAC-GTTTGATATT-----TATGGTTT-TGGGT-GTTGAAGGTG-GTGGTGGTTGTTGGTAGAATGTTGTTTGGATAA-C--GTTGGT-TG-GGTATGTGA---------T--TG-GA-TACGATTG-G-GGCTG-C-TTTC----TTTAATA--TTT--A----TATATATT---GGACTTATTT--T-GC---TAATGT---TTT-AACATA--TTA-------TAGACACGG-GGT---GACTGGTAGGAGT--ATGG-GTA-GCCAGTGT--AAAG---CCTCG-T--GTAGATATTTTAGG-TGTCC--G--GCT----AGGGT-------ATAGCTA---GAT----AACCTAT--AA--GCTGGT-CA-TTACA-----CCGA-----TA-GTAT-ATGCTTTT--------T----------CGTTCAT--TTT-A--TTTT----ACT-TTTGTG------TTAAGTGATAT-AG--TGCGTGGAT----------GTA--CTTTAT-AACTAAA-G------TGT-ACTGCATA----TGCC---TGCTGCT-GGA-C-CT---AG---GG-TAG---G-TGTAG-TTGCGGAAA-TTGTGGCTA-AAATGGTCAGA-AAA-----------TCCGGAA---AATTCCTAAAAATGGGGCAAA--A-------TCCCAAACT------------------TTTCTG-----------------GTCCTCCGGGTA-GGG----------------------------------------------------------------------------------------------------------------------------------------------------------------------------------------------------------------------------------------------------------------------------------------------------------</ns2:sequence><ns2:name>MT598454.1_Leishmania_infantum_isolate_ZK47-class40_minicircle_kinetoplast_sequence</ns2:name></ns2:Sequence><ns2:Sequence dsseqid="sq1388" id="sq1387"><ns2:sequence>-----------------------------------------------------------------------------------------------------------------------------------------------------------------------------------------------------------------------------GGGG-TTGGTGTAAAATAGGGCCGGGTGGTGGCTGGAATTGGGCTT-----------CCCTGGGCTGGAGTGGGCTGAA-ACCTGGG-------------------TCC----GGGGGCTTGAATTCT--G----G-CTGGCG-TTTGTG-GGT----GGATTTT-AGTGGGTTTCTGAAGTTGTTGTAGG-----------------------------TGTT-----TTGGG-AC-TG--GCGTT-TTGGT-GTTGGGTA--------GTGGGCTTG-G-GGAATTT-GTTTGG-----TTCTTGC---------CTGG-GCATTGGCTTG-TTCAGGC--GTTCCGC-------ATTGGTGG-TGGTA-GCTG---CT--TCGGTGG--TGGCGTTAGGCGT--GGTGACGTT-A---------GG-GCTTGGGATTG-G-CCCTC-TCGAGT-TGGGTTTTAA-TCGTT-A-AAGA----TTTTGTTA-TTT--A----ATATA--T---ATATTAAAAC--A-AT--TGTAATCC--GAT-AGAGGGGTGAC-GC----TAAGTCTC---A----TAGTGGTATAGT----TAGTTTA-TAGGGCAT--TACCTTTAGGTA-G----GTA--GGTATAG-AGTCG--T--AAG----A--GTCT-AGATACACCGT--TAAT----GTCATCT--AT--AATATA-TC-GTACG-----CTTC-----TA-TAT--GTGTTCTC--------T----------ATGTTGT---G--C--TACT-----AT-GGTCTA------TGT--GATCGTATT--TTGATATTAGTC--T--GTGTT--GTACGT-AC-TGCT-A-----GCTT----ACTAAA--TTGC----TGTAGA--CGC-T-AA---AA---TG-GGC---C-TAACG-GTTGCTGAG-CACGGCGGA-ATTCCTGAAAT-TTG----------GCCAA-AA---ATGAGCGGAAATGTGGCAAAA--A-------TCCCAAACT------------------TTTCTG-----------------GTCCTCCGGGTA-GGG----------------------------------------------------------------------------------------------------------------------------------------------------------------------------------------------------------------------------------------------------------------------------------------------------------</ns2:sequence><ns2:name>MT598455.1_Leishmania_infantum_isolate_LIPA60-class41_minicircle_kinetoplast_sequence</ns2:name></ns2:Sequence><ns2:Sequence dsseqid="sq1390" id="sq1389"><ns2:sequence>----------------------------------------------------------------------------------------------------------------------------------------------------------------------------------------------------------------------------------TTGGTGTAAAATAGGGCCGGGTGGTGGCTGGAATTGGGCTT-----------CCCTGGGCTGGAGTGGGCTGAA-ACCTGGG-------------------TCC----GGGGGCTTGAATTCT--G----G-CTGGCG-TTTGTG-GGT----GGATTTT-AGTGGGTTTCTGAAGTTGTTGTAGG-----------------------------TGTT-----TTGGG-AC-TG--GCGTT-TTGGT-GTTGGGTA--------GTGGGCTTG-G-GGAATTT-GTTTGG-----TTCTTGC---------CTGG-GCATTGGCTTG-TTCAGGC--GTTCCGC-------ATTGGTGG-TGGTA-GCTG---CT--TCGGTGG--TGGCGTTAGGCGT--GGTGACGTT-A---------GG-GCTTGGGGTTG-G-CCCTC-TCGAGT-TGGGTTTTAA-TCGTT-A-AAGA----TTTTGTTA-TTT--A----ATATA--T---ATATTAAAGC--A-AT--TGTAATCC--GAT-AGAGGGGTGAC-GC----TAAGTCTC---A----TAGTGGTATAGT----TAGTTTA-TAGGGCAT--TACCTTTAGGTA-G----GTA--GGTATAG-AGTCG--T--AAG----A--GTCT-AGATACACCGT--TAAT----GTCATCT--AT--AATATA-TC-GTACG-----CTTC-----TA-TAT--GTGTTCTC--------T----------ATGTTGT---G--C--TACT-----AT-GGTCTA------TGT--GATCGTATT--TTGATATTAGTC--T--GTGTT--GTACGT-AC-TGCT-A-----GCTT----ACTAAA--TTGC----TGTAGA--CGC-T-AA---AA---TG-GGC---C-TAACG-GTTGCTGGG-CACGGCGGA-ATTCCTGAAAT-TTG----------GCCAA-AA---ATGAGCGAAAATGTGGCAAAA--A-------TCCCAAACT------------------TTTCTG-----------------GTCCTCCGGGTA-GG-----------------------------------------------------------------------------------------------------------------------------------------------------------------------------------------------------------------------------------------------------------------------------------------------------------</ns2:sequence><ns2:name>MT598456.1_Leishmania_infantum_isolate_ZK43-class41_minicircle_kinetoplast_sequence</ns2:name></ns2:Sequence><ns2:Sequence dsseqid="sq1392" id="sq1391"><ns2:sequence>------------------------------------------------------------------------------------------------------------------------------------------------------------------------------------------------------------------------------GGG-TTGGTGTAAAATAGGGCCGGGTGGTGGCTGGAATTGGGCTT-----------CCCTGGGCTGGAGTGGGCTGAA-ACCTGGG-------------------TCC----GGGGGCTTGAATTCT--G----G-CTGGCG-TTTGTG-GGT----GGATTTT-AGTGGGTTTCTGAAGTTGTTGTAGG-----------------------------TGTT-----TTGGG-AC-TG--GCGTT-TTGGT-GTTGGGTA--------GTGGGCTTG-G-GGAATTT-GTTTGG-----TTCTTGC---------CTGG-GCATTGGCTTG-TTCAGGC--GTTCCGC-------ATTGGTGG-TGGTA-GCTG---CT--TCGGTGG--TGGCGTTAGGCGT--GGTGACGTT-A---------GG-GCTTGGGGTTG-G-CCCTC-TCGAGT-TGGGTTTTAA-TCGTT-A-AAGA----TTTTGTTA-TTT--A----ATATA--T---ATATTAAAGC--A-AT--TGTAATCC--GAT-AGAGGGGTGAC-GC----TAAGTCTC---A----TAGTGGTATAGT----TAGTTTA-TAGGGCAT--TACCTTTAGGTA-G----GTA--GGTATAG-AGTCG--T--AAG----A--GTCT-AGATACACCGT--TAAT----GTCATCT--AT--AATATA-TC-GTACG-----CTTC-----TA-TAT--GTGTTCTC--------T----------ATGTTGT---G--C--TACT-----AT-GGTCTA------TGT--GATCGTATT--TTGATATTAGTC--T--GTGTT--GTACGT-AC-TGCT-A-----GCTT----ACTAAA--TTGC----TGTAGA--CGC-T-AA---AA---TG-GAC---C-TAACG-GTTGCTGGG-CACGGCGGA-ATTCCTGAAAT-TTG----------GCCAAAAA---ATGAGCGGAAATGTGGCAAAA--A-------TCCCAAACT------------------TTTCTG-----------------GTCCTCCGGGTA-GGG-G--------------------------------------------------------------------------------------------------------------------------------------------------------------------------------------------------------------------------------------------------------------------------------------------------------</ns2:sequence><ns2:name>MT598457.1_Leishmania_infantum_isolate_ZK47-class41_minicircle_kinetoplast_sequence</ns2:name></ns2:Sequence><ns2:Sequence dsseqid="sq1394" id="sq1393"><ns2:sequence>------------------------------------------------------------------------------------------------------------------------------------------------------------------------------------------------------------------------------GGG-TTGGTGTAAAATAGGGCCGGGTGGTGGCTGGAATTGGGCTC----------TCCCTGGGCTGGAGTGGGCTGAA-ACACTGG-------------------GT--CCGGGGGCTTGAATTCTG--G----C-TGGGCG-TTTGTG-GGT----GGATTTT-AGTGGGTTTCTGAAGTTGTTGTAGG-----------------------------TGTT-----TTGGG-AC-TG--GCGTT-TTGGT-GTTGGGTA--------GTGGGCTTG-G-GGAATTT-GTTTGG-----TTCTTGC---------CTGG-GTATTGGCTTG-TTCAGGC--GTTCTGC-------ATTGGTGG-T-GTA-GCTG---CT--TCGGTGG--TGGCGTTAGGCGT--GGTGACGTT-A---------GG-GCTTGGGGTTG-G-CCCTC-TCGAGT-TGGGTTTTAA-TCGTT-A-AAGA----TTTTGTTA-TTT--A----ATATA--T---ATATTAAAGC--A-AT--TGTAATCC--GAT-AGAGGGGTGAC-GC----TAAGTCTC---A----TAGTGGTATAGT----TAGTTTA-TAGGGCAT--TACCTTTAGGTA-G----GTA--GATATAG-AGTCG--T--AAG----A--GTCT-AGATACACCGT--TAAT----GTCATCT--AT--AATATA-TC-GTACG-----CTTC-----TA-TAT--GTGTTCTC--------T----------ATGTTGT---G--C--TACT-----AT-GGTCTA------TGT--GGTCGTATT--TTGATATTAGTC--T--GTGTT--GTACGT-ACTGTTA-G-------CT----TACTAA--ATAC----TGTAGA--CGC-T-AA---AA---TG-GGC---C-TGACG-GTTGTTGGA-TGTGGTGGA-ATTCCTGAAAT-TTG----------GCTGA-AA---ATGAGCAAAAATGGGTCAAAA--A-------TCCCAAACT------------------TTTCTG-------------------------------------------------------------------------------------------------------------------------------------------------------------------------------------------------------------------------------------------------------------------------------------------------------------------------------------------</ns2:sequence><ns2:name>MT598458.1_Leishmania_infantum_isolate_LIPA83-class41_minicircle_kinetoplast_sequence</ns2:name></ns2:Sequence><ns2:Sequence dsseqid="sq1396" id="sq1395"><ns2:sequence>-------------------------------------------------------------------------------------------------------------------------------------------------------------------------------------------------------------------------------------GTGTAAAATAGGGCCGGGTGGTGGCTGGAATTGGGCTT-----------CCCTGGGCTGGAGTGGGCTGAA-ACCTGGG-------------------TCC----GGGGGCTTGAATTCT--G----G-CTGGCG-TTTGTG-GGT----GGATTTT-AGTGGGTTTCTGAAGTTGTTGTAGG-----------------------------TGTT-----TTGGG-AC-TG--GCGTT-TTGGT-GTTGGGTA--------GTGGGCTTG-G-GGAATTT-GTTTGG-----TTCTTGC---------CTGG-GCATTGGCTTG-TTCAGGC--GTTCCGC-------ATTGGTGG-TGGTA-GCTG---CT--TCGGTGG--TGGCGTTAGGCGT--GGTGACGTT-A---------GG-GCTTGGGGTTG-G-CCCTC-TCGAGT-TGGGTTTTAA-TCGTT-A-AAGA----TTTTGTTA-TTT--A----ATATA--T---ATATTAAAGC--A-AT--TGTAATCC--GAT-AGAGGGGTGAC-GC----TAAGTCTC---A----TAGTGGTATAGT----TAGTTTA-TAGGGCAT--TACCTTTAGGTA-G----GTA--GGTATAG-AGTCG--T--AAG----A--GTCT-AGATACACCGT--TAAT----GTCATCT--AT--AATATA-TC-GTACG-----CTTC-----TA-TAT--GTGTTCTC--------T----------ATGTTGT---G--C--TACT-----AT-GGTCTA------TGT--GATCGTATT--TTGATATTAGTC--T--GTGTT--GTACGT-AC-TGCT-A-----GCTT----ACTAAA--TTGC----TGTAGA--CGC-T-AA---AA---TG-GAC---C-TAACG-GTTGCTGGG-CACGGCGGA-ATTCCTGAAAT-TTG----------GCCAAAAA---ATGAGCGGAAATGTGGCAAAA--A-------TCCCAAACT------------------TTTCTG-----------------GTCCTCCGGGTA-GGG-G--------------------------------------------------------------------------------------------------------------------------------------------------------------------------------------------------------------------------------------------------------------------------------------------------------</ns2:sequence><ns2:name>MT598459.1_Leishmania_infantum_isolate_ZK25-class41_minicircle_kinetoplast_sequence</ns2:name></ns2:Sequence><ns2:Sequence dsseqid="sq1398" id="sq1397"><ns2:sequence>-----------------------------------------------------------------------------------------------------------------------------------------------------------------------------------------------------------------------------CTGG-TTGGTGTAAAATAGGGCCGGGTGGTGGCTGGAATTGGGCTT-----------CCCTGGGCTGGAGTGGGCTGAA-ACACTGG-------------------GT--CCGGAGGCTTGAATTCTG--G----C-TGGGCG-TTCGTG-GGT----GGATTTT-AGTGGGTTTCTGGAGTTGTTGTAGG-----------------------------TGTT-----TTGGG-AC-TG--GCGTT-TTGGT-GTTGGGTA--------GTGGGCTTG-G-GGAATTT-GTTTGG-----TTCTTGC---------CTGGGGTATTGGCTTG-TTCAGGC--GTTCCGC-------ATTGGCGG-TGGTG-GCTG---CT--CCGGTGG--TGGCGTTGGGCGT--GATGACGTT-A---------GG-GCTTGGGGTTA-G-CCCTC-TCGAGT-TGGGTTTTAA-TCGTT-A-AAGA----TTTGTTAT------T----TAATATAT---ATATTAAAGC--A-AT--TGTAACCC--GAT-AGAGGGGTGGC-GC----TAAGTCTC---A----TAGTGGTATAGT----TAGTTTA-TAGGGTGT--TACCTTTAGGTA-G----GTA--GATATAG-AGTCG--T--AAG----A--GTCT-AGATACACCGT--TAAT----GTCATCT--AT--AATATA-TC-GTACG-----CTTC-----TA-TAT--GTGTTCTC--------T----------ATGTTGT---G--C--TACT-----AT-GGTCTA------TGT--GGCCGTATT--TTGATATTAGTC--T--GTGTT--GTACGT-ACCTGTT-A-----GCTT----A-CTAA--ATAC----TGTAGA--CAC-T-AA---AA---TG-GGC---C-TAACG-GTTGCTGGA-TATGGTGGA-ATTCCTGAAAT-TTG----------GCTGA-AA---ATGAGCAAAAATGGGTCAAAA--A-------TCCAAACTT------------------TT-----------------------------------------------------------------------------------------------------------------------------------------------------------------------------------------------------------------------------------------------------------------------------------------------------------------------------------------------</ns2:sequence><ns2:name>MT598460.1_Leishmania_infantum_isolate_ZK28-class41_minicircle_kinetoplast_sequence</ns2:name></ns2:Sequence><ns2:Sequence dsseqid="sq1400" id="sq1399"><ns2:sequence>-------------------------------------------------------------------------------------------------------------------------------------------------------------------------------------------------------------------------------GG-TTGGTGTAAAATAGGGCCGGGTGGTGGCTGGAATTGGGCTT-----------CCCTGGGCTGAAGTGGGCTGAA-ACCTGGG-------------------TCC----GGGGGCTTGAATTCT--G----G-CTGGCG-TTTGTG-GGT----GGATTTT-AGTGGGTTTCTGAAGTTGTTGTAGG-----------------------------TGTT-----TTGGG-AC-TG--GCGTT-TTGGT-GTTGGGTA--------GTGGGCTTG-G-GGAATTT-GTTTGG-----TTCTTGC---------CTGG-GCATTGGCTTG-TTCAGGC--GTTCCGC-------ATTGGTGG-TGGTA-GCTG---CT--TCGGTGG--TGGCGTTAGGCGT--GGTGACGTT-A---------GG-GCTTGGGATTG-G-CCCTC-TCGAGT-TGGGTTTTAA-TCGTT-A-AAGA----TTTTGTTA-TTT--A----ATATA--T---ATATTAAAGC--A-AT--TGTAATCC--GAT-AGAGGGGTGAC-GC----TAAGTCTC---A----TAGTGGTATAGT----TAGTTTA-TAGGGCAT--TACCTTTAGGTA-G----GTA--GGTATAG-AGTCG--T--AAG----A--GTCT-AGATACACCGT--TAAT----GTCATCT--AT--AATATA-TC-GTACG-----CTTC-----TA-TAT--GTGTTCTC--------T----------ATGTTGT---G--C--TACT-----AT-GGTCTA------TGT--GATCGTATT--TTGATATTAGTC--T--GTGTT--GTACGT-AC-TGCT-A-----GCTT----ACTAAA--TTGC----TGTAGA--CGC-T-AA---AA---TG-GGC---C-TAACG-GTTGCTGGG-CACGGCGGA-ATTCCTGAAAT-TTG----------GCCAA-AA---ATGAGCGGAAATGTGGCAAAA--A-------TCCCAAACT------------------TTTCTG-----------------GTCCTCCGGGTA-GGG-G--------------------------------------------------------------------------------------------------------------------------------------------------------------------------------------------------------------------------------------------------------------------------------------------------------</ns2:sequence><ns2:name>MT598461.1_Leishmania_infantum_isolate_ZK5-class41_minicircle_kinetoplast_sequence</ns2:name></ns2:Sequence><ns2:Sequence dsseqid="sq1402" id="sq1401"><ns2:sequence>--------------------------------------------------------------------------------------------------------------------------------------------------------------------------------------------------------------------------------------------------------------------------------------------------------------------------------------------------------------------------------------------------------------------------------------------------------------------------------TACC-CGG--A--GG---A----CCA-GAAAAGTTT-GGAAAATTC-CCCA-------TTTTTCG-----------CCATTTTCCGGCACTTTTTTCA----GAAAA-T------CCAACAT-ACCCC-A-CC-AAAA--AT-------------T-CACCCCCATAA--TG---GCGTAG---GC-ATTGCGCCTTT-A-GG---TAA-----ACA---G-TA-TACCA-C-GACA----GTCCTCTAGCAC--A----ATCTATA----GCCTAAATTA--GA--CCAAACAATG--GATACAATCTACATA--AG---AGAAAGCTA-GTA---T---TGTGTCATAT-AG----ATAGC--ACA-----TTCTATTCTC-CA-TCC-CTTACCGCCCGCCTTA-TT--ACC----AAAGGCT-TCGATG-TCGGCTATAAA--------CT--ATT-CTAACC-CT-ATCTA-T--CATAAAG-GTCA-CCTCTATTCTAGA--------T----------ATTCCCTT-TATTC--TATT----AGG-GCTATA------GAGCTGTAGGCACA--TTGGAGTCCA-A------GTGT--AT--GC-CAAGACA-T----CCACC-ACTC-CAAA-CTATA-GTAAATAAAA-ACAAA-ATTTCCA-----ATCG-----AGGGA-AAACCAAGC-CCCACGGCG-CATCCAATCC--AAT-----------GTATCCA---AGTC--TCAACCCCAATCCAA-GCCA-----AGCAG-CCA----------ACC---ATAA-AAAGAAAACTCAATATTCAAACCCAAAATAAAGCCACCCCAAAGGCAAAAAGCTAG---------------------------------------------------------------------CCACCTCCAAAACCAAGGGCCAGACCCGTCTATTTCCC------CAACCCAGACCCA-AA-ATCCACGAATTCCCCGGACCACCCGGCCCTATTTTACAC-CAACCCCCAGTTTTCCACCCCGGACCCGATTTTTGGCATTT-------TTGGCCGA--TTTTTGA-------------------------------------------</ns2:sequence><ns2:name>MT598462.1_Leishmania_infantum_isolate_ZK28-class42_minicircle_kinetoplast_sequence</ns2:name></ns2:Sequence><ns2:Sequence dsseqid="sq1404" id="sq1403"><ns2:sequence>---------------------------------------------------------------------------------------------------------------------------------------------------------------------------------------------------------------------------------------------------------------------------------------------------------------------------------------------------------------------------------------------------------------------------------------------------------------------------CC--CTACC-CGG--A--GG---A----CCA-GAAAAGTTT-GGGAAATTC-CCCA-------TTTTTCG-----------CCATTTTCCGGCACTTTTTTCA----GAAAA-T------CCAGCAT-ACCCC-A-CC-AAAA--AT-------------T-CACCCCCATAA--TG---GCGTAG---GC-ATTGCGCCTTT-A-GG---TAA-----ACA---G-TA-TACCA-C-GACA----GTCCTCTAGCAC--A----ATCTATA----GCCTAAATTA--GA--CCAAACAATG--GATACAATCTACATA--AG---AGAAAGCTA-GTA---T---CGTGTCATAT-AG----ATAGC--ACA-----TTCTATTCTC-CA-TCC-CTTACCGCCCGCCTTA-TT--ACC----AAAGGCT-TCGATG-TCGGCTATAAA--------CT--ATT-CTAACC-CT-ATCTA-T--CATAAAG-GTCA-CCTCTATTCTAGA--------T----------ATTCCCTT-TATTC--TATT----AGG-GCTATA------GAGCTGTAGGCACA--TTGGAGTCCA-A------GTGT--AT--GC-CAAGACA-T----CCACC-ACTC-CAAA-CTATA-GTAAATAAAA-ACAAA-ATTTCCA-----ATCG-----AGGGA-AAACCAAGC-CCCACGGCG-CATCCAATCC--AAT-----------GTATCCA---AGTC--TCAACCCCAATCCAA-GCCA-----AGCAG-CCA----------ACC---ATAA-AAAGAAAACTCAATATTCAAACCCAAAATAAAGCCACCCCAAAGGCAAAAAGCTAG---------------------------------------------------------------------CCACCTCCAAAACCAAGGGCCAGACCCGTCTATTTCCC------CAACCCAGACCCA-AA-ATCCACGAATTCCCCGGACCACCCGGCCCTATTTTACAC-CAACCCCC----------------------------------------------------------------------------------------------------</ns2:sequence><ns2:name>MT598463.1_Leishmania_infantum_isolate_LIPA83-class42_minicircle_kinetoplast_sequence</ns2:name></ns2:Sequence><ns2:Sequence dsseqid="sq1406" id="sq1405"><ns2:sequence>-----------------------------------------------------------------------------------------------------------------------------------------------------------------------------------------------------------------------AAACTGGGGG-TTGGTGTAAAATAGGGCTGGGTGGTCCGGGGGATTC-GGGGGGATTGGTCTTTC-CTGGCTGGATTGTCCTGAA-ACCCTGG-------------------GTCCTG--GGCGTACTTTTGGA--GTTG-G-CTGAAG-TTTTTG-GGT----TGTT-TT-GAGGCTGTA-GTGGGTTGTTTATGATG-A-TATC--AG----------------TGATT----TGGGG-CC-TG--GTTTT-GGCGGTCTTTGACGTGACTTG-TTGACTTCT-T-C-CCTTG-ACT----------GTTGG------T--TGATGGGCTTTGGGGCTGGCTTTAATGTTTGG-------------TTT-TGGT--GGTGATGCC--TCGGTTT--GGGGTTTGAGTTACGAATGGATTC-GATTGGGAGG-CGTGTTGAGGCTT-TCTAACT-TTTTGT-ACAGAT-G---C-TT----TGTG----CTTAATA--TTA--A----TATTAAGC---TACCTGAGGG--G-----ACGAGGGT--GCC-ATGGCATAGGA-GAG---CCGTTAGTT-------ATTCGGTGGGAAG--CTCGACTG-AATGTTTT--CGGGG-CAGTAA------TGG---TCT-GG-CCG----G--TAC----ACGATAG-TTATAGGCTAGAACACT----CTGTTTA--ATA-CTGTCT-CG-GTCAC-----TTACAC-GCTA-T------AGTCTA--------T----------TTTACTTG-TATTG--CAC------TG-TGTATA------GAGTTAATCTTATC--TATGGGCTAC-----------G-----ATA-AGACGTA-C----TTCTT-ACCTCTGGT---GGCTTGCGCCTGA--AGA-T-TA---CA---A--ATT---A-GGATT-TGTGGTGGG-GTGCACTGA-AAATTCACAAA-AAT-----------CCCGAAA---AATGGTCGAAAATTGCCAAAA--A-------TTCCAAACT------------------TTTCTG-----------------GT------------------------------------------------------------------------------------------------------------------------------------------------------------------------------------------------------------------------------------------------------------------------------------------------------------------------</ns2:sequence><ns2:name>MT598464.1_Leishmania_infantum_isolate_LIPA60-class43_minicircle_kinetoplast_sequence</ns2:name></ns2:Sequence><ns2:Sequence dsseqid="sq1408" id="sq1407"><ns2:sequence>---------------------------------------------------------------------------------------------------------------------------------------------------------------------------------------------------------CTGGTCCTCCG-GGAAACTGGGGG-TTGGTGTAAAATAGGGCTGGGTGGTCCGGGGGATTC-GGGGGGATTGGTCTTTC-CTGGCTGGATTGTCCTGAA-ACCCTGG-------------------GTCCTG--GGCGTACTTTTGGA--GTTG-G-CTGAAG-TTTTTG-GGT----TGTT-TT-GAGGCTGTA-GTGGGTTGTTTATGATG-A-TATC--AG----------------TGATT----TGGGG-CC-TG--GTTTT-GGCGGTCTTTGACGTGACTTG-TTGACTTCT-T-C-CCTTG-ACT----------GTTGG------T--TGATGGGCTTTGGGGCTGGCTTTAATGTTTGG-------------TTT-TGGT--GGTGATGCC--TCGGTTT--GGGGTTTGGGTTACGAATGGATTC-GATTGGGAGG-CGTGTTGAGGCTT-TCTAACT-TTTTGT-ACAGAT-G---C-TT----TGTG----CTTAATA--TTA--A----TATTAAGC---TACCTGAGGG--G-----ACGAGGGT--GCC-ATGGCATAGGA-GAG---CCGTTAGTT-------ATTCGGTGGGAAG--CTCGACTG-AATGTTTT--CGGGG-CAGTAA------TGG---TCT-GG-CCG----G--TAC----ACGATAG-TTATAGGCTAGAACACT----CTGTTTA--ATA-CTGTCT-CG-GTCAC-----TTACAC-GCTA-T------AGTCTA--------T----------TTTACTTG-TATTG--CAC------TG-TGTATA------GAGTTAATCTTATC--TATGAGCTAC-----------G-----ATA-AGACGTA-C----TTCTT-ACCTCTGGT---GGCTTGCGCCTGA--AGA-T-TA---CA---A--ATT---A-GGATT-TGTGGTGG--GTGCACTGA-AAATTCACAAA-AAT-----------CCCGAAA---AATGGTCGAAAATTGCCAAAA--A-------TTCCAAACT------------------TTTCTG-----------------GTCCTCCGG-----------------------------------------------------------------------------------------------------------------------------------------------------------------------------------------------------------------------------------------------------------------------------------------------------------------</ns2:sequence><ns2:name>MT598465.1_Leishmania_infantum_isolate_LIPA83-class43_minicircle_kinetoplast_sequence</ns2:name></ns2:Sequence><ns2:Sequence dsseqid="sq1410" id="sq1409"><ns2:sequence>-------------------------------------------------------------------------------------------------------------------------------------------------------------------------------------------------------------------------------------GTGTAAAATAGGGCCGGGTGGTCCGGGGGATTTGGGGGGATTGGTCTTCCC-TGGACTGGATTGTCCTGAA-ACCCTGG-------------------GTCCTG--GGCGTACTTTTGGA--GTTG-G-CTGGAG-TTTTTG-GGT----TGTT-TT-GGGATGGCA-GTGGGTTGTTTATGATG-A-TATT--AG----------------TGATT----TGGGG-CC-TG--GTTTT-GGCGGTCTTTGGTGCGACTTG-TTGGCTTCT-T-C-CCTTG-GCT----------GTTGG------T--GGATGGGCTTTGGGGCTGGCTTTAATGTTTGG-------------TTT-TGGT--AGTGATGCC--TCGGTTT--GGGGTTTGGGTTACGAATGGATGC-GTTTGGGAGGCGGTGTTGAGGCTT-TCTAACT-TTTTGT-ACAGAT-G---C-TT----TGTG----CTTAATA--TTA--A----TATTAAGC---TACCTGAGGG--G-----ACGAGGGT--GCC-ATGGCATAGGA-GAG---CCGTTAGTT-------ATTCGGTGGGAAG--CTCGACTG-AATGTTTT--CGGGA-CAGTAA------TGG---TCT-GG-CCG----G--TGC----ACGATAG-TTATAGGCTAGAACACT----CTGTTTA--ATA-CTGTCT-CG-GTCAC-----TTACAC-GCTA-T------AGTCTA--------T----------TTTATTTG-TATTG--CAT------TG-TGTATA------GAGTTAATCTTATC--TATGAGCTAC-----------G-----ATA-AGACGTA-C----TTCTT-ACCTCTGGT---GGCTTGCGCCTAA--AGA-T-TG---CA---A--ATT---A-GGATT-TGTGGGTGG-GCGCGTTG--AAATTCACAAA-AAT-----------CCCGAAA---AATGGCCGAAAATTGCCAAAA--A-------TCTCAAACT------------------TTTCTG-----------------GTCCTCCGGGTA-G------------------------------------------------------------------------------------------------------------------------------------------------------------------------------------------------------------------------------------------------------------------------------------------------------------</ns2:sequence><ns2:name>MT598466.1_Leishmania_infantum_isolate_ZK28-class43_minicircle_kinetoplast_sequence</ns2:name></ns2:Sequence><ns2:Sequence dsseqid="sq1412" id="sq1411"><ns2:sequence>------------------------------------------------------------------------------------------------------------------------------------------------------------------------------------------------------------------------AACTGGGGG-TTGGTGTAAAATAGGGCTGGGTGGTCCGGGGGATTC-GGGGGGATTGGTCTTTC-CTGGCTGGATTGTCCTGAA-ACCCTGG-------------------GTCCTG--GGCGTACTTTTGGA--GTTG-G-CTGAAG-TTTTTG-GGT----TGTT-TT-GAGGCTGTA-GTGGGTTGTTTATGATG-A-TATC--AG----------------TGATT----TGGGG-CC-TG--GTTTT-GGCGGTCTTTGACGTGACTTG-TTGACTTCT-T-C-CCTTG-ACT----------GTTGG------T--TGATGGGCTTTGGGGCTGGCTTTAATGTTTGG-------------TTT-TGGT--GGTGATGCC--TCGGTTT--GGGGTTTGGGTTACGAATGGATTC-GATTGGGAGG-CGTGTTGAGGCTT-TCTAACT-TTTTGT-ACAGAT-G---C-TT----TGTG----CTTAATA--TTA--A----TATTAAGC---TACCTGAGGG--G-----ACGAGGGT--GCC-ATGGCATAGGA-GAG---CCGTTAGTT-------ATTCGGTGGGAAG--CTCGACTG-AATGTTTT--CGGGG-CAGTAA------TGG---TCT-GG-CCG----G--TAC----ACGATAG-TTATAGGCTAGAACACT----CTGTTTA--ATA-CTGTCT-CG-GTCAC-----TTACAC-GCTA-T------AGTCTA--------T----------TTTACTTG-TATTG--CAC------TG-TGTATA------GAGTTAATCTTATC--TATGAGCTAC-----------G-----ATA-AGACGTA-C----TTCTT-ACCTCTGGT---GGCTTGCGCCTGA--AGA-T-TA---CA---A--ATT---A-GGATT-TGTGGTGG--GTGCACTGA-AAATTCACAAA-AAT-----------CCCGAAA---AATGGTCGAAAATTGCCAAAA--A-------TTCCAAACT------------------TTTCTG-----------------GTCCTCCGG-----------------------------------------------------------------------------------------------------------------------------------------------------------------------------------------------------------------------------------------------------------------------------------------------------------------</ns2:sequence><ns2:name>MT598467.1_Leishmania_infantum_isolate_ZK25-class43_minicircle_kinetoplast_sequence</ns2:name></ns2:Sequence><ns2:Sequence dsseqid="sq1414" id="sq1413"><ns2:sequence>-----------------------------------------------------------------------------------------------------------------------------------------------------------------------------------------------------------------------AAACTGGGGG-TTGGTGTAAAATAGGGCTGGGTGGTCCGGGGGATTCGGGGGGGATTGGTCTTTC-CTGGCTGGATTGTCCTGAA-ACCCTGG-------------------GTCCTG--GGCGTACTTTTGGA--GTTG-G-CTGAAG-TTTTTG-GGT----TGTT-TT-GAGGCTGTA-GTGGGTTGTTTATGATG-A-TATC--AG----------------TGATT----TGGGG-CC-TG--GTTTT-GGCGGTCTTTGACGTGACTTG-TTGACTTCT-T-C-CCTTG-ACT----------GTTGG------T--TGATGGGCTTTGGGGCTGGCTTTAATGTTTGG-------------TTT-TGGT--GGTGATGCC--TCGGTTT--GGGGTTTGGGTTACGAATGGATTC-GATTGGGAGG-CGTGTTGAGGCTT-TCTAACT-TTTTGT-ACAGAT-G---C-TT----TGTG----CTTAATA--TTA--A----TATTAAGC---TACCTGAGGG--G-----ACGAGGGT--GCC-ATGGCATAGGA-GAG---CCGTTAGTT-------ATTCGGTGGGAAG--CTCGACTG-AATGTTTT--CGGGG-CAGTAA------TGG---TCT-GG-CCG----G--TAC----ACGATAG-TTATAGGCTAGAACACT----CTGTTTA--ATA-CTGTCT-CG-GTCAC-----TTACAC-GCTA-T------AGTCTA--------T----------TTTACTTG-TATTG--CAC------TG-TGTATA------GAGTTAATCTTATC--TATGAGCTAC-----------G-----ATA-AGACGTA-C----TTCTT-ACCGCTGGT---GGCTTGCGCCTGA--AGA-T-TA---CA---A--ATT---A-GGATT-TGTGGTGGG-GTGCACTGA-AAATTCACAAA-AAT-----------CCCGAAA---AATGGTCGAAAATTGCCAAAA--A-------TTCCAAACT------------------TTTCTG-----------------GTCCTCCGG-----------------------------------------------------------------------------------------------------------------------------------------------------------------------------------------------------------------------------------------------------------------------------------------------------------------</ns2:sequence><ns2:name>MT598468.1_Leishmania_infantum_isolate_ZK43-class43_minicircle_kinetoplast_sequence</ns2:name></ns2:Sequence><ns2:Sequence dsseqid="sq1416" id="sq1415"><ns2:sequence>------------------------------------------------------------------------------------------------------------------------------------------------------------------------------------------------------------------------AACTGGGGG-TTGGTGTAAAATAGGGCTGGGTGGTCCGGGGGATTC-GGGGGGATTGGTCTTTC-CTGGCTGGATTGTCCTGAA-ACCCTGG-------------------GTCCTG--GGCGTACTTTTGGA--GTTG-G-CTGAAG-TTTTTG-GGT----TGTT-TT-GAGGCTGTA-GTGGGTTGTTTATGATG-A-TATC--AG----------------TGATT----TGGGG-CC-TG--GTTTT-GGCGGTCTTTGACGTGACTTG-TTGACTTCT-T-C-CCTTG-ACT----------GTTGG------T--TGATGGGCTTTGGGGCTGGCTTTAATGTTTGG-------------TTT-TGGT--GGTGATGCC--TCGGTTT--GGGGTTTGGGTTACGAATGGATTC-GATTGGGAGG-CGTGTTGAGGCTT-TCTAACT-TTTTGT-ACAGAT-G---C-TT----TGTG----CTTAATA--TTA--A----TATTAAGC---TACCTGAGGG--G-----ACGAGGGT--GCC-ATGGCATAGGA-GAG---CCGTTAGTT-------ATTCGGTGGGAAG--CTCGACTG-AATGTTTT--CGGGG-CAGTAA------TGG---TCT-GG-CCG----G--TAC----ACGATAG-TTATAGGCTAGAACACT----CTGTTTA--ATA-CTGTCT-CG-GTCAC-----TTACAC-GCTA-T------AGTCTA--------T----------TTTACTTG-TATTG--CAC------TG-TGTATA------GAGTTAATCTTATC--TATGAGCTAC-----------G-----ATA-AGACGTA-C----TTCTT-ACCTCTGGT---GGCTTGCGCCTGA--AGA-T-TA---CA---A--ATT---A-GGATT-TGTGGTGG--GTGCACTGA-AAATTCACAAA-AAT-----------CCCGAAA---AATGGTCGAAAATTGCCAAAA--A-------TTCCAAACT------------------TTTCTG-----------------GTCCTCCGG-----------------------------------------------------------------------------------------------------------------------------------------------------------------------------------------------------------------------------------------------------------------------------------------------------------------</ns2:sequence><ns2:name>MT598469.1_Leishmania_infantum_isolate_ZK5-class43_minicircle_kinetoplast_sequence</ns2:name></ns2:Sequence><ns2:Sequence dsseqid="sq1418" id="sq1417"><ns2:sequence>-------------------------------------------------------------------------------------------------------------------------------------------------------------AATCCCGTTCAAAAATCGG------CCAAAAATGCCAAAAATCGGGTCCGGGGCG-GGAAACTGGGGG-TT-GGTGTAAATAGGGCTGGGTGGTCCGGG-GGATTCGGGGGGATTGGTCTTTC-CTGGCTGGATTGTCCTGAA-ACCCTGG-------------------GTCCTG--GGCGTACTTTTGGA--GTTG-G-CTGAAG-TTTTTG-GGT----TGTT-TT-GAGGCTGTA-GTGGGTTGTTTATGATG-A-TATC--AG----------------TGATT----TGGGG-CC-TG--GTTTT-GGCGGTCTTTGACGTGACTTG-TTGACTTCT-T-C-CCTTG-ACT----------GTTGG------T--TGATGGGCTTTGGGGCTGGCTTTAATGTTTGG-------------TTT-TGGT--GGTGATGCC--TCGGTTT--GGGGTTTGGGTTACGAATGGATTC-GATTGGGAGG-CGTGTTGAGGCTT-TCTAACT-TTTTGT-ACAGAT-G---C-TT----TGTG----CTTAATA--TTA--A----TATTAAGC---TACCTGAGGG--G-----ACGAGGGT--GCC-ATGGCATAGGA-GAG---CCGTTAGTT-------ATTCGGTGGGAAG--CTCGACTG-AATGTTTT--CGGGG-CAGTAA------TGG---TCT-GG-CCG----G--TAC----ACGATAG-TTATAGGCTAGAACACT----CTGTTTA--ATA-CTGTCT-CG-GTCAC-----TTACAC-GCTA-T------AGTCTA--------T----------TTTACTTG-TATTG--CAC------TG-TGTATA------GAGTTAATCTTATC--TATGAGCTAC-----------G-----ATA-AGACGTA-C----TTCTT-ACCTCTGGT---GGCTTGCGCCTGA--AGA-T-TA---CA---A--ATT---A-GGATT-TGTGGTGGG-GTGCACTGA-AAATTCACAAA-AAT-----------CCCGAAA---AATGGTCGAAAATTGCCAAAA--A-------TTCCAAACT------------------TTTCTG-----------------GTCCTCCGG-----------------------------------------------------------------------------------------------------------------------------------------------------------------------------------------------------------------------------------------------------------------------------------------------------------------</ns2:sequence><ns2:name>MT598470.1_Leishmania_infantum_isolate_ZK47-class43_minicircle_kinetoplast_sequence</ns2:name></ns2:Sequence><ns2:Sequence dsseqid="sq1420" id="sq1419"><ns2:sequence>---------------------------------------------------------------------------------------------------------------------------------------------------------------------------------------------------------------------------------------GTAAAATAGGACCGGGTGGTGGCCGGAAATGGCT-CCCCTGG-----------GCTGGATTGGGTTTTCCTGGGCTGGATTGGGCTGAAACCCTGGGGTT-GG-GGGCTTGGTTTTGG--GTGG-G-CTAGC---------------------------G-TTTT-TGGTGTTTTAA--T-GG----TTC--GGG-TGCCTT--------TGATG----TGGGT-GT-TG--GTTGT-GTGGCTTTAGTGGGT---TGG-AGCCTGGTG-GAGGCTTGT-GCCT-------TGGTGGG-----------ATTAGTC-TGGTGGG-ATGCTT----CGGG---------GTTACTC-TACGG-GTGTCTTTG--ATGATGC--T-GGGTG-------GGTTGACTTT-AATGTTG---GG-GTTAGCCGATG-G-TGGTC-TTGGGT-TGACCTTAGG-TGGTG-ATTCTC----TTTAATA--TTG--A----TATT--------AAAGGTA-A--G-----TGCTTGGA--CA--TATG-ATATAG-CCA---TAG--CGC------------TTTAGAATAG-TTCGACTCCGA-AGACC--CGGTCTGAGG--------TAGTGTTAAGTA-TACAT--T--AAT----CTAGTAT--ATAATTTAGCA--TAT----AATAACT--GAC-ATTA-C-TC-GTACACT---ATAA-G-TATT-ATG--TTTAATAT--------ATT--------GCTGTAG--TA------TGT----ATT-TGTGTGCT--GTGTGTAGTAGTAATA--TCTATACCG----------A-------T---ATATTTA-T----AGGTTGGCGCATACT-G-CAG-T-GAATTGAA-AA--T-TA----A---TG-AAT---T-GGGGT-CGGGC-T----GTG-GGAA-GG--TGTCGTA-AATTCTGGAAAATGATGGAAA---ATGGCCGAAAATGGGGGGAAA--T-------T-CCAAACT------------------TTTCTG-----------------GTCCTCCGGGTA-GG-----------------------------------------------------------------------------------------------------------------------------------------------------------------------------------------------------------------------------------------------------------------------------------------------------------</ns2:sequence><ns2:name>MT598471.1_Leishmania_infantum_isolate_LIPA60-class44_minicircle_kinetoplast_sequence</ns2:name></ns2:Sequence><ns2:Sequence dsseqid="sq1422" id="sq1421"><ns2:sequence>-------------------------------------------------------------------------------------------------------------------------------------------------------------------------------------------------------------------------------------------------------TGGTGG-CCGGAAATGGCTCCCCTGG-----------GCTGGATTGGGTTTTCCTGGGCTGGATTGGGCTGAAACCCTGGGGTTGGG-AGGCTTGGTTTTGG--GTGG-G-CTAGC---------------------------G-TTTT-TGGTGTTTTAA--T-GG----TTC--GGG-TGCCTT--------TGATG----TGGGT-GT-TG--GTTGT-GTGGCTTTAGTGGGT---TGG-AGCCTGGTG-GAGGCTTGT-GCCT-------TGGTGGG-----------ATTAGTC-TGGTGGG-ATGCTT----CGGG---------GTTACTC-TACGG-GTGTCTTTG--ATGACGC--T-GGGGT-G----G-GTTGACTTT-AATGTTG---GG-GTTAGCCGATG-G-TGGTC-TTGGGT-TGACCTTAGG-TGGTG-ATTCTC----TTTAATA--TTG--A----TATT--------AAAGGTA-A--G-----TGCTTGGA--CA--TATG-ATATAG-CCA---TAG--CGC------------TTTAGAATAG-TTCGACTCCGA-AGACC--CAGTCTGAGG--------TAGTGTTAAGTA-TACAT--T--AAT----CTAGTAT--ATAATTTAGCA--TAT----AATAACT--GAC-ATTA-C-TC-GTACACT---ATAA-G-TATT-ATG--TTTAATAT--------ATT--------GCTGTAG--TA------TGT----ATT-TGCGTGCT--GTGTGTAGTAGTAATA--TCTATACCG----------A-------T---ATATTTA-T----AGGTTGGCGCATACT-GCA-G-T-GAATTGAA-AA--T-TA----A---TG-AAT---T-GGGGT-CGGGT-T--------TGGG-GG--TGTCTTA-AATCCTGGAAATTGGGCAAAA---ATGGCCAAAAATGGGGGGAAA--T-------T-CCAAACT------------------TTTCTG-----------------GTCCTCCGGG----------------------------------------------------------------------------------------------------------------------------------------------------------------------------------------------------------------------------------------------------------------------------------------------------------------</ns2:sequence><ns2:name>MT598472.1_Leishmania_infantum_isolate_LIPA83-class44_minicircle_kinetoplast_sequence</ns2:name></ns2:Sequence><ns2:Sequence dsseqid="sq1424" id="sq1423"><ns2:sequence>-------------------------------------------------------------------------------------------------------------------------------------------------------------------------------------------------------------------------------------------------------------GCCGGAAATGGCTCCCCTGG-----------GCTGGATTGGGTTTTCCTGGGCTGGATTGGGCTGAAACCCTGGGGTTGGG-AGGCTTAGTTTTGG--GTGG-G-CTAGC---------------------------G-TTTT-TGGTGTTTTAA--T-GG----TTC--GGG-TGCCTT--------TGATG----TGGGT-GT-TG--GTTGT-GTGGCTTTAGTGGGT---TGG-AGCCTGGTG-GAGGCTTGT-GCCT-------TGGTGGG-----------ATTAGTC-TGGTGGG-ATGCTT----CGGG---------GTTACTC-TACGG-GTGTCTTTG--ATGATGC--T-GGGGT-G----G-GTTGACTTT-AATGTTG---GG-GTTAGCCGATG-G-TGGTC-TTGGGT-TGACCTTAGG-TGGTG-ATTCTC----TTTAATA--TTG--A----TATT--------AAAGGTA-A--G-----TGCTTGGA--CA--TATG-ATATAG-CCA---TAG--CGC------------TTTAGAATAG-TTCGACTCCGA-AGACC--CAGTCTGAGG--------TAGTGTTAAGTA-TACAT--T--AAT----CTAGTAT--ATAATTTAGCA--TAT----AATAACT--GAC-ATTA-C-TC-GTACACT---ATAA-G-TATT-ATG--TTTAATAT--------ATT--------GCTGTAG--TA------TGT----ATT-TGCGTGCT--GTGTGTAGTAGTAATA--TCTATACCG----------A-------T---ATATTTA-T----AGGTTGGCGCATACT-G-CAG-T-GAATTGAA-AA--T-TA----A---TG-AAT---T-GGGGT-CGGGC-T----GTG-GGAA-GG--TGTCGTA-AATTCTGGAAAATGATGGAAA---ATGGCCAAAAATGGGGGGAAA--T-------T-CCAAACT------------------TTTCTG-----------------GTCCTTCGGGTA-GGG-G--------------------------------------------------------------------------------------------------------------------------------------------------------------------------------------------------------------------------------------------------------------------------------------------------------</ns2:sequence><ns2:name>MT598473.1_Leishmania_infantum_isolate_ZK25-class44_minicircle_kinetoplast_sequence</ns2:name></ns2:Sequence><ns2:Sequence dsseqid="sq1426" id="sq1425"><ns2:sequence>-----------------------------------------------------------------------------------------------------------------------------------------------------------------------------------------------------------------------------------TGGTGTAAAATAGGGCCGGGTGGTGGCCGGAAATGGCT-CCCCTGG-----------GCTGGATTGGGTTTTCCTGGGCTGGATTGGGCTGAAACCCTGGGGTT-GG-GGGCTTGGTTTTGG--GTGG-G-CTAGC---------------------------G-TTTT-TGGTGTTTTAA--T-GG----TTC--GGG-TGCCTT--------TGATG----TGGGT-GT-TG--GTTGT-GTGGCTTTAGTGGGT---TGG-AGCCTGGTG-GAGGCTTGT-GCCT-------TGGTGGG-----------ATTAGTC-TGGTGGG-ATGCTT----CGGG---------GTTACTC-TACGG-GTGTCTTTG--ATGACGC--T-GGGTG-------GGTTGACTTT-AATGTTG---GG-GTTAGCCGATG-G-TGGTC-TTGGGT-TGACCTTAGG-TGGTG-ATTCTC----TTTAATA--TTG--A----TATT--------AAAGGTA-A--G-----TGCTTGGA--CA--TATG-ATATAG-CCA---TAG--CGC------------TTTAGAATAG-TTCGACTCCGA-AGACC--CGGTCTGAGG--------TAGTGTTAAGTA-TACAT--T--AAT----CTAGTAT--ATAATTTAGCA--TAT----AATAACT--GAC-ATTA-C-TC-GTACACT---ATAA-G-TATT-ATG--TTTAATAT--------ATT--------GCTGTAG--TA------TGT----ATT-TGTGTGCT--GTGTGTAGTAGTAATA--TCTATACCG----------A-------T---ATATTTA-T----AGGTTGGCGCATACT-G-CAG-T-GAATTGAA-AA--T-TA----A---TG-AAT---T-GGGGT-CGGGC-T----GTG-GGAA-GG--TGTCGTA-AATTCTGGAAAATGATGGAAA---ATGGCCAAAAATGGGGGGAAA--T-------T-CCAAACT------------------TTTCTG-----------------GTCCTTCGGGTA-GGG-G--------------------------------------------------------------------------------------------------------------------------------------------------------------------------------------------------------------------------------------------------------------------------------------------------------</ns2:sequence><ns2:name>MT598474.1_Leishmania_infantum_isolate_ZK43-class44_minicircle_kinetoplast_sequence</ns2:name></ns2:Sequence><ns2:Sequence dsseqid="sq1428" id="sq1427"><ns2:sequence>--------------------------------------------------------------------------------------------------------------------------------------------------------------------------------------------------------------------------------------------------------------------------------------------------------------------------------------------------------------------------------------------------------------------------------------------------------------------------------TACC-CGG--A--GG---A----CCA-GAAAAGTTT-GGGAGTTTC-GCCA-------TTTTTTG-----------GCCATTTTTGGGGATTTTCAAG----AAC-C-T------TCCAAGC-CCCAG-TCTAAAAAG--TT-------------C-CCGGCAGG--A-AGC---ACACAG---TA-ACAGGTACCAG-T-AG---AATAG---CAA-ACTAAG-TCTAA-A-TTGTGA-GCTCATGTCATA------------C------A--AACTACA--CGAAAATTGTAATTACATCCT-AGACTACGAACTA---TTAATCTCG--TA------TCACCGTTAAC-GCTA-GACTAACATCT---ACCGACGCCACT-CG-ATAAACTATATG----GCCT-CC--TAT----CGTT--A-C---------TATAGTC----ACTATAT--T-C-CTATCG-TA--ACTC-C--AGTCTAA-GGCC-CCG--CCT----A--------T----------GGCA-TAA-ACT-----AAC----GCA-ACTAAA------TATATATATTAGTT--ACGAAGAAAA-T------CACC--AC-CCC-AATGAAA-G----TCGTA-AACCAACAA-TATCA-ATACCCCAAC-CAACTCCCAATTC-ACATCCAT---CCAACAC-CCATCGGAA----CCCATC-CCACATAAAC--ACC-----------C-TCAAA---ACCC--CAGAACCAAAC--CC--TTTATC-AAACCCACCC-------ACATA----CCAAAAGGCCACACAATTCAAAAAGAATGAGCATAAA-GGC-CACTAAAACC-C-AA-----AACACAACCAAAT--CAAGCGAGTATTCAAACC---CCAAAC-T---AGACTCG-GCAAAACT---------A-AGCCCCAGACCCAGGG---------TTTCGAG------CCATTCTAGCCCA-GGGGGAGCCAATTCCCGGCCACCACCCGGCCCTATTTTACAC-CAACC-------------------------------------------------------------------------------------------------------</ns2:sequence><ns2:name>MT598475.1_Leishmania_infantum_isolate_LIPA60-class45_minicircle_kinetoplast_sequence</ns2:name></ns2:Sequence><ns2:Sequence dsseqid="sq1430" id="sq1429"><ns2:sequence>-------------------------------------------------------------------------------------------------------------------------------------------------------------------------------------------------------------------------------------------------------------------------------------------------------------------------------------------------------------------------------------------------------------------------------------------------------------------------------CTACC-CGG--A--GG---A----CCA-GAAAAGTTT-GGGATTTTT-GGCA-------TTTTTTG-----------GGCATTTTTGGGATTTTCAAGA----ACCTC-C------CAAGCCC-TCCAG-CCTAAAAAG--CT-------------C-CCGGCAGG--A-AGT---ATACAG---TA-ACAGGTACCAG-T-AG---AATAG---CAA-ACTAAG-TCTAA-A-TTGTGA-GCTCATGTCATA------------C------A--AACTACA--CGAAAATTGTAATTATATCAT-AGACTACGAACTA---TTAATCTCG--TA------TTACCGTTAAC-GCTA-GACTAACATCT---ACCGACGCCACT-CG-ATAAACTATATG----GCCT-CC--TAT----CGCT--A-C---------TATAGTC----ACTATAT--T-C-CTATTG-TA--ACTC-C--AGTCTAA-GGCC-TCG--CCT----A--------T----------GGCA-TAA-ACT-----AAC----GCA-ACTAAA------TATATATATTAGTT--ACGAAGAGAA-T------CACC--AC-CCC-AATGAAA-G----TCGTA-AACCAACAA-TATCA-ATACCCA-AC-CAACTCCCAATTC-ACATCCAC---CCAACAC-CCATCGGAA----CCCATC-CCACATAAAC--ACC-----------C-TCAAA---ACTC--CAGAACCAACCCCCC--TTTATC-AAACCCATCC-------ACATA----CCAAAAGGCCACACAATTCAAAAAGAATGGGCATCAA-GGC-CACTAAAACC-CAAA-----AACACAACCAAAT--CAAGCGAATATCCAAGCC---CCAAAC-T---AAACTCG-GCAAAACT---------A-AGCCCCAGACCCAGGG---------TTTCGAG------CCATTCTAGCCCA-GGGGAGC-CAATTCCCGGCCACCACCCGGCCCTATTTTACAC-CAAC--------------------------------------------------------------------------------------------------------</ns2:sequence><ns2:name>MT598476.1_Leishmania_infantum_isolate_ZK28-class45_minicircle_kinetoplast_sequence</ns2:name></ns2:Sequence><ns2:Sequence dsseqid="sq1432" id="sq1431"><ns2:sequence>--------------------------------------------------------------------------------------------------------------------------------------------------------------------------------------------------------------------------------------------------------------------------------------------------------------------------------------------------------------------------------------------------------------------------------------------------------------------------------TACC-CGG--A--GG---A----CCA-GAAAAGTTT-GGGAGTTTC-GCCA-------TTTTTTG-----------GCCATTTTTGGGGATTTTCAAG----AAC-C-T------TCCAAGC-CCCAG-TCTAAAAAG--TT-------------C-CCGGCAGG--A-AGC---GCACAG---TA-ACAGGTACCAG-T-AG---AATAG---CAA-ACTAAG-TCTAA-A-TTGTGA-GCTCATGTCATA------------C------A--AACTACA--CGAAAATTGTAATTACATCCT-AGACTACGAACTA---TTAATCTCG--TA------TCACCGTTAAC-GCTA-GACTAACATCT---ACCGACGCCACT-CG-ATAAACTATATG----GCCT-CC--TAT----CGTT--A-C---------TATAGTC----ACTATAT--T-C-CTACCG-TA--ACTC-C--AGTCTAA-GGCC-TCG--CCT----A--------T----------GGCA-TAA-ACT-----AAC----GCA-ACTAAA------TATATATATTAGTT--ACGAAGAAAA-T------CACC--AC-CCC-AATGAAA-G----TCGTA-AACCAACAA-TATCA-ATACCCCAAC-CAACTCCCAATTC-ACATCCAC---CCAACAC-CCATCGGAA----CCCATC-CCACATAAAC--ACC-----------C-TCAAA---ACCC--CAGAACCAAAC--CC--TTTATC-AAACCCACCC-------ACATA----CCAAAAGGCCACACAATTCAAAAAGAATGAGCATAAA-GGC-CACTAAAACC-C-AA-----AACACAACCAAAT--CAAGCGAGTATTCAAACC---CCAAAC-T---AGACTCG-GCAAAACT---------A-AGCCCCAGACCCAGGG---------TTTCGAG------CCATTCTAGCCCA-GGGGAGCCCATTTCCAGCCACCACCCGGCCTATT--TTACAC-CAACC-------------------------------------------------------------------------------------------------------</ns2:sequence><ns2:name>MT598477.1_Leishmania_infantum_isolate_ZK5-class45_minicircle_kinetoplast_sequence</ns2:name></ns2:Sequence><ns2:Sequence dsseqid="sq1434" id="sq1433"><ns2:sequence>---------------------------------------------------------------------------------------------------------------------------------------------------------------------------------------------------------------------------------------------------------------------------------------------------------------------------------------------------------------------------------------------------------------------------------------------------------------------AC-GC-CC--CTACC-CGG--A--GG---A----CCA-GAAAAGTTT-GGGAGTTTC-GCCA-------TTTTTTG-----------GCCATTTTTGGGGATTTTCAAG----AAC-C-T------TCCAAGC-CCCAG-TCTAAAAAG--TT-------------C-CCGGCAGG--A-AGC---ACACAG---TA-ACAGGTACCAG-T-AG---AATAG---CAA-ACTAAG-TCTAA-A-TTGTGA-GCTCATGTCATA------------C------A--AACTACA--CGAAAATTGTAATTACATCCT-AGACTACGAACTA---TTAATCTCG--TA------TCACCGTTAAC-GCTA-GACTAACATCT---ACCGACGCCACT-CG-ATAAACTATATG----GCCT-CC--TAT----CGTT--A-C---------TATAGTC----ACTATAT--T-C-CTATCG-TA--ACTC-C--AGTCTAA-GGCC-CCG--CCT----A--------T----------GGCA-TAA-ACT-----AAC----GCA-ACTAAA------TATATATATTAGTT--ACGAAGAAAA-T------CACC--AC-CCC-AATGAAA-G----TCGTA-AACCAACAA-TATCA-ATACCCCAAC-CAACTCCCAATTC-ACATCCAT---CCAACAC-CCATCGGAA----CCCATC-CCACATAAAC--ACC-----------C-TCAAA---ACCC--CAGAACCAAAC--CC--TTTATC-AAACCCACCC-------ACATA----CCAAAAGGCCACACAATTCAAAAAGAATGAGCATAAA-GGC-CACTAAAACC-C-AA-----AACACAACCAAAT--CAAGCGAGTATTCAAACC---CCAAAC-T---AGACTCG-GCAAAACT---------A-AGCCCCAGACCCAGGG---------TTTCGAG------CCATTCTAGCCCA-GGGGGAGCCAATTCCCGGCCACCACCCGGCCCTATTTTACAC-CAACCCC-----------------------------------------------------------------------------------------------------</ns2:sequence><ns2:name>MT598478.1_Leishmania_infantum_isolate_ZK25-class45_minicircle_kinetoplast_sequence</ns2:name></ns2:Sequence><ns2:Sequence dsseqid="sq1436" id="sq1435"><ns2:sequence>----------------------------------------------------------------------------------------------------------------------------------------------------------------------------------------------------------------------------------------------------------------------------------------------------------------------------------------------------------------------------------------------------------------------------------------------------------------------------C--CTACC-CGG--A--GG---A----CCA-GAAAAGTTT-GGGAGTTTC-GCCA-------TTTTTTG-----------GCCATTTTTGGGGATTTTCAAG----AAC-C-T------TCCAAGC-CCCAG-TCTAAAAAG--TT-------------C-CCGGCAGG--A-AGC---ACACAG---TA-ACAGGTACCAG-T-AG---AATAG---CAA-ACTAAG-TCTAA-A-TTGTGA-GCTCATGTCATA------------C------A--AACTACA--CGAAAATTGTAATTACATCCT-AGACTACGAACTA---TTAATCTCG--TA------TCACCGTTAAC-GCTA-GACTAACATCT---ACCGACGCCACT-CG-ATAAACTATATG----GCCT-CC--TAT----CGTT--A-C---------TATAGTC----ACTATAT--T-C-CTATCG-TA--ACTC-C--AGTCTAA-GGCC-CCG--CCT----A--------T----------GGCA-TAA-ACT-----AAC----GCA-ACTAAA------TATATATATTAGTT--ACGAAGAAAA-T------CACC--AC-CCC-AATGAAA-G----TCGTA-AACCAACAA-TATCA-ATACCCCAAC-CAACTCCCAATTC-ACATCCAT---CCAACAC-CCATCGGAA----CCCATC-CCACATAAAC--ACC-----------C-TCAAA---ACCC--CAGAACCAAAC--CC--TTTATC-AAACCCACCC-------ACATA----CCAAAAGGCCACACAATTCAAAAAGAATGAGCATAAA-GGC-CACTAAAACC-C-AA-----AACACAACCAAAT--CAAGCGAGTATTCAAACC---CCAAAC-T---AGACTCG-GCAAAACT---------A-AGCCCCAGACCCAGGG---------TTTCGAG------CCATTCTAGCCCA-GGGGGAGCCAATTCCCGGCCACCACCCGGCCCTATTTTACAC-CAACCC------------------------------------------------------------------------------------------------------</ns2:sequence><ns2:name>MT598479.1_Leishmania_infantum_isolate_ZK43-class45_minicircle_kinetoplast_sequence</ns2:name></ns2:Sequence><ns2:Sequence dsseqid="sq1438" id="sq1437"><ns2:sequence>----------------------------------------------------------------------------------------------------------------------------------------------------------------------------------------------------------------------------------------------------------------------------------------------------------------------------------------------------------------------------------------------------------------------------------------------------------------------------------CC-CGG--A--GG---A----CCA-GAAAAGTTT-GGGAGTTTC-GCCA-------TTTTTTG-----------GCCATTTTTGGGGATTTTCAAG----AAC-C-T------TCCAAGC-CCCAG-TCTAAAAAG--TT-------------C-CCGGCAGG--A-AGC---GCACAG---TA-ACAGGTACCAG-T-AG---AATAG---CAA-ACTAAG-TCTAA-A-TTGTGA-GCTCATGTCATA------------C------A--AACTACA--CGAAAATTGTAATTACATCCT-AGACTACGAACTA---TTAATCTCG--TA------TCACCGTTAAC-GCTA-GACTAACATCT---ACCGACGCCACT-CG-ATAAACTATATG----GCCT-CC--TAT----CGTT--A-C---------TATAGTC----ACTATAT--T-C-CTACCG-TA--ACTC-C--AGTCTAA-GGCC-TCG--CCT----A--------T----------GGCA-TAA-ACT-----AAC----GCA-ACTAAA------TATATATATTAGTT--ACGAAGAAAA-T------CACC--AC-CCC-AATGAAA-G----TCGTA-AACCAACAA-TATCA-ATACCCCAAC-CAACTCCCAATTC-ACATCCAC---CCAACAC-CCATCGGAA----CCCATC-CCACATAAAC--ACC-----------C-TCAAA---ACCC--CAGAACCAAAC--CC--TTTATC-AAACCCACCC-------ACATA----CCAAAAGGCCACACAATTCAAAAAGAATGAGCATAAA-GGC-CACTAAAACC-C-AA-----AACACAACCAAAT--CAAGCGAGTATTCAAACC---CCAAAC-T---AGACTCG-GCAAAACT---------A-AGCCCCAGACCCAGGG---------TTTCGAG------CCATTCTAGCCCA-GGGGAGCCCATTTCCAGCCACCACCCGGCCCTAT--TTTACA-CCAA--------------------------------------------------------------------------------------------------------</ns2:sequence><ns2:name>MT598480.1_Leishmania_infantum_isolate_ZK47-class45_minicircle_kinetoplast_sequence</ns2:name></ns2:Sequence><ns2:Sequence dsseqid="sq1440" id="sq1439"><ns2:sequence>-----------------------------------------------------------------------------------------------------------------------------------------------------------------------------------------------------------------------------------TGGTGTAAAATAGGGCCGGGTG----------GTGGGCGGGAAATTGGCTCCC-CTGGGTAGAATGGCTCGAA-ACCCTG-G------------------GTCTGG--AGGCTTGATTTTCT--GTGG-G-CTGGGT-TT-G-G-TGA----ACAT-TG-GGTTGGATT-CTGGGCTTAATTGGGTG-G-TGGGT-TGG-TTTTTG-----G--AGGAT-G--TGTTG-GG-TT--GACTT-GGTTTGGCGGT------TGA--TAGT--TTT-G-GGGTTGA-ATTTT------CCTTTTTAAAG-----TTGTGGGGTTGG-TGGGTGAGTTT----GCTTTTT-----GG-GTTTG-TGGTT-GGTG-GATG--GTG---------GATGGATTGAAGTTTGGGTTT-GGGTTGA----C-ACTGGCCTGGG-T-TAGGG--GTGT--CTTGGGTACACACGTT-C-GGTG----CTTAATA--TAT--A----TATTAAGT---ACAGTGGGGA--A--C---CAATGTG--CCT-ACA-GC--GGG-TCT---TTGGTAGAG-GT-A-GACTATGTAAGAGGCTATCGGA--TACCATAGG--CTATATAAGTTA-A--ACGTAG---G-CCG-AATAC--C--GGT----AG-GTAT-GAGTTCACTTT----A-----GCTCTAT--GTT-TATATA-TA-CACTA-T---ACTCGA-GTTA-T-----CTTTGCT--------A----------AATTTTTG-TATGT--TAG-----TAG-ACTATA------TTG--TGCG---GG--T--AG--ATG--------------GTGACT-GA-CGTA-G----TACTG-CCTACTCCT-TCGGTTTGCTAGAGCA-TAC-T-TG---GT---GT-GGT---G-TGGAT-TGTGGCCAA-AATGCCTTG-GAGTGCTGGGA-AAT-----------CCTCAAA---AATGGGCAAAAATGGGCAAAA--A-------TCCCAAACT------------------TTTCTG-----------------GT------------------------------------------------------------------------------------------------------------------------------------------------------------------------------------------------------------------------------------------------------------------------------------------------------------------------</ns2:sequence><ns2:name>MT598481.1_Leishmania_infantum_isolate_ZK28-class46_minicircle_kinetoplast_sequence</ns2:name></ns2:Sequence><ns2:Sequence dsseqid="sq1442" id="sq1441"><ns2:sequence>----------------------------------------------------------------------------------------------------------------------------------------------------------------------------------------------------------------------GAAACTGGGGG-TTGGTGTGAAATAGGGCCGGGTG----------GTGGCCGGGAATTGGCTTCCC-TGGGCTGGGATGGCTCGA--AACCCTGG------------------GTCAGG--AGGCTTAGTTTTCT--GT-G-G-GCTGGG-TTTGGT-AGG----CATT-GA-AGTTGAATT-CTGGGCTTAATTGGGTG-G-TGGAT-TGG-TTTTTG-----G--A-AGC-G--TGTTG-GG-TT--GACTT-GGTTTGGTGGT------TGG--TAGC--TTC-G-GG-TTGA-ATTTT------TCTTTTTAAAG-----TTGCGGGGTTGG-TGGGTAGATTT----GCTTTTT-----GGGTTTGA-GGGTT-GATG-GTAG--ATG---------GATGGATTGAGGTTTGGGTTT-GGGTTAA----C-ACTGACCTGGG-T-TAGGG--GTGT--CTTGGGTACACACGTT-C-GGTG----CTTAATA--TAT--A----TATTAAGT---ACAGTGGGGG--A--C---CAATGTG--CCT-ACA-GC--G-G-TCT---TTGGTAGAG-GT-A-GACTATGTAAGAGGCTATCGGA--TACCATAAG--CTATATAAGTTG-G--GCGTAG---GGCCG-AATAC--C--GGT----AG-GTAA-GAGTTCACTTT----A-----GCTCTAT--GTT-TAT--A-TA-CACTA-T---ATTCGA-GTTA-T-----CTTTGCT--------A----------AATTTTTG-TATGT--TAG-----TAG-AATATA------TTG--TACGTGGTG--T--AG--ATG--------------GTGACT-TA-CGTG-G----TACTG-CCTACTCCT-TCGGGTTGCTAGAGCA-TAC-T-TG---GT---GT-GGC---G-GAAAT-TGTGCCTAA-AATGGCTCG-GGGTGTTGGGG-AAT-----------CCTCGGA---AATGGT-GAAAATGGGCAAAA--A-------TCCCAAACT------------------TTTCTG-----------------GTCCTTCGGGTA-GGG-GCGTTC---------------------------------------------------------------------------------------------------------------------------------------------------------------------------------------------------------------------------------------------------------------------------------------------------</ns2:sequence><ns2:name>MT598482.1_Leishmania_infantum_isolate_ZK47-class46_minicircle_kinetoplast_sequence</ns2:name></ns2:Sequence><ns2:Sequence dsseqid="sq1444" id="sq1443"><ns2:sequence>----------------------------------------------------------------------------------------------------------------------------------------------------------------------------------------------------------------------GAAACTGGGGG-TTGGTGTGAAATAGGGCCGGGTG----------GTGGCCGGGAATTGGCTTCCC-TGGGCTGGGATGGCTCGGA-AACCCTGG------------------GTCTGG--AGGCTTAGTTTTCT--GT-G-G-GCTGGG-TTTGGT-AGG----CATT-GA-AGTTGAATT-CTGGGCTTAATTGGGTG-G-TGGAT-TGG-TTTTTG-----G--A-AGC-G--TGTTG-GG-TT--GACTT-GGTTTGGTGGT------TGG--TAGC--TTC-G-GG-TTGA-ATTTT------TCTTTTTAAAG-----TTGCGGGGTTGG-TGGGTAGATTT----GCTTTTT-----GGGTTTGA-GGGTT-GATG-GTAG--ATG---------GATGGATTGGGGTTTGGGTTT-GGGTTAA----C-ACTGACCTGGG-T-TAGGG--GTGT--CTTGGGTACACACGTT-C-GGTG----CTTAATA--TAT--A----TATTAAGT---ACAGTGGGGA--A--C---CAATGTG--CCT-ACA-GC--G-G-TCT---TTGGTAGAG-GT-A-GACTATGTAAGAGGCTATCGGA--TACCATAAG--CTATATAAGTTG-G--ACGTAG---GGCCG-AATAC--C--GGT----AG-GTAA-GAGTTCACTTT----A-----GCTCTAT--GTT-TAT--A-TA-CACTA-T---ATTCGA-GTTA-T-----CTTTGCT--------A----------AATTTTTG-TATGT--TAG-----TAG-AATATA------TTG--TACGTGGTG--T--AG--ATG--------------GTGACT-TA-CGTG-G----TACTG-CCTACTCCT-TCGGGTTGCTAGAGCA-TAC-T-TG---GT---GT-GGC---G-GAAAT-TGTGCCTAA-AATGGCTCG-GGGTGTTGGGG-AAT-----------CCTCGGA---AATGGT-GAAAATGGGCAAAA--A-------TCCCAAACT------------------TTTCTG-----------------GTCCTTCGGGTA-GGG-GCGTTCTG-------------------------------------------------------------------------------------------------------------------------------------------------------------------------------------------------------------------------------------------------------------------------------------------------</ns2:sequence><ns2:name>MT598483.1_Leishmania_infantum_isolate_LIPA60-class46_minicircle_kinetoplast_sequence</ns2:name></ns2:Sequence><ns2:Sequence dsseqid="sq1446" id="sq1445"><ns2:sequence>-------------------------------------------------------------------------------------------------------------------------------------------------------------------------------------------------------------------------------------------AATAGGGCCGGGTG----------GTGGTTGGAAATAGGCTTCCC-TGGGCTGGGATGGCTCGA--AACCCTGG------------------GTCTGG--AGGCTTAGTTTTCT--GT-G-G-GCTGGG-TTTGGT-AGG----CATT-GA-AGTTGAATT-CTGGGCTTAATTGGGTG-G-TGGAT-TGG-TTT-TG-----G--G-AGC-G--TGTTG-GG-TT--GACTT-GGTTTGGTGGT------TGA--TAGC--TTC-G-GG-TTGA-ATTTT------TCTTTTTAAAG-----TTGCGGGGTTGG-TGGGTAGATTT----GCTTTTT-----GGGTTTGA-GGGTT-GATG-GTAG--ATG---------GATGGATTGGGGTTTGGGTTT-GGGTTAA----C-ACTGACCTGGG-T-TAGGG--GTGT--CTTGGGTACACACGTT-C-GGTG----CTTAATA--TAT--A----TATTAAGT---ACAGTGGGGA--A--C---CAATGTG--CCT-ACA-GC--G-G-TCT---TTGGTAGAG-GT-A-GACTATGTAAGAGGCTATCGGA--TACCATAAG--CTATATAAGTTG-A--ACGTAG---GGCCG-AATAC--C--GGT----AG-GTAA-GAGTTCACTTT----A-----GCTCTAT--GTT-TAT--A-TA-CACTA-T---ATTCGA-GTTA-T-----CTTTGCT--------A----------AATTTTTG-TATGT--TAG-----TAG-AATATA------TTG--TACGTGGTG--T--AG--ATG--------------GTGACT-TA-CGTG-G----TACTG-CCTACTCCT-TCGGGTTGCTAGAGCA-TAC-T-TG---GT---GT-GGC---G-AAAAT-AGTGCCTAA-AATGGCTCG-GGGTGTTGGGG-AAT-----------CCTCGGA---AATGGGTGAAAATGGCCAAAA--A-------TCCCAAACT------------------TTTCTG-----------------GTCCTCCGGGTA-GGG-G--------------------------------------------------------------------------------------------------------------------------------------------------------------------------------------------------------------------------------------------------------------------------------------------------------</ns2:sequence><ns2:name>MT598484.1_Leishmania_infantum_isolate_LIPA83-class46_minicircle_kinetoplast_sequence</ns2:name></ns2:Sequence><ns2:Sequence dsseqid="sq1448" id="sq1447"><ns2:sequence>----------------------------------------------------------------------------------------------------------------------------------------------------------------------------------------------------------------------------------TTGGTGTGAAATAGGGCCGGGTG----------GTGGCCGGGAATAGGCTTCCC-TGGGCTGGGATGGCTCGA--AACCCTGG------------------GTCTGG--AGGCTTAGTTTTCT--GT-G-G-GCTGGG-TTTGGT-AGG----CATT-GA-AGTTGAATT-CTGGGCTTAATTGGGTG-G-TGGAT-TGG-TTT-TG-----G--G-AGC-G--TGTTG-GG-TT--GACTT-GGTTTGGTGGT------TGA--TAGC--TTC-G-GG-TTGA-ATTTT------TCTTTTTAAAG-----TTGCGGGGTTGG-TGGGTAGATTT----GCTTTTT-----GGGTTTGA-GGGTT-GATG-GTAG--ATG---------GATGGATTGGGGTTTGGGTTT-GGGTTAA----C-ACTGACCTGGG-T-TAGGG--GTGT--CTTGGGTACACACGTT-C-GGTG----CTTAATA--TAT--A----TATTAAGT---ACAGTGGGGA--A--C---CAATGTG--CCT-ACA-GC--G-G-TCT---TTGGTAGAG-GT-A-GACTATGTAAGAGGCTATCGGA--TACCATAAG--CTATATAAGTTG-A--ACGTAG---GGCCG-AATAC--C--GGT----AG-GTAA-GAGTTCACTTT----A-----GCTCTAT--GTT-TAT--A-TA-CACTA-T---ATTCGA-GTTA-T-----CTTTGCT--------A----------AATTTTTG-TATGT--TAG-----TAG-AATATA------TTG--TACGTGGTG--T--AG--ATG--------------GTGACT-TA-CGTG-G----TACTG-CCTACTCCT-TCGGGTTGCTAGAGCA-TAC-T-TG---GT---GT-GGC---G-AAAAT-AGTGCCTAA-AATGGCTCG-GGGTGTTGGGG-AAT-----------CCTCGGA---AATGGGTGAAAATGGCCAAAA--A-------TCCCAAACT------------------TTTCTG-----------------GTCCTCCGGGTA-GGG-GC-------------------------------------------------------------------------------------------------------------------------------------------------------------------------------------------------------------------------------------------------------------------------------------------------------</ns2:sequence><ns2:name>MT598485.1_Leishmania_infantum_isolate_ZK25-class46_minicircle_kinetoplast_sequence</ns2:name></ns2:Sequence><ns2:Sequence dsseqid="sq1450" id="sq1449"><ns2:sequence>-----------------------------------------------------------------------------------------------------------------------------------------------------------------------------------------------------------------------AAACTGGGGG-TTGGTGTGAAATAGGGCCGGGTG----------GTGGCCGGGAATTGGCTTCCC-TGGGCTGGGATGGCTCGA--AACCCTGG------------------GTCTGG--AGGCTTAGTTTTCT--GT-G-G-GCTGGG-TTTGGT-AGG----CATT-GA-AGTTGAATT-CTGGGCTTAATTGGGTG-G-TGGAT-TGG-TTTTTG-----G--A-AGC-G--TGTTG-GG-TT--GACTT-GGTTTGGTGGT------TGG--TAGC--TTC-G-GG-TTGA-ATTTT------TCTTTTTAAAG-----TTGCGGGGTTGG-TGGGTAGATTT----GCTTTTT-----GGGTTTGA-GGGTT-GATG-GTAG--ATG---------GATGGATTGGGGTTTGGGTTT-GGGTTAA----C-ACTGACCTGGG-T-TAGGG--GTGT--CTTGGGTACACACGTT-C-GGTG----CTTAATA--TAT--A----TATTAAGT---ACAGTGGGGA--A--C---CAATGTG--CCT-ACA-GC--G-G-TCT---TTGGTAGAG-GT-A-GACTATGTAAGAGGCTATCGGA--TACCATAAG--CTATATAAGTTG-G--ACGTAG---GGCCG-AATAC--C--GGT----AG-GTAA-GAGTTCACTTT----A-----GCTCTAT--GTT-TAT--A-TA-CACTA-T---ATTCGA-GTTA-T-----CTTTGCT--------G----------AATTTTTG-TATGT--TAG-----TAG-AATATA------TTG--TACGTGGCG--T--AG--ATG--------------GTGACT-TA-CGTG-G----TACTG-CCTACTCCT-TCGGGTTGCTAGAGCA-TAC-T-TG---GT---GT-GGC---G-GAAAT-TGTGCCTAA-AATGGCTCG-GGGTGTTGGGG-AAT-----------CCTCGGA---AATGGGTGAAAATGGGCAAAA--A-------TCCCAAACT------------------TTTCTG-----------------GTCCTTCGGGTA-GGG-GCGTT----------------------------------------------------------------------------------------------------------------------------------------------------------------------------------------------------------------------------------------------------------------------------------------------------</ns2:sequence><ns2:name>MT598486.1_Leishmania_infantum_isolate_ZK43-class46_minicircle_kinetoplast_sequence</ns2:name></ns2:Sequence><ns2:Sequence dsseqid="sq1452" id="sq1451"><ns2:sequence>-------------------------------------------------------------------------------------------------------------------------------------------------------------------------------------------------------------------------------------------AATAGGGCCGGGTG----------GTGGTTGGAAATAGGCTTCCC-TGGGCTGGGATGGCTCGA--AACCCTGG------------------GTCTGG--AGGCTTAGTTTTCT--GT-G-G-GCTGGG-TTTGGT-AGG----CATT-GA-AGTTGAATT-CTGGGCTTAATTGGGTG-G-TGGAT-TGG-TTT-TG-----G--G-AGC-G--TGTTG-GG-TT--GACTT-GGTTTGGTGGT------TGA--TAGC--TTC-G-GG-TTGA-ATTTT------TCTTTTTAAAG-----TTGCGGGGTTGG-TGGGTAGATTT----GCTTTTT-----GGGTTTGA-GGGTT-GATG-GTAG--ATG---------GATGGATTGGGGTTTGGGTTT-GGGTTAA----C-ACTGACCTGGG-T-TAGGG--GTGT--CTTGGGTACACACGTT-C-GGTG----CTTAATA--TAT--A----TATTAAGT---ACAGTGGGGA--A--C---CAATGTG--CCT-ACA-GC--G-G-TCT---TTGGTAGAG-GT-A-GACTATGTAAGAGGCTATCGGA--TACCATAAG--CTATATAAGTTG-A--ACGTAG---GGCCG-AATAC--C--GGT----AG-GTAA-GAGTTCACTTT----A-----GCTCTAT--GTT-TAT--A-TA-CACTA-T---ATTCGA-GTTA-T-----CTTTGCT--------A----------AATTTTTG-TATGT--TAG-----TAG-AATATA------TTG--TACGTGGTG--T--AG--ATG--------------GTGACT-TA-CGTG-G----TACTG-CCTACTCCT-TCGGGTTGCTAGAGCA-TAC-T-TG---GT---GT-GGC---G-AAAAT-AGTGCCTAA-AATGGCTCG-GGGTGTTGGGA-AAT-----------CCTCGGA---AATGGGTGAAAATGGGCAAAA--A-------TCCCAAACT------------------TTTCTG-----------------GTCCTCCGGGTA-GGG-GT-------------------------------------------------------------------------------------------------------------------------------------------------------------------------------------------------------------------------------------------------------------------------------------------------------</ns2:sequence><ns2:name>MT598487.1_Leishmania_infantum_isolate_ZK5-class46_minicircle_kinetoplast_sequence</ns2:name></ns2:Sequence><ns2:Sequence dsseqid="sq1454" id="sq1453"><ns2:sequence>---------------------------------------------------------------------------------------------------------------------------------------------------------------------------------------------------------------GGGCG-GAAAACTGGGGG-TTGGTGTAAAATAGGG-----------CGGGGGGTCGGGGGATTTTGGGT-ATT-TTGGCCAGGTCGACCTGGA-ACCCTGG-------------------GTCTGG--AGGCTTGTTTTTGC--TTCG-T-TCAGAA-TTCTTC-TTT----AATT-TT-TATCTTTTA--AATTGGGGATTTGGCG-GGTTTGG-GAC-TTGGTCG----T--GGCTT-G--TTTGG-GG-TTG-GGTGC-CCTATAGCGCT-GGG--TGT--TTTGGGATT-T-ATTGTTT-TCTT--------GGCGGGC-----T--TTAATGTTTTTAATTTGTAATACCATGGTGGG---------TTGGGCC-TTGGT-TTGAGACTT--TGGATTT--A-GAGTTTGGCTTCTCATAGGC------GGGT-------GGTTTAGTTT-G-CGCCG--CA-GG-TCAGACTGAT-ATTAA-A-GGTA----ACTAATA--TTA--G----CTTTACAT---AGAGGTCTAT--A--G--GTACATGG--TAT--GACGT------------TCGTAACAG-CTG---GGCGTCTATTAGAT-ATAACGGG-CATGTTGT--AGACAGGCGTA-------GAGTTATATTAT-AG-----G--TTA----CG-ATGA-GACTTCAAGTTATAGCC----TACATAC--ACG-CTATTT-AT-GTCAA-----GTT------TC-T-------GTTTG--------TT---------GGTTTTA--AGTAT--TGGT-----GT-TATTTA------CA----GTTTGAGT--TATATAGCATAC--A---GTTC--CACAGT-ATACATG-T----TGCTA--CTGCTGAC-CGGGCA--CTAAAGCG-TTC-T-GT---TG---AT---G---G-GAGTT-GG----------TGTC-AA-AATCG-TCAAA-AAA-----------CGCCAAAAATCGTCAAAAAAT-GG-GCCAAA--A-------TCCCAAACT------------------TTTCTG-----------------GTCCTTTGGGTA-GGG-GCGTTCTGCG-----------------------------------------------------------------------------------------------------------------------------------------------------------------------------------------------------------------------------------------------------------------------------------------------</ns2:sequence><ns2:name>MT598488.1_Leishmania_infantum_isolate_LIPA60-class47_minicircle_kinetoplast_sequence</ns2:name></ns2:Sequence><ns2:Sequence dsseqid="sq1456" id="sq1455"><ns2:sequence>-------------------------------------------------------------------------------------------------------------------------------------------------------------------------------------------------------------------G-GAAAACTGGGGG-TTGGTGTAAAATAGGG-----------CGGGGGTCGGGGGGATTTTGGGT-ATT-TTGGCCAGGTCGACCTGGA-ACCCTGG-------------------GTCTGG--AGGCTTGTTTTTGC--TTCG-T-TCAGAA-TTCTTC-TTT----AATT-TT-TATCTTTTA--AATTGGGGATTTGGCG-GGTTTGG-GAC-TTGGTCG----T--GGCTT-G--TTTGG-GG-TTG-GGTGC-CCTATAGCGCT-GGG--TGT--TTTGGGATT-T-ATTGTTT-TCTT--------GGCGGAC-----T--TTAATGTTTTTAATTTGTAATACCATGGTGGG---------TTGGGCC-TTGGT-TTGAGACTT--TGGATTT--A-GAGTTTGGCTTCTCATAGGC------GGGT-------GGTTTAGTTT-G-CGCCG--CA-GG-TCAGACTGAT-ATTAA-A-GGTA----ACTAATA--TTA--G----CTTTACAT---AGAGGTCTAT--A--G--GTACATGG--TAT--GACGT------------TCGTAACAG-CTG---GGCGTCTATTAGAT-ATAACGGG-CATGTTGT--AGACAGGCGTA-------GAGTTATATTAT-AG-----G--TTA----CG-ATGA-GACTTCAAGTTATAGCC----TACATAC--ACG-CTATTT-AT-GTCAA-----GTT------TC-T-------GTTTG--------TT---------GGTTTTA--AGTAT--TGGT-----GT-TATTTA------CA----GTTTGAGT--TATATAGCATAC--A---GTTC--CACAGT-ATACATG-T----TGCTA--CTGCTGAC-CGGGCA--CTAAAGCG-TTC-T-GT---TG---AT---G---G-GAGTT-GG----------TGTC-AA-AATCG-TCAAA-AAA-----------AGCCAAAAATCGTCAAAAAAT-GG-GCCAAA--A-------TCCCAAACT------------------TTTCTG-----------------GTCCTTTGGGTA-GGG-GCGTTCTGCG-----------------------------------------------------------------------------------------------------------------------------------------------------------------------------------------------------------------------------------------------------------------------------------------------</ns2:sequence><ns2:name>MT598489.1_Leishmania_infantum_isolate_ZK47-class47_minicircle_kinetoplast_sequence</ns2:name></ns2:Sequence><ns2:Sequence dsseqid="sq1458" id="sq1457"><ns2:sequence>----------------------------------------------------------------------------------------------------------------------------------------------------------------------------------------------------------------------GAAACTGGGGG-TTGGTGTAAAATAGGA-----------CGGGGGTCGGGGGGGTTTTGGGT-ATT-TTGGCCAGGTCGGCCTGGA-ACCCTGG-------------------GTCTGG--AGGCTTGTTTTTGC--TTCG-T-TCAGAA-TTCTTC-TTT----AATT-TT-TATCTTTTA--AATTGGGGATTTGGCG-GGTTTGG-GAC-TTGGTCG----T--GGCTT-G--TTTGG-GG-TTG-GGTGC-CCTATAGCGCT-GGG--TGT--TTTGGGGTT-T-ATTGTTT-TCTT--------GGCGGAC-----T--TTAATGTTTTTAATTTGTAATACCATGGTGGG---------TTGGGCC-TTGGT-TTGAGACTT--TGGATTT--A-GAGTTTGGCTTCTCATAGGC------GGGT-------GGTTTAGTTT-G-CGCCG--CA-GG-TCAGACTGAT-ATTAA-A-GGTA----ACTAATA--TTA--G----CTTTACAT---AGAGGTCTAT--A--G--GTACATGG--TAT--GACGT------------TCGTAACAG-CTG---GG-CTCTATTAGAT-ATAACGGG-CATGTTGT--AGACAGGCGTA-------GAGTTATATTAT-AG-----G--TTA----CG-ATGA-GACTTCAAGTTATAGCC----TACATAC--ACG-CTATTT-AT-GTCAA-----GTT------TC-T-------GTTTG--------TT---------GGTTTTA--AGTAT--TGGT-----GT-TATTTG------CA----GTTTGAGT--TATATAGCATAC--A---GTTC--CACAGT-GTACATG-T----TGCTA--CTGCTGAC-CGGGCA--CTAAAGCG-TTC-T-GT---TG---GT---G---G-GAGTT-GG----------TGTC-AA-AATCG-TCAAA-AAA-----------CGCCAAAAATCGTCAAGAAAT-GG-GTCAAA--A-------TCCCAAACT------------------TTTCTG-----------------GTCCTTCGGGTA-GGG-GCG------------------------------------------------------------------------------------------------------------------------------------------------------------------------------------------------------------------------------------------------------------------------------------------------------</ns2:sequence><ns2:name>MT598490.1_Leishmania_infantum_isolate_LIPA83-class47_minicircle_kinetoplast_sequence</ns2:name></ns2:Sequence><ns2:Sequence dsseqid="sq1460" id="sq1459"><ns2:sequence>------------------------------------------------------------------------------------------------------------------------------------------------------------------------------------------------------------------------AACTGGGGG-TTGGTGTAAAATAGGG-----------CGGGGGTCGGGGGGATTTTGGGT-ATT-TTGGCCAGGTCGACCTGGA-ACCCTGG-------------------GTCTGG--AGGCTTGTTTTTGC--TTCG-T-TCAGAA-TTCTTC-TTT----AATT-TT-TATCTTTTA--AATTGGGGATTTGGCG-GGTTTGG-GAC-TTGGTCG----T--GGCTT-G--TTTGG-GG-TTG-GGTGC-CCTATAGCGCT-GGG--TGT--TTTGGGATT-T-ATTGTTT-TCTT--------GGCGGAC-----T--TTAATGTTTTTAATTTGTAATACCATGGTGGG---------TTGGGCC-TTGGT-TTGAGACTT--TGGATTT--A-GAGTTTGGCTTCTCATAGGC------GGGT-------GGTTTAGTTT-G-CGCCG--CA-GG-TCAGACTGAT-ATTAA-A-GGTA----ACTAATA--TTA--G----CTTTACAT---AGAGGTCTAT--A--G--GTACATGG--TAT--GACGT------------TCGTAACAG-CTG---GGCGTCTATTAGAT-ATAACGGG-CATGTTGT--AGACAGGCGTA-------GAGTTATATTAT-AG-----G--TTA----CG-ATGA-GACTTCAAGTTATAGCC----TACATAC--ACG-CTATTT-AT-GTCAA-----GTT------TC-T-------GTTTG--------TT---------GGTTTTA--AGTAT--TGGT-----GT-TATTTA------CA----GTTTGAGT--TATATAGCATAC--A---GTTC--CACAGT-ATACATG-T----TGCTA--CTGCTGAC-CGGGCA--CTAAAGCG-TTC-T-GT---TG---AT---G---G-GAGTT-GG----------TGTC-AA-AATCG-TCAAA-AAA-----------CGCCAAAAATCGTCAAAAAAT-GG-GCCAAA--A-------TCCCAAACT------------------TTTCTG-----------------GTCCTTTGGGTA-GGG-GCGTTCTGCGA----------------------------------------------------------------------------------------------------------------------------------------------------------------------------------------------------------------------------------------------------------------------------------------------</ns2:sequence><ns2:name>MT598491.1_Leishmania_infantum_isolate_ZK25-class47_minicircle_kinetoplast_sequence</ns2:name></ns2:Sequence><ns2:Sequence dsseqid="sq1462" id="sq1461"><ns2:sequence>----------------------------------------------------------------------------------------------------------------------------------------------------------------------------------------------------------------------------------TTGGTGTAAAATAGGGC----------CGGGTGGTGGCTGGAAATGGGCT-TCC-CTGGGCTGAGGTGGTTGTA-ACCCTGG-------------------GTCTGG--AGGCTTGTTTTTGC--TTCG-G-CTGGAA-TTTCTC-TTT----AATT-TT-TGCCTTTTA--AGTTGGGGATTTGCTG-GGTTTGG-AGC-TTGGGTG----T--TGGCT-G--T-TGG-GG-TGG-GCTGG-TCTATAGTGGT-GAA--TGT--TTTGGGATT-T-ATTGTTT-ATTT--------GTTAAAC-----T--TTAATGTCTTTTAATTTTGATGACATGGTGGGTTC------GGGGGAC-TTAGT-TTATGGTTT--TAGGTTT--T-GGAGTTTGCGCCTTATGGTT------GGTT-------GGTTTAGTTT-G-CGCCG--CA-GG-TCAGGCTGAT-ATTAA-A-GGTA----ACTAATA--TTA--G----CTTTATAT---AGAGGCCTAT--A--G--GTATATGG--TGT--GACGT------------TCGTAACAG-CTG---GGCGTCTATTAGAT-ATAACGGG-CATGTTAT--AAACAGGCATA-------GAGTTATATTAT-AG-----G--TTA----CG-ATGA-GACTTCAAGTTAGA-CC----CACATAC--ACA-CTATTT-AT-GTCAA-----GTT------TC-T-------GTTTG--------TT---------GGTTTTA--AGTAT--TGGT-----GT-TATTTA------CA----GTCTGGGT--TATATAGCATAC--A---GTTC--CACAGT-ATATTAT-A----TTGCT-ACTGCTGGC-CGAGGG--TTGCTAAA-GCT-G-GG---GT---TG-GTG---G-GGA-----------A-GTGATGTCA-AAATCGTCAAA-AAT-----------CGTCAAAAATCG---TCAAAAAATGCCGAAA--A-------TCCCAAACT------------------TTTCTG-----------------GTCCTCCGGGTA-GG-----------------------------------------------------------------------------------------------------------------------------------------------------------------------------------------------------------------------------------------------------------------------------------------------------------</ns2:sequence><ns2:name>MT598492.1_Leishmania_infantum_isolate_ZK28-class47_minicircle_kinetoplast_sequence</ns2:name></ns2:Sequence><ns2:Sequence dsseqid="sq1464" id="sq1463"><ns2:sequence>---------------------------------------------------------------------------------------------------------------------------------------------------------------------------------------------------------------------GAAAACTGGGGG-TTGGTGTAAAATAGGG-----------CGGGGGTCGGGGGGATTTTGGGT-ATT-TTGGCCAGGTCGGCCTGGA-ACCCTGG-------------------GTCTGG--AGGCTTGTTTTTGC--TTCG-T-TCAGAA-TTCTTC-TTT----AATT-TT-TATCTTTTA--AATTGGGGATTTGGCG-GGTTTGG-GAC-TTGGTCG----T--GGCTT-G--TTTGG-GG-TTG-GGTGC-CCTATAGCGCT-GGG--TGT--TTTGGGATT-T-ATTGTTT-TCTT--------GGCGGAC-----T--TTAATGTTTTTAATTTGTAATACCATGGTGGG---------TTGGGCC-TTGGT-TTGAGACTT--TGGATTT--A-GAGTTTGGCTTCTCATAGGC------GGGT-------GGTTTAGTTT-G-CGCCG--CA-GG-TCAGACTGAT-ATTAA-A-GGTA----ACTAATA--TTA--G----CTTTACAT---AGAGGTCTAT--A--G--GTACATGG--TAT--GACGT------------TCGTAACAG-CTG---GGCGTCTATTAGAT-ATAACGGG-CATGTTGT--AGACAGGCGTA-------GAGTTATATTAT-AG-----G--TTA----CG-ATGA-GACTTCAAGTTATAGCC----TGCATAC--ACG-CTATTT-AT-GTCAA-----GTT------TC-T-------GTTTG--------TT---------GGTTTTA--AGTAT--TGGT-----GT-TATTTA------CA----GTTTGAGT--TATATAGCATAC--A---GTTC--CACAGT-ATACATG-T----TGCTA--CTGCTGAC-CGGGCA--CTAAAGCG-TTC-T-GT---TG---AT---G---G-GAGTT-GG----------TGTC-AA-AATCG-TCAAA-AAA-----------CGCCAAAAATCGTCAAAAAAT-GG-GCCAAA--A-------TCCCAAACT------------------TTTCTG-----------------GTCCTTTGGGTA-GGG-GCGTTCTGCGA----------------------------------------------------------------------------------------------------------------------------------------------------------------------------------------------------------------------------------------------------------------------------------------------</ns2:sequence><ns2:name>MT598493.1_Leishmania_infantum_isolate_ZK43-class47_minicircle_kinetoplast_sequence</ns2:name></ns2:Sequence><ns2:Sequence dsseqid="sq1466" id="sq1465"><ns2:sequence>---------------------------------------------------------------------------------------------------------------------------------------------------------------------------------------------------------------------GGAAACTGGGGG-TTGGTGTAAAATAGGA-----------CGGGGGTC-GGGGGGTTTTGGGT-ATT-TTGGCCAGGTCGGCCTGGA-ACCCTGG-------------------GTCTGG--AGGCTTGTTTTTGC--TTCG-T-TCAGAA-TTCTTC-TTT----AATT-TT-TATCTTTTA--AATTGGGGATTTGGCG-GGTTTGG-GAC-TTGGTCG----T--GGCTT-G--TTTGG-GG-TTG-GGTGC-CCTATAGCGCT-GGG--TGT--TTTGGGGTT-T-ATTGTTT-TCTT--------GGCGGAC-----T--TTAATGTTTTTAATTTGTAATACCATGGTGGG---------TTGGGCC-TTGGT-TTGAGACTT--TGGATTT--A-GAGTTTGGCTTCTCATAGGC------GGGT-------GGTTTAGTTT-G-CGCCG--CA-GG-TCAGACTGAT-ATTAA-A-GGTA----ACTAATA--TTA--G----CTTTACAT---AGAGGTCTAT--A--G--GTACATGG--TAT--GACGT------------TCGTAACAG-CTG---GG-CTCTATTAGAT-ATAACGGG-CATGTTGT--AGACAGGCGTA-------GAGTTATATTAT-AG-----G--TTA----CG-ATGA-GACTTCAAGTTATAGCC----TACATAC--ACG-CTATTT-AT-GTCAA-----GTT------TC-T-------GTTTG--------TT---------GGTTTTA--AGTAT--TGGT-----GT-TATTTG------CA----GTTTGAGT--TATATAGCATAC--A---GTTC--CACAGT-GTACATG-T----TGCTA--CTGCTGAC-CGGGCA--CTAAAGCG-TTC-T-GT---TG---GT---G---G-GAGTT-GG----------TGTC-AA-AATCG-TCAAA-AAA-----------CGCCAAAAATCGTCAAGAAAT-GG-GTCAAA--A-------TCCCAAACT------------------TTTCTG-----------------GTCCTTCGGGTA-GGG-GCGTTCT--------------------------------------------------------------------------------------------------------------------------------------------------------------------------------------------------------------------------------------------------------------------------------------------------</ns2:sequence><ns2:name>MT598494.1_Leishmania_infantum_isolate_ZK5-class47_minicircle_kinetoplast_sequence</ns2:name></ns2:Sequence><ns2:Sequence dsseqid="sq1468" id="sq1467"><ns2:sequence>-------------------------------------------------------------------------------------------------------------------------------------------------------------------------------------------------------------------------------GG-TTGGTGTAAAATAGGGCCGGGTGGTGGCCG-GAA-ATGG---------CTCTCC-TGGGCTAGGATGGGTCGAA-ACCCTGG-------------------GTCTGG--GTGTTACTTTTTGG--GTTG-G-CTGGAT-TTTTCC-TTT----AAAT-TT-CTGGCTTTA-AAGTGGGTTGA-ATGTG-G-TTTGA-GCG-T-TGTT-----G--TATG--G--ATGG--TG-TG--GCT-G-GATCGGCTTGAATTGT-TGGT-ATTGATGTT-G-ACAGTGG-CGT--------GTTTGGTCTTG-GATAG---GGGGGTTGTTTGGTGAGACT--TTGGGCTGG-----TCGGGGCT-TGAGC-TGGGCCATA--CGGGTGT--T--CGGTTGGTGGTTCAACT---------CCT---TG-A-GGCTG--GG-G-TCCAT--AGCTT-TGTGATT----------A-TAAT----ATTAATA--TTA--A----CTTATATT------GTAGTTG--C--G---ATAAG----CGC-AGGGAT-ACGGTGAG---TGCGCGGGT-TC-T--ATAGTAGTTAGCGCCGAACTTAGGTTATTTGT--AGTA-GTCGGTA-A--GCTTAC--TAG--T-CTTAT--T------------GGCT-ACTTTTA-----TATAT----ACGTCAT--ATA--GTTCA-CA-ATTTG-T---C-TATC-ATTT-TATAGAT-TTATG--------T----------TTCGTGTG-TATAT--AG----------CGTTAT------AGT--GATAGACTG--TGT------TAC--A---GGGT--ACTAAC-TT-TGCC-T----GGGGT-GCATG-CTC-CTATGGGGTGCGAAGA-TGA-A-T----TT---AT-GTT---G-ATTTG-GGGCTG-GG-GTAT--GGG-AAAGTCTTAAA-AAT-----------CCTGGAA---AATGACGAAAAATGGGACAAA--A-------TCTCAAACT------------------TTTCTG-----------------GTCCTTTGGGTA-GGG-GCGTTCTGCAAAATT--C--GAAAAATGGGTG--------CAGAAAGCCCGTTCAAAAATCG-G-CCAAAAATGCCAAAAATC-GG--CTCCG-AGGCGGGAAACTGGGG-------------------------------------------------------------------------------------------------------------------------------------------------------------------------------------------</ns2:sequence><ns2:name>MT598495.1_Leishmania_infantum_isolate_LIPA60-class48_minicircle_kinetoplast_sequence</ns2:name></ns2:Sequence><ns2:Sequence dsseqid="sq1470" id="sq1469"><ns2:sequence>-----------------------------------------------------------------------------------------------------------------------------------------------------------------------------------------------------------------------------GGGT-TGGTGTAAAATAGGGCCGGGTGGTGGCCGG-AAA-TGGG---------CTCTCC-TGGGCTAGGATGGGTCGAA-ACCCTGG-------------------GTCTGG--GTGTTACTTTTTGG--GTTG-G-CTGGAT-TTTTCC-TTT----AAAT-TT-CTGGCTTTA-AAGTGGGTTGA-ATGTG-G-TTTGA-GCG-T-TGTT-----G--TATG--G--ATGG--TG-TG--GCT-G-GATCGGCTTGAATTGT-TGGT-ATTGATGTT-G-ACAGTGG-CGT--------GTTTGGTCTTG-GATAG---GG-GGTTGTTTGGTGAGACT--TTGGGCTGG-----TCGGGGCT-TGAGC-TGAGCCATA--CGGGTGT--T--CGGTTGGTGGTTCAACT---------CCT---TG-A-GGCTG--GG-G-TCCAT--AGCTT-TGTGATT----------A-TAAT----ATTAATA--TTA--A----CTTATATT------GTAGTTG--C--G---ATAAG----CGC-AGGGAT-ACGGTGAG---TGCGCGGGT-TC-T--ATAGTAGTTAGCGCCGAACTTAGGTTGTTTGT--AGTA-GTCGGTA-A--GCTTAC--TAG--T-CTTAT--T------------GGCT-ACTTTTA-----TATAT----ACGTCAT--ATA--GTTCA-CA-ATTTG-T---C-TATC-ATTT-TATAGAT-TTATG--------T----------TTCGTGTG-TATAT--AG----------CGTTAT------AGT--GATAGACTG--TGT------TAC--A---GAGT--ACTAAC-TT-TGCC-T----GGGGT-GCATG-CTC-CTATGGGGTGCGAAGA-TGA-A-T----TT---AT-GTT---G-ATTTG-GGGCTG-GG-GTAT--GGG-AAAGTCTTAAA-AAT-----------CCTGGAA---AATGACGAAAAATGGGACAAA--A-------TCTCAAACT------------------TTTCTG-----------------GTCCTTTGGGTA-GGG-GCGTTCTGCG-----------------------------------------------------------------------------------------------------------------------------------------------------------------------------------------------------------------------------------------------------------------------------------------------</ns2:sequence><ns2:name>MT598496.1_Leishmania_infantum_isolate_ZK43-class48_minicircle_kinetoplast_sequence</ns2:name></ns2:Sequence><ns2:Sequence dsseqid="sq1472" id="sq1471"><ns2:sequence>------------------------------------------------------------------------------------------------------------------------------------------------------------------------------------------------------------------------------GGT-TGGTGTAAAATAGGGCCGGGTGGTGGTCGG-AAA-TGGG---------CTCTCC-TGGGCCAGGATGGGTCGAA-ACCCTGG-------------------GTCTGG--GTGTTACTTTTTGG--GTTG-G-CTGGAT-TTTTCC-TTT----AAAT-TT-CTGGCTTTA-AAGTGGGTTGG-ATGTG-G-TTTGA-GCG-T-TGTT-----G--TATG--G--ATGG--TG-TG--GCT-G-GATCGGCTTGAATTGT-TGGT-ATTGATGTT-G-ACGGTGG-CGT--------GGTTGGTCTTG-GATAG---GG-CGTTGTTTGGTGAGACT--TTGGGCTGG-----TCGGGGCT-TGAGC-TGGGCCATA--CGGGTGT--T--CGGTTGGTGGTTCAACT---------CCT---TG-AAGGCTG--GG-G-TCCAT--AGCTT-TGTGATT----------A-TAAT----ATTAATA--TTA--A----CTTATATT------GTAGTTG--C--G---ATAAG----CGC-AGGGAT-ACGGTGAG---TGCGCGGGT-TC-T--ATAGTAGTTAGCGCCGAACTTAGGTTATTTGT--AATA-GTCGGTA-A--GCTTAC--TAG--T-CTTAT--T------------GGCT-ACTTTTA-----TATAT----ACGTCAT--ATA--GTTCA-CA-ATTTG-T---C-TACC-ATTT-TATAGAT-TTATG--------T----------TTCGTGTG-TATAT--AG----------CGTTAT------AGT--GATAGACTG--TGT------TAC--A---GAGT--ACTAAC-TT-TGCC-T----GGGAT-GCATG-CTC-CTATGGGATACGGAGA-TGA-A-T----TT---AT-GTT---G-ATTTG-GGACTG-GG-AATATGGGG-AAAGTCTTAAA-AAT-----------TCTCAAA---AATGGCGGAAAATGGGCAAAA--A-------TCCCAAACT------------------TTTCTG-----------------GTCCTCCGGGTA-GGG-GC-------------------------------------------------------------------------------------------------------------------------------------------------------------------------------------------------------------------------------------------------------------------------------------------------------</ns2:sequence><ns2:name>MT598497.1_Leishmania_infantum_isolate_LIPA83-class48_minicircle_kinetoplast_sequence</ns2:name></ns2:Sequence><ns2:Sequence dsseqid="sq1474" id="sq1473"><ns2:sequence>--------------------------------------------------------------------------------------------------------------------------------------------------------------------------------------------------------------------------CTGGGGG-TTGGTGTAAATAGGGCCGGGTGGTGGCCGG-AAA-TGGG---------CTCTCC-TGGGCTAGGATGGGTCGAA-ACCCTGG-------------------GTCTGG--GTGTTACTTTTTGG--GTTG-G-CTGGAT-TTTTCC-TTT----AAAT-TT-CTGGCTTTA-AAGTGGGTTGA-ATGTG-G-TTTGA-GCG-T-TGTT-----G--TATG--G--ATGG--TG-TG--GCT-G-GATCGGCTTGAATTGT-TGGT-ATTGATGTT-G-ACAGTGG-CGT--------GTTTGGTCTTG-GATAG---GG-GGTTGTTTGGTGAGACT--TTGGGCTGG-----TCGGGGCT-TGAGC-TGGGCCATA--CGGGTGT--T--CGGTTGGTGGTTCAACT---------CCT---TG-A-GGCTG--GG-G-TCCAT--AGCTT-TGTGATT----------A-TAAT----ATTAATA--TTA--A----CTTATATT------GTAGTTG--C--G---ATAAG----CGC-AGGGAT-ACGGTGAG---TGCGCGGGT-TC-T--ATAGTAGTTAGCGCCGAACTTAGGTTATTTGT--AGTA-GTCGGTA-A--GCTTAC--TAG--T-CTTAT--T------------GGCT-ACTTTTA-----TATAT----ACGTCAT--ATA--GTTCA-CA-ATTTG-T---C-TATC-ATTT-TATAGAT-TTATG--------T----------TTCGTGTG-TATAT--AG----------CGTTAT------AGT--GATAGACTG--TGT------TAC--A---GAGT--ACTAAC-TT-TGCC-T----GGGGT-GCATG-CTC-CTATGGGGTGCGAAGA-TGA-A-T----TT---AT-GTT---G-ATTTG-GGGCTG-GG-GTAT--GGG-AAAGTCTTAAA-AAT-----------CCTGGAA---AATGACGAAAAATGGGACAAA--A-------TCTCAAACT------------------TTTCTG-----------------GTCCTTTGGGTA-GGG-GCGTTCTGCAAAATT--C--GAAAAATGGGT--------------------------------------------------------------------------------------------------------------------------------------------------------------------------------------------------------------------------------------------------------------------------</ns2:sequence><ns2:name>MT598498.1_Leishmania_infantum_isolate_ZK25-class48_minicircle_kinetoplast_sequence</ns2:name></ns2:Sequence><ns2:Sequence dsseqid="sq1476" id="sq1475"><ns2:sequence>------------------------------------------------------------------------------------------------------------------------------------------------------------------------------------------------------------------------------GGT-TGGTGTAAAATAGGGCCGGGTGGTGGCCGG-AAA-TGGG---------CTCTCC-TGGGCTAGGATGGGTCGAA-ACCCTGG-------------------GTCTGG--GTGTTACTTTTTGG--GTTG-G-CTGGAT-TTTTCC-TTT----AAAT-TT-CTGGCTTTA-AAGTGGGTTGG-ATGTG-G-TTTGA-GCG-T-TGTT-----G--TGTG--G--ACGG--TG-TG--GCT-G-GATCGGCTTGAATTGT-TGGT-ATTGATGTT-G-ACGGTGG-CGT--------GGTTGGTCTTG-GATAG---GG-CGTTGTTTGGTGAGACT--TTGGGCTGG-----TCGGGGCT-TGAGC-TGGGCCATA--CGGGTGT--T--CGGTTGGTGGTTCGACT---------CCT---TG-AAGGCTG--GG-G-TCCAT--AGCTT-TGTGATT----------A-TAAT----ATTAATA--TTA--A----CTTATATT------GTAGTTG--C--G---ATAAG----CGC-AGGGAT-ACGGTGAG---TGCGCGGGT-TC-T--ATAGTAGTTAGCGCCGAACTTAGGTTATTTGT--AGTA-GTCGGTA-A--GCTTAC--TAG--T-CTTAT--T------------GGCT-ACTTTTA-----TATAT----ACGTCAT--ATA--GTTCA-CA-ATTTG-T---C-TACC-ATTT-TATAGAT-TTATG--------T----------TTCGTGTG-TATAT--AG----------CGTTAT------AGT--GATAGACTG--TGT------TAC--A---GAGT--ACTAAC-TT-TGCC-T----GGGAT-GCATG-CTC-CTATGGGATACGGAGA-TGA-A-T----TT---AT-GTT---G-ATTTG-GGGCTG-GG-AATATGGGG-AAAGTCTTAAA-AAT-----------TCTCAAA---AATGGCGGAAAATGGGCAAAA--A-------TCCCAAACT------------------TTTCTG-----------------GTCCTCCGGGTA-GGG----------------------------------------------------------------------------------------------------------------------------------------------------------------------------------------------------------------------------------------------------------------------------------------------------------</ns2:sequence><ns2:name>MT598499.1_Leishmania_infantum_isolate_ZK28-class48_minicircle_kinetoplast_sequence</ns2:name></ns2:Sequence><ns2:Sequence dsseqid="sq1478" id="sq1477"><ns2:sequence>-------------------------------------------------------------------------------------------------------------------------------------------------------------------------------------------------------------------------------GT-TGGTGTAAAATAGGGCCGGGTGGTGGCCGG-AAA-TGGG---------CTCTCC-TGGGCTAGGATGGGTCGAA-ACCCTGG-------------------GTCTGG--GTGTTACTTTTTGG--GTTG-G-CTGGAT-TTTTCC-TTT----AAAT-TT-CTGGCTTTA-AAGTGGGTTGA-ATGTG-G-TTTGA-GCG-T-TGTT-----G--TATG--G--ATGG--TG-TG--GCT-G-GATCGGCTTGAATTGT-TGGT-ATTGATGTT-G-ACAGTGG-CGT--------GTTTGGTCTTG-GATAG---GG-GGTTGTTTGGTGAGACT--TTGGGCTGG-----TCGGGGCT-TGAGC-TGAGCCATA--CGGGTGT--T--CGGTTGGTGGTTCAACT---------CCT---TG-A-GGCTG--GG-G-TCCAT--AGCTT-TGTGATT----------A-TAAT----ATTAATA--TTA--A----CTTATATT------GTAGTTG--C--G---ATAAG----CGC-AGGGAT-ACGGTGAG---TGCGCGGGT-TC-T--ATAGTAGTTAGCGCCGAACTTAGGTTATTTGT--AGTA-GTCGGTA-A--GCTTAC--TAG--T-CTTAT--T------------GGCT-ACTTTTA-----TATAT----ACGTCAT--ATA--GTTCA-CA-ATTTG-T---C-TATC-ATTT-TATAGAT-TTATG--------T----------TTCGTGTG-TATAT--AG----------CGTTAT------AGT--GATAGACTG--TGT------TAC--A---GAGT--ACTAAC-TT-TGCC-T----GGGGT-GCATG-CTC-CTATGGGGTGCGAAGA-TGA-A-T----TT---AT-GTT---G-ATTTG-GGGCTG-GG-GTAT--GGG-AAAGTCTTAAA-AAT-----------CCTGGAA---AATGACGAAAAATGGGACAAA--A-------TCTCAAACT------------------TTTCTG-----------------GTCCTTTGGGTA-GGG-GCGTTCTGCAAAATT--C--GAAAAATGGGTG--------CAGATA-----------------------------------------------------------------------------------------------------------------------------------------------------------------------------------------------------------------------------------------------------------</ns2:sequence><ns2:name>MT598500.1_Leishmania_infantum_isolate_ZK5-class48_minicircle_kinetoplast_sequence</ns2:name></ns2:Sequence><ns2:Sequence dsseqid="sq1480" id="sq1479"><ns2:sequence>-------------------------------------------------------------------------------------------------------------------------------------------------------------------------------------------AATGGCAAAAATCAGGTCCGGGGCG-GGAAACTGGGGG-TTGGTGTAAATAGGGCCGGGTGGTGGCCGG-AAA-TGGG---------CTCTCC-TGGGCTAGGATGGGTCGAA-ACCCTGG-------------------GTCTGG--GTGTTACTTTTTGG--GTTG-G-CTGGAT-TTTTCC-TTT----AAAT-TT-CTGGCTTTA-AAGTGGGTTGA-ATGTG-G-TTTGA-GCG-T-TGTT-----G--TATG--G--ATGG--TG-TG--GCT-G-GATCGGCTTGAATTGT-TGGT-ATTGATGTT-G-ACAGTGG-CGT--------GTTTGGTCTTG-GATAG---GG-GGTTGTTTGGTGAGACT--TTGGGCTGG-----TCGGGGCT-TGAGC-TGAGCCATA--CGGGTGT--T--CGGTTGGTGGTTCAACT---------CCT---TG-A-GGCTG--GG-G-TCCAT--AGCTT-TGTGATT----------A-TAAT----ATTAATA--TTA--A----CTTATATT------GTAGTTG--C--G---ATAAG----CGC-AGGGAT-ACGGTGAG---TGCGCGGGT-TC-T--ATAGTAGTTAGCGCCGAACTTAGGTTATTTGT--AGTA-GTCGGTA-A--GCTTAC--TAG--T-CTTAT--T------------GGCT-ACTTTTA-----TATAT----ACGTCAT--ATA--GTTCA-CA-ATTTG-T---C-TATC-ATTT-TATAGAT-TTATG--------T----------TTCGTGTG-TATAT--AG----------CGTTAT------AGT--GATAGACTG--TGT------TAC--A---GAGT--ACTAAC-TT-TGCC-T----GGGGT-GCATG-CTC-CTATGGGGTGCGAAGA-TGA-A-T----TT---AT-GTT---G-ATTTG-GGGCTG-GG-GTAT--GGG-AAAGTCTTAAA-AAT-----------CCTGGAA---AATGACGAAAAATGGGACAAA--A-------TCTCAAACT------------------TTTCTG-----------------GTCCTTTGGGTA-GGG-GCGTTCTGCAAAATT--C--GAAAAATGGGTG--------CAGAA------------------------------------------------------------------------------------------------------------------------------------------------------------------------------------------------------------------------------------------------------------</ns2:sequence><ns2:name>MT598501.1_Leishmania_infantum_isolate_ZK47-class48_minicircle_kinetoplast_sequence</ns2:name></ns2:Sequence><ns2:Sequence dsseqid="sq1482" id="sq1481"><ns2:sequence>-----------------------------------------------------------------------------------------------------------------------------------------------------------------------------------------------------------------------------GGGG-TTGGTGTAAAATAGGGCCGGGTGGTCCGGGGG-TTTGGGGGGATTGAGCTTTCT-GGGCCTGGCCTGGCT-GGT-GGGTGGC-------------------TTTTAT--ATGGTTGGCCCTCGTTGCTT-T-T-------------GAG-----GAT-TT-CGTTGGATT-TGGATTTATAAA-GAG------TTG-AGA-GGCGGTG-TTTG--GGTGT-G--GGCAC-TG-AGGATTGTT-GCCTCCTTTGCT--GGCTGGA-CTTTATTTT-TGCCTATTT-ATATA-------TTTTAAC-----T--CCGACCTTTATGGTTGGTTACTTG-AGTTT----------GCTCCGCA---------GGAGACT--TCGTATG--T-CGGCTGAGAGACCCGCCGGGG----CGGGT---GT-GACGGATGGGG-T-GGATA-G--TCG-TGATAGCT-G-A-TA-----TAA----CTAGAAG--TT--------AAT---AT---TAAGGTGTCT--CTA---GGAACGTT--GGG-CTGGGTAAGCCACGA---ACAGATATA-GAT--GACTGGATATTAA-G-AGGAGTTC-TGTTGGAT--G-ACGATATAAT-A----CACTAGTTATAC-TGTTT--A--TGT----GAGGGC------GAGAGTTAACGTT----AGAGGCT--ACT-AT------T-ATACG-----GTA------TA-TTTT-ACAATGTT--------TG----------ATTCCG----------TTG-----TT-ATTATG------CTTTTGTGTGCCAC--TTATAAGCTC-T--T---TGAT--AGAACT-TACCGTG-T------ACT-GTTACTGG----T----CCTGCTGG--TTG-T-GG---GA---AG-CGC---T-GCGTTTGAGATGAAA-AGTGGCTGG-AGTGGGCGAAA-TCT-----------CCA--AA---AATGATCGAAAAATGGGGAAT--T-------TCCCAAACT------------------TTTCTG-----------------GTCCTCCGGGTA-GGG-G--------------------------------------------------------------------------------------------------------------------------------------------------------------------------------------------------------------------------------------------------------------------------------------------------------</ns2:sequence><ns2:name>MT598502.1_Leishmania_infantum_isolate_LIPA60-class49_minicircle_kinetoplast_sequence</ns2:name></ns2:Sequence><ns2:Sequence dsseqid="sq1484" id="sq1483"><ns2:sequence>-----------------------------------------------------------------------------------------------------------------------------------------------------------------------------------------------------------------------------GGGG-TTGGTGTAAAATAGGGCCGGGTGGTCCGGGGG-TTTGGGGGAATTGAGCTTTCT-GGGCCTGGCCTGGCT-GGT-GGGTGGC-------------------TTTTAT--ATGGTTGGCCCTCGTTGCTT-T-T-------------GAG-----GAT-TT-CGTTGGATT-TGGATTTATAAA-GGG------TTG-GGA-GGCGGTG-TTTG--GGTGC-G--GGCAC-TG-AGGGTTGTT-GCCTCCTTTGCT--GGCTGGA-CTTTATTTT-TGCCTATTT-ATATA-------TTTTAAC-----T--CCGACCTTTATGGTTGGTTACTTG-AGTTT----------GCTCCGCA---------GGAGACT--TCGTATG--T-CGGCTGAGAGACCCGCCGGGG----CGGGT---GT-GACGGATGGGG-T-GGATA-G--TCG-TGATAGCT-G-A-TA-----TAA----CTAGAAG--TT--------AAT---AT---TAAAATGTCT--CTA---GGAACGTT--GGG-CTGGGTAAGCCACGA---ACAGATATA-GAT--GACTGGGTATTAA-G-AGGAGTTC-TGTTGGAT--G-ACGATATAAT-A----CACTAGTTATAC-TGTTT--A--TGT----GAGAGC------GAGAGTTAACGTT----AGAGGCT--ACT-AT------T-ATACG-----GTA------TA-TTTT-ACAATGTT--------TG----------ATTCCG----------TTG-----TT-ATTATG------CTTTTGTGTGCCAC--TTATAAGCTC-T--T---TGAT--AGAACT-TACCGTG-T------ACT-GTTACTGG----T----CCTGCTGG--TTA-T-GG---GA---AG-CGC---T-GCGTTTGAGATGAAA-AGTGGCTGG-AGTGGGCGAAA-TCT-----------CCA--AA---AATGATCGAAAAATGGGGAAT--T-------TCCCAAACT------------------TTTCTG-----------------GTCCTCCGGGTA--------------------------------------------------------------------------------------------------------------------------------------------------------------------------------------------------------------------------------------------------------------------------------------------------------------</ns2:sequence><ns2:name>MT598503.1_Leishmania_infantum_isolate_LIPA83-class49_minicircle_kinetoplast_sequence</ns2:name></ns2:Sequence><ns2:Sequence dsseqid="sq1486" id="sq1485"><ns2:sequence>-------------------------------------------------------------------------------------------------------------------------------------------------------------------------------------------------------------------------------------GTGTAAAATAGGGCCGGGTGGTCCGGGGG-TTTGGGGGGATTGAGCTTTCT-GGGCCTGGCCTGGCT-GGT-GGGTGGC-------------------TTTTAT--ATGGTTGGCCCTTGTTGCTT-T-T-------------GAG-----GAT-TT-CGTTGGATT-TGGATTTATAAA-GAG------TTG-GGA-GGCGGTG-TTTG--GGTGT-G--GGCAC-TG-AGGATTGTT-GCCTCCTTTGCT--GGCTGGA-CTTTATTTT-TGCCTATTT-ATATA-------TTTTAAC-----T--CCGACCTTTATGGTTGGTTACTTG-AGTTT----------GCTCCGCA---------GGAGACT--TCGTATG--T-CGGCTGAGAGACCCGCCGGGG----CGGGT---GT-GGCGGATGGGG-T-GGATA-G--TCG-TGATAGCT-G-A-TA-----TAA----CTAGAAG--TT--------AAT---AT---TAAGGTGTCT--CTA---GGAACGTT--GGG-CTGGGTAAGCCACGA---ACAGATATA-GAT--GACTGGGTATTAA-G-AGGAGTTC-TGTTGGAT--G-ACGATATAAT-A----CACTAGTTATAC-TGTTT--A--TGT----GAGGGC------GAGAGTTAACGTT----AGAGGCT--ACT-AT------T-ATACG-----GTA------TA-TTTT-ACAATGTT--------TG----------ATTCCG----------TTG-----TT-ATTATG------CTTTTGTGTGCCAC--TTATAAGCTC-T--T---TGAT--AGAACT-TACCGTG-T------ACT-GTTACTGG----T----CCTGCTGG--TTA-T-GG---GA---AG-CGC---T-GCGTTTGAGATGAAA-AGTGGCTGG-AGTGGGCGAAA-TCT-----------CCA--AA---AATGATCGAAAAATGGGGAAT--T-------TCCCAAACT------------------TTTCTG-----------------GTCCTCCGGGTA--------------------------------------------------------------------------------------------------------------------------------------------------------------------------------------------------------------------------------------------------------------------------------------------------------------</ns2:sequence><ns2:name>MT598504.1_Leishmania_infantum_isolate_ZK25-class49_minicircle_kinetoplast_sequence</ns2:name></ns2:Sequence><ns2:Sequence dsseqid="sq1488" id="sq1487"><ns2:sequence>-----------------------------------------------------------------------------------------------------------------------------------------------------------------------------------------------------------------------------GGGG-TTGGTGTAAAATAGGGCCGGGTGGTTCGGGGAAATTCGGGAAATTGGCCTCCCT-GGGCTTGACTTTACT-GGT-GGGTGGC-------------------TTTTAT--ATGGCTGGGTCCCGTTACTT-T-T-------------TGGG---GGAT-TT-GACTGGATT-TGGGTTTATAAA-GGG------TTG-GGC-GATATGT-GGAT--GCTGT-G--TTGGG-AG-G---TGAGT-TGGGTTTGCGCTGGCTGGGCA-TAATTTTTG-TGCTTATTT-ATATA-------TTTTAAC-----T--CTGACCGTTATGGGTGGTTACTTG-AGTTT----------GCTCCGCA---------GGAGACT--TCGTGTA--T-CGGCTAGGAGACTCATCGGAG--A-CGGGT---GT-AACGGTGGAGA-T-GGATA-G--TCG-GGGTAGCT-G-A-TA-----TAA----CTAGAAG--TT--------AAT---AT---T-AAGTGTCT--CTA---GGAGCGTT--GGG-CTGGGTGAACCACGA---GCAGATATA-GAT--AACTGGGTATTAA-G-AGGAGTTC-TGATGAAT--G-ACGATATAAT-A----CACTAGTTATAC-TGTTT--A--TGT----GAGAGC------GAGAGTTGACGTT----AGAGACT--ACT-AC------T-ATACA-----CTA------TA-TTTG--CAATGTC--------TG----------ATTTCG----------CTA-----TT-ATTATG------TTTGTATGTGACAC--TTATAAGATC-T--T---TGAT--AGACCT-TACCGTG-T------ACT-GTTACTGG----T----CCTGCTGG--CTA-T-GG---GA---GG-CCT---T-GTGTTTGGTGTGAAA-TGTGGTTGG-AGGGGCTGAAA-ATC-----------CCAAAAA---AATGGTCAAAAAATGGCGAAA--A-------ATCCAAACT------------------TTTCTG-----------------GTCCTCCGGGTA--------------------------------------------------------------------------------------------------------------------------------------------------------------------------------------------------------------------------------------------------------------------------------------------------------------</ns2:sequence><ns2:name>MT598505.1_Leishmania_infantum_isolate_ZK28-class49_minicircle_kinetoplast_sequence</ns2:name></ns2:Sequence><ns2:Sequence dsseqid="sq1490" id="sq1489"><ns2:sequence>------------------------------------------------------------------------------------------------------------------------------------------------------------------------------------------------------------------------------GGG-TTGGTGTAAAATAGGGCCGGGTGGTCCGGGGG-TTTGGGGGGATTGAGCTTTCT-GGGCCTGGCCTGGCT-GGT-GGGTGGC-------------------TTTTAT--ATGGTTGGCCCTCGTTGCTT-T-T-------------GAG-----GAT-TT-CGTTGGATT-TGGATTTATAAA-GAG------TTG-GGA-GGCGGTG-TTTG--GGTGT-G--GGCAC-TG-AGGATTGTT-GCCTCCTTTGCT--GGCTGGA-CTTTATTTT-TGCCTATTT-ATATA-------TTTTAAC-----T--TCGACCTTTATGGTTGGTTACTTG-AGTTT----------GCTCCGCA---------GGAGACT--TCGTATG--T-CGGCTGAGAGACCCGCCGGGG----CGGGT---GT-GACGGATGGTG-T-GGATA-G--TCG-TGATAGCT-G-A-TA-----TAA----CTAGAAG--TT--------AAT---AT---TAAAGTGTCT--CTA---GGAACGTT--GGG-CTGGGTAAGCCACGA---ACAGATATA-GAT--GACTGGGTATTAA-G-AGGAGTTC-TGTTGGAT--G-ACGATATAAT-A----CACTAGTTATAC-TGTTT--A--TGT----GAGGGC------GAGAGTTAACGTT----AGAGGCT--GCT-AT------T-ATACG-----GTA------TA-TTTT-ACAATGTT--------TG----------ATTCCG----------TTG-----TT-ATTATG------CTTTTGTGTGCTAC--TTATAAGCTC-T--T---TGAT--AGAACT-TACCGTG-T------ACT-GTTACTGG----T----CCTGCTGG--TTA-T-GG---GA---AG-CGC---T-GCGTTTGAGATGAAA-AGTGGCTGG-AGTGGGCGAAA-TCT-----------CCA--AA---AATGATCGAAAAATGGGGAAT--T-------CCCCAAACT------------------TTTCTG-----------------GTCCTCCGGGTA-GGG-G--------------------------------------------------------------------------------------------------------------------------------------------------------------------------------------------------------------------------------------------------------------------------------------------------------</ns2:sequence><ns2:name>MT598506.1_Leishmania_infantum_isolate_ZK43-class49_minicircle_kinetoplast_sequence</ns2:name></ns2:Sequence><ns2:Sequence dsseqid="sq1492" id="sq1491"><ns2:sequence>------------------------------------------------------------------------------------------------------------------------------------------------------------------------------------------------------------------------------GGG-TTGGTGTAAAATAGGGCCGGGTGGTCCGGGGG-TTTGGGGGAATTGAGCTTTCT-GGGCCTGGCCTGGCT-GGT-GGGTGGC-------------------TTTTAT--ATGGTTGGCCCTCGTTGCTT-T-T-------------GAG-----GAT-TT-CGTTGGATT-TGGATTTATAAA-G-G------TTG-GGA-GGCGGTG-TTTG--GGTGC-G--GGCAC-TG-AGGGTTGTT-GCCTCCTTTGCT--GGCTGGA-CTTTATTTT-TGCCTATTT-ATATA-------TTTTAAC-----T--CCGACCTTTATGGTTGGTTACTTG-AGTTT----------GCTCCGCA---------GGAGACT--TCGTATG--T-CGGCTGAGAGACCCGCCGGGG----CGGGT---GT-GACGGATG-GG-T-GGATA-G--TCG-TGATAGCT-G-A-TA-----TAA----CTAGAAG--TT--------AAT---AT---TAAAATGTCT--CTA---GGAACGTT--GGG-CTGGGTAAGCCACGA---ACAGATATA-GAT--GACTGGGTATTAA-G-AGGAGTTC-TGTTGGAT--G-ACGATATAAT-A----CACTAGTTATAC-TGTTT--A--TGT----GAGAGC------GAGAGTTAACGTT----AGAGGCT--ACT-AT------T-ATACG-----GTA------TA-TTTT-ACAATGTT--------TG----------ATTCCG----------TTG-----TT-ATTATG------CTTTTGTGTGCCAC--TTATAAGCTC-T--T---TGAT--AGAACT-TACCGTG-T------ACT-GTTACTGG----T----CCTGCTGG--TTA-T-GG---GA---GG-CGC---T-GCGTTTGAGATGAAA-AGTGGCTGG-AGTGGGCGAAA-TCT-----------CCA--AA---AATGATCGAAAAATGGGGAAT--T-------TCCCAAACT------------------TTTCTG-----------------GTCCTCCGG-----------------------------------------------------------------------------------------------------------------------------------------------------------------------------------------------------------------------------------------------------------------------------------------------------------------</ns2:sequence><ns2:name>MT598507.1_Leishmania_infantum_isolate_ZK5-class49_minicircle_kinetoplast_sequence</ns2:name></ns2:Sequence><ns2:Sequence dsseqid="sq1494" id="sq1493"><ns2:sequence>------------------------------------------------------------------------------------------------------------------------------------------------------------------------------------------------------------------------------GGG-TTGGTGTAAAATAGGGCCGGGTGGTCCGGGGG-TTTGGGGGAATTGAGCTTTCT-GGGCCTGGCCTGGCT-GGT-GGGTGGC-------------------TTTTAT--ATGGTTGGCCCTCGTTGCTT-T-T-------------GAG-----GAT-TT-CGTTGGATT-TGGATTTATAAA-GGG------TTG-GGA-GGCGGTG-TTTG--GGTGC-G--GGCAC-TG-AGGGTTGTT-GCCTCCTTTGCT--GGCTGGA-CTTTATT-T-TGCCTATTT-ATATA-------TTTTAAC-----T--CCGACCTTTATGGTTGGTTACTTG-AGTTT----------GCTCCGCA---------GGAGACT--TCGTATG--T-CGGCTGAGAGACCCGCCGGGG----CGGGT---GT-GACGGATGGGG-T-GGATA-G--TCG-TGATAGCT-G-A-TA-----TAA----CTAGAAG--TT--------AAT---AT---TAAAATGTCT--CTA---GGAACGTT--GGG-CTGGGTAAGCCACGA---ACAGATATA-GAT--GACTGGGTATTAA-G-AGGAGTTC-TGTTGGAT--G-ACGATATAAT-A----CACTAGTTATAC-TGTTT--A--TGT----GAGAGC------GAGAGTTAACGTT----AGAGGCT--ACT-AT------T-ATACG-----GTA------TA-TTTT-ACAATGTT--------TG----------ATTCCG----------TTG-----TT-ATTATG------CTTTTGTGTGCCAC--TTATAAGCTC-T--T---TGAT--AGAACT-TACCGTG-T------ACT-GTTACTGG----T----CCTGCTGG--TTA-T-GG---GA---AG-CGC---T-GCGTTTGAGATGAAA-AGTGGCTGG-AGTGGGCGAAA-TCT-----------CCA--AA---AATGATCGAAAAATGGGGAAT--T-------TCCCAAACT------------------TTTCTG-----------------GTCCTCCGG-----------------------------------------------------------------------------------------------------------------------------------------------------------------------------------------------------------------------------------------------------------------------------------------------------------------</ns2:sequence><ns2:name>MT598508.1_Leishmania_infantum_isolate_ZK47-class49_minicircle_kinetoplast_sequence</ns2:name></ns2:Sequence><ns2:Sequence dsseqid="sq1496" id="sq1495"><ns2:sequence>-------------------------------------------------------------------------------------------------------------------------------------------------------------------------------------------------------------------------------GG-TTGGTGTAAAATAGGGCCGGGTGGTGGCTGGAAATTGGGTTTTTTGGGTT-----------GGATTTGAATTTT-ATACGGG--------------------TCTGG--AGGCCTTGTTGGCG--TGGA-C-CTGGCC-AAAGTG-GCT----GGTT-GG-AGCTTGATT-TATGTGTTTGGGAGTGG-G-TTCCG-GGG-CTTAATT-GACGGGTTTCT-G--GTTTG-GC-TAC-GTGCT-TGGGGGGTTGTTTGCCTTCC--CTGAACT-----GATGTGA-ATCGGTTTGG-ATTCTCGG-----T--TGGTGGGATTAGATTTCTATGGTGGCGTTG--------------------------GGGG--CC--GAGGTGC--T-GGGT------------GTTGAT-G-GG-TG---AG-GCTGTATGCTT-T-GGGGT-AAGGGG-TTGACATT-G-A-CT-----TCC----TTTAATA--TTA--T----TA-----T---TAGTTGGGAG--TTGCCTTAGTTTGT--TCC-ATGGG--AGGGGCCG---TAAGG-------T--TCTTTAGGCGTATGA-G----T---ACCATATT--A-TAGGTATTAT-A----ATATTATA--GA-TTACA--C--GAT----AGATTT------AG--ATTCAGTGT----GACGA---------------TA-ATGTA-----GAT-----TTA-TATT--ACAA-TA--------TAT--TA-G--ACTATAAC-TTGCTAGCTTT-----GA-TATACA------GTGGACGCTATAAG--GA---TGC---T--A---CATC--ATAGTA-CCATTTA-T------ATT--TTGACCTT--GGCG-----GGGCTG-TTA-C-G---------GG-TGA---G-ATTGG-TGCTCCCAT-TCTGGCTGA-AATTGTTGAAA-ACT-----------TCCCAAA---AATCCCGAAAAATGCCCCAAA--A-------ATCCAAACT------------------TTTCTG-----------------GTCCTCCGGG----------------------------------------------------------------------------------------------------------------------------------------------------------------------------------------------------------------------------------------------------------------------------------------------------------------</ns2:sequence><ns2:name>MT598509.1_Leishmania_infantum_isolate_LIPA60-class5_minicircle_kinetoplast_sequence</ns2:name></ns2:Sequence><ns2:Sequence dsseqid="sq1498" id="sq1497"><ns2:sequence>-----------------------------------------------------------------------------------------------------------------------------------------------------------------------------------------------------------------------------------TGGTGTAAAATAGGGCCGGGTGGTGGCTGGAAATTGGGCTTTTTGGGTT-----------GGATTTGAATTTT-ATACGGG--------------------TCTGG--AGGCCTTGTTGGCG--TGGA-C-CTGGCC-AAAGTG-GCT----GGTT-GG-AGCTTGATT-TATGTGTTTGGGAGTGG-G-TTCCG-GGG-CTTAATT-GACGGGTTTCT-G--GTTTG-GC-TAC-GTGCT-TGG--GGTTGTTTGCCTTCC--CTGAACT-----GATGTGA-ATCGGTTTGG-ATTCTCGG-----T--TGGTGGGATTAGATTTCTATGGTGGCGTTG--------------------------G-GG--CC--GAGGTGC--T-GGGT------------GTTGAT-G-GG-TG---AG-GCTGTATACTT-T-GGGGT-AAGGGG-TTGACATT-G-A-CT-----TCC----TTTAATA--TTA--T----TA-----T---TAGTTGGGAG--TTGCCTTAGTTTGT--TCC-ATGGG--AGGGGCCG---TAAGG-------T--TCTTTAGGCGTATGA-G----T---ACCATATT--A-TAGGTATTAT-A----ATATTATA--GA-TTACA--C--GAT----AGATTT------AG--ATTCAGTGT----GACGA---------------TA-ATGTA-----GAT-----TTA-TATT--ACAA-TA--------TAT--TA-G--ACTATAAC-TTGCTAGCTTT-----GA-TATACA------CTGGACGCTATAAG--GA---TGC---T--A---CATC--ATAGTA-CCATTTA-T------ATT--TTGACCTT--GGCG-----GGGCTG-TTA-C-G---------GG-TGA---G-ATTGG-TGCTCCCAT-TCTGGCTGA-AATTGTTGAAA-ACT-----------TCCCAAA---AATCCCGAAAAATGCCCCAAA--A-------ATCCAAACT------------------TT-----------------------------------------------------------------------------------------------------------------------------------------------------------------------------------------------------------------------------------------------------------------------------------------------------------------------------------------------</ns2:sequence><ns2:name>MT598510.1_Leishmania_infantum_isolate_LIPA83-class5_minicircle_kinetoplast_sequence</ns2:name></ns2:Sequence><ns2:Sequence dsseqid="sq1500" id="sq1499"><ns2:sequence>-------------------------------------------------------------------------------------------------------------------------------------------------------------------------------------------------------------------------------GG-TTGGTGTAAAATAGGGCCGGGTGGTGGCTGGAAATTGGGCTTTTTGGGTT-----------GGATTTGAATTTT-ATACGGG--------------------TCTGG--AGGCCTTGTTGGCG--TGGA-C-CTGGCC-AAAGTG-GCT----GGTT-GG-AGCTTGATT-TATGTGTTTGGGAGTGG-G-TTCCG-GGG-CTTAATT-GACGGGTTTCT-G--GTTTG-GC-TAC-GTGCT-TGGGGGGTTGTTTGCCTTCC--CTGAACT-----GATGTGA-ATCGGTTTGG-ATTCTCGG-----T--TGGTGGGATTAGATTTCTATGGTGGCGTTG--------------------------GGGG--CC--GAGGTGC--T-GGGT------------GTTGAT-G-GG-TG---AG-GCTGTATACTT-T-GGGGT-AAGGGG-TTGACATT-G-A-CT-----TCC----TTTAATA--TTA--T----TA-----T---TAGTTGGGAG--TTGCCTTAGTTTGT--TCC-ATGGG--AGGGGCCG---TAAGG-------T--TCTTTAGGCGTATGA-G----T---ACCATATT--A-TAGGTATTAT-A----ATATTATA--GA-TTACA--C--GAT----AGATTT------AG--ATTCAGTGT----GACGA---------------TA-ATGTA-----GAT-----TTA-TATT--ACAA-TA--------TAT--TA-G--ACTATAAC-TTGCTAGCTTT-----GA-TATACA------GTGGACGCTATAAG--GA---TGC---T--A---CATC--ATAGTA-CCATTTA-T------ATT--TTGACCTT--GGCG------GGCTG-TTA-C-G---------GG-TGA---G-ATTGG-TGCTCCCAT-TCTGGCTGA-AATTGTTGAAA-ACT-----------TCCCAAA---AATCCCGAAAAATGCCCCAAA--A-------ATCCAAACT------------------TTTCTG-----------------GTCCTCCG------------------------------------------------------------------------------------------------------------------------------------------------------------------------------------------------------------------------------------------------------------------------------------------------------------------</ns2:sequence><ns2:name>MT598511.1_Leishmania_infantum_isolate_ZK43-class5_minicircle_kinetoplast_sequence</ns2:name></ns2:Sequence><ns2:Sequence dsseqid="sq1502" id="sq1501"><ns2:sequence>------------------------------------------------------------------------------------------------------------------------------------------------------------------------------------------------------------------------------GGG-TTGGTGTAAAATAGGGCCGGGTGGTGGCTGGAAATTGGGCTT-TTTGGTT-----------GGATTTGAATTTT-ATACGGG--------------------TCTGG--AGGCCTTGTTGGCG--TGGA-C-CTGGCC-AAAGTG-GCT----GGTT-GG-AGCTTGATT-TATGTGTTTGGGAGTGG-G-TTCCG-GGG-CTTAATT-GACGGGTTTCT-G--GTTTG-GC-TAC-GTGCT-TGGGGGGTTGTTTGCCTTCC--CTGAACT-----GATGTGA-ATCGGTTTGG-ATTCTCGG-----T--TGGTGGGATTAGATTTCTATGGTGGCGTTG--------------------------GGGG--CC--GAGGTGC--T-GGGT------------GTTGAT-G-GG-TG---AG-GCTGTATACTT-T-GGGGT-AAGGGG-TTGACATT-G-A-CT-----TCC----TTTAATA--TTA--T----TA-----T---TAGTTGGGAG--TTGCCTTAGTTTGT--TCC-ATGGG--AGGGGCCG---TAAGG-------T--TCTTTAGGCGTATGA-G----T---ACCATATT--A-TAGGTATTAT-A----ATATTATA--GA-TTACA--C--GAT----AGATTT------AG--ATTCAGTGT----GACGA---------------TA-ATGTA-----GAT-----TTA-TATT--ACAA-TA--------TAT--TA-G--ACTATAAC-TTGCTAGCTTT-----GA-TATACA------CTGGACGCTATAAG--GA---TGC---T--A---CATC--ATAGTA-CCATTTA-T------ATT--TTGACCTT--GGCG-----GGGCTG-TTA-C-G---------GG-TGA---G-ATTGG-TGCTCCCAT-TCTGGCTGA-AATTGTTGAAA-ACT-----------TCCCAAA---AATCCCGAAAAATGCCCCAAA--A-------ATCCAAACT------------------TTTCTG-----------------GTCCTC--------------------------------------------------------------------------------------------------------------------------------------------------------------------------------------------------------------------------------------------------------------------------------------------------------------------</ns2:sequence><ns2:name>MT598512.1_Leishmania_infantum_isolate_ZK5-class5_minicircle_kinetoplast_sequence</ns2:name></ns2:Sequence><ns2:Sequence dsseqid="sq1504" id="sq1503"><ns2:sequence>----------------------------------------------------------------------------------------------------------------------------------------------------------------------------------------------------------------------------------TTGGTGTAAAATAGGGCCGGGTGGTGGCTGGAAATTGGGCTTTTTGGGTT-----------GGATTTGAATTTT-ATACGGG--------------------TCTGG--AGGCCTTGTTGGCG--TGGA-C-CTGGCC-AAAGTG-GCT----GGTT-GG-AGCTTGATT-TATGTGTTTGGGAGTGG-G-TTCCG-GGG-CTTAATT-GACGGGTTTCT-G--GTTTG-GC-TAC-GTGCT-TGGGGGGTTGTTTGCCTTCC--CTGAACT-----GATGTGA-ATCGGTTTGG-ATTCTCGG-----T--TGGTGGGATTAGATTTCTATGGTGGCGTTG--------------------------GGGG--CC--GAGGTGC--T-GGGT------------GTTGAT-G-GG-TG---AG-GCTGTATACTT-T-GGGGT-AAG-GG-TTGACATT-G-A-CT-----TCC----TTTAATA--TTA--T----TA-----T---TAGTTGGGAG--TTGCCTTAGTTTGT--TCC-ATGGG--AGGGGCCG---TAAGG-------T--TCTTTAGGCGTATGA-G----T---ACCATATT--A-TAGGTATTAT-A----ATATTATA--GA-TTACA--C--GAT----AGATTT------AG--ATTCAGTGT----GACGA---------------TA-ATGTA-----GAT-----TTA-TATT--ACAA-TA--------TAT--TA-G--ACTATAAC-TTGCTAGCTTT-----GA-TATACA------GTGGACGCTATAAG--GA---TGC---T--A---CATC--ATAGTA-CCATTTA-T------ATT--TTGACCTT--GGCG-----GGGCTG-TTA-C-G---------GG-TGA---G-ATTGG-TGCTCCCAT-TCTGGCTGA-AATTGTTGAAA-ACT-----------TCCCAAA---AATCCCGAAAAATGCCCCAAA--A-------ATCCAAACT------------------TTTCTG-----------------GTCCTCCG------------------------------------------------------------------------------------------------------------------------------------------------------------------------------------------------------------------------------------------------------------------------------------------------------------------</ns2:sequence><ns2:name>MT598513.1_Leishmania_infantum_isolate_ZK25-class5_minicircle_kinetoplast_sequence</ns2:name></ns2:Sequence><ns2:Sequence dsseqid="sq1506" id="sq1505"><ns2:sequence>-----------------------------------------------------------------------------------------------------------------------------------------------------------------------------------------------------------------------------CGGG-TTGGTGTAAAATAGGGCCGGGTGGTGGCTGGAAATTGGGCTTTTTGGGTT-----------GGATTTGAATTTT-ATACGGG--------------------TCTGG--AGGCCTTGTTGGCG--TGGA-C-CTGGCC-AAAGTG-GCT----GGTT-GG-AGCTTGATT-TATGTGTTTGGGAGTGG-G-TTCCG-GGG-CTTAATT-GACGGGTTTCT-G--GTTTG-GC-TAC-GTGCT-TGGGGGGTTGTTTGCCTTCC--CTGAACT-----GATGTGA-ATCGGTTTGG-ATTCTCGG-----T--TGGTGGGATTAGATTTCTATGGTGGCGTTG--------------------------GGGG--CC--GAGGTGC--T-GGGT------------GTTGAT-G-GG-TG---AG-GCTGTATACTT-T-GGGGT-AAGGGG-TTGACATT-G-A-CT-----TCC----TTTAATA--TTA--T----TA-----T---TAGTTGGGAG--TTGCCTTAGTTTGT--TCC-ATGGG--AGGGGCCG---TAAGG-------T--TCTTTAGGCGTATGA-G----T---ACCATATT--A-TAGGTATTAT-A----ATATTATA--GA-TTACA--C--GAT----AGATTT------AG--ATTCAGTGT----GACGA---------------TA-ATGTA-----GAT-----TTA-TATT--ACAA-TA--------TAT--TA-G--ACTATAAC-TTGCTAGCTTT-----GA-TATACA------GTGGAGGCTATAAG--GA---TGC---T--A---CATC--ATAGTA-CCATTTA-T------ATT--TTGACCTT--GGCG-----GGGCTG-TTA-C-G---------GG-TGA---G-ATTGG-TGCTCCCAT-TCTGGCTGA-AATTGTTGAAA-ACT-----------TCCCAAA---AATCCCGAAAAATGCCCCAAA--A-------ATCCAAACT------------------TTTCTG-----------------GTCCTCCGGGTA-GG-----------------------------------------------------------------------------------------------------------------------------------------------------------------------------------------------------------------------------------------------------------------------------------------------------------</ns2:sequence><ns2:name>MT598514.1_Leishmania_infantum_isolate_ZK47-class5_minicircle_kinetoplast_sequence</ns2:name></ns2:Sequence><ns2:Sequence dsseqid="sq1508" id="sq1507"><ns2:sequence>----------------------------------------------------------------------------------------------------------------------------------------------------------------------------------------------------------------------------------------TGAAATAGGGCCGGGTGGTGGCTGGAAATGGGC----------TCCCC-TGGGTTGGATTTTGGGATTTATACGGG-------------------GTTGGA--GGCCTTGTTTCGG-----GGTT-TGAGAT-TTTGGT-GTT----TTAA-AC-T-----------GCTTTATTTTGGGGC-T-GTTTA-CGC-GTTTAAA-GCCTACTATTTGTGGTGGAGGGG-TTG-----------G-ATTT-TGT----GCG-TTCGTGGTT-G-A-TTTGG-TCTGGCGTGG-CTGTTTG-GTG-TG-GATGCTGCG-TGGATTGATCTTGG-----CTGTTGT-----GTTGGTAG-TGTGG-TTGG-------CTGGGAT--C-CGGTGTCG--TTAGGGCGCATG-G--ATTCA--AG-GCGCTTGGGGT-G-GCTTA-----CG-TGTGGTTCAA-CCCTT-G-CTTG----CTTAATA--TTT--A----TATTAGTT---ATGACTGTTG--T------GCTATT---GTT-CGGGAACTCGCATAG---GAGTCG----------------GTTGGACATATGTATCTATATGGACT--ACTGACTAGGC-------CTATAGTTTGT--CGGTA-GT--GTG----GTAAGGT-AAGTTAATACGAAACCT----ATAATAC--AC---------GC-GAACG-----ATCA-----TA-TTT--ACTCTCTT--------GAT--------TGTTTTTA-CAT-T--TGGA-----TT-TGGT-----------TTTAGTTTGGT--AGTGTAGTCT---------ATA--CATAGA-TAGTAGA-C-----TGTA-ATACGCTT----ACCT-AAAGG-TCT-GTG-C-TC---CT---AC-GGG---A-GTGCA-GATTGGAAA-TATTTTGAG-AATTGGGGATT-TTG-----------GGCCGAA---AAACGCTAAAATTGGGGGATT--T-------TTCCAAACT------------------TTTCTG-----------------GTCCCCCGGGTA-GGG-GCG------------------------------------------------------------------------------------------------------------------------------------------------------------------------------------------------------------------------------------------------------------------------------------------------------</ns2:sequence><ns2:name>MT598515.1_Leishmania_infantum_isolate_LIPA60-class50_minicircle_kinetoplast_sequence</ns2:name></ns2:Sequence><ns2:Sequence dsseqid="sq1510" id="sq1509"><ns2:sequence>-------------------------------------------------------------------------------------------------------------------------------------------------------------------------------------------------------------------------------GG-TTGGTGTAAAATAGGGCCGGGTGGTGGCCGGAAATGGGC----------TCCC--CTGGTTGGATTTTGGGATTTATACGGG-------------------GTTGGA--GGCCTTGTTTCGG-----GGTT-TGAGAT-TTTGGT-GTT----TTAA-AC-T-----------GCTTTATTTTGGGGC-T-GTTTA-CGC-GTTTAAA-GCCTACTATTTGTGGTGGAGGGG-TTG-----------G-ATTT-TGT----GCG-TTCGTGGTT-G-A-TTTGG-TCTGGCGTGG-CTGTATG-GTG-TG-GATGCTGCG-TGGATTGATCTTGG-----CTGTTGT-----GTTGGTAG-TGTGG-TTGG-------CTGGGAT--C-CGGTGTCG--TTAGGGCGCATG-G--ATTCA--AG-GCGCTTGGGGT-G-GCTTA-----CG-TGTGGTTCAA-CCCTT-G-CTTG----CTTAATA--TTT--A----TATTAGTT---ATGACTGTTG--T------GCTATT---GTT-CGGGAACTCGCATAG---GAGTCG----------------GTTGGACATATGTATCTATATGGACT--ACTGACTAGGC-------CTATAGTTTGT--CGGTA-GT--GTG----GTAAGGT-AAGTTAATACGAAACCT----ATAATAC--AC---------GC-GAACG-----ATCA-----TA-TTT--ACTCTCTT--------GAT--------TGTTTTTA-CAT-T--TGGA-----TT-TGGT-----------TTTAGTTTGGT--AGTGTAGTCT---------ATA--CATAGA-TAGTAGA-C-----TGTA-ATACGCTT----ACCT-AAAGG-TCT-GTG-C-TC---CT---AC-GGG---A-GTGCA-GATTGGAAA-TATTTTGAG-AATTGG--ATT-TTG-----------GGCCGAA---AAACGCTAAAATTGGGGGATT--T-------TTCCAAACT------------------TTTCTG-----------------GTCCCCCGGGTA-GGG-GCG------------------------------------------------------------------------------------------------------------------------------------------------------------------------------------------------------------------------------------------------------------------------------------------------------</ns2:sequence><ns2:name>MT598516.1_Leishmania_infantum_isolate_LIPA83-class50_minicircle_kinetoplast_sequence</ns2:name></ns2:Sequence><ns2:Sequence dsseqid="sq1512" id="sq1511"><ns2:sequence>-------------------------------------------------------------------------------------------------------------------------------------------------------------------------------------------------------------------------------------GTGTAAAATAGGGCCGGGTGGTGGCTGGAAATGGGC----------TCCCC-TGGGTTGGATTTTGGGATTTATACGGG-------------------GTTGGA--GGCCTTGTTTCGG-----GGTT-TGAGAT-TTTGGT-GTT----TTAA-AC-T-----------GCTTTATTTTGGGGC-T-GTTTA-CGC-GTTTAAA-GCCTACTATTTGTGGTGGAGGGG-TTG-----------G-ATTT-TGT----GCG-TTCGTGGTT-G-A-TTTGG-TCTGGCGTGG-CTGTTTG-GTG-TG-GATGCTGCG-TGGATTGATCTTGG-----CTGTTGT-----GTTGGTAG-TGTGG-TTGG-------CTGGGGT--C-CGGTGTCG--TTAGGGCGCATG-G--ATTCA--AG-GCGCTTGGGGT-G-GCTTA-----CG-TGTGGTTCAA-CCCTT-G-CTTG----CTTAATA--TTT--A----TATTAGTT---ATGACTGTTG--T------GCTATT---GTT-CGGGAACTCGCATAG---GAGTCG----------------GTTGGACATATGTATCTATATGGACT--ACTGACTAGGC-------CTATAGTTTGT--CGGTA-GT--GTG----GTAAGGT-AAGTTAATACGAAACCT----ATAATAC--AC---------GC-GAACG-----ATCA-----TA-TTT--ACTCTCTT--------GAT--------TGTTTTTA-CAT-T--TGGA-----TT-TGGT-----------TTTAGTTTGGT--AGTGTAGTCT---------ATA--CATAGA-TAGTAGA-C-----TGTA-ATACGCTT----ACCT-AAAGG-TCT-GTG-C-TC---CT---AC-GGG---A-GTGCA-GATTGGAAA-TATTTTGAG-AATTGGGGATT-TTG-----------GGCCGAA---AAACGCTAAAATTGGGGGATT--T-------TTCCAAACT------------------TTTCTG-----------------GTCCTCCGGGTA-GG-----------------------------------------------------------------------------------------------------------------------------------------------------------------------------------------------------------------------------------------------------------------------------------------------------------</ns2:sequence><ns2:name>MT598517.1_Leishmania_infantum_isolate_ZK25-class50_minicircle_kinetoplast_sequence</ns2:name></ns2:Sequence><ns2:Sequence dsseqid="sq1514" id="sq1513"><ns2:sequence>--------------------------------------------------------------------------------------------------------------------------------------------------------------------------------------------------------------------------------G-TTGGTGTAAAATAGGCCCGGGTGGTGGCCGGAAATGGGC----------TTCCC-TGGGTTGGATTTTGGGATTTATACGGG-------------------GTTGGA--GGCCTTGTTTCGG-----GGTT-TGAGAT-TTTGGT-GTT----TTAA-AC-T-----------GCTTTATTTTGGGGC-T-GTTTA-CGC-GTTTAAA-GCCTACTATTTGTGGTGGAGGGG-GTT-----------G-GATTTTGTG---CGT-TCGTGGGTT-G-A-TTTGG-TCTGGCGTGG-CTGTTTG-GTG-TG-GATACTGCG-TGGATTGATCTTGG-----CTGTTGT-----GTTGGTAG-TGTGG-TTGG-------CTGAGAT--T-CGGTGTCG--TTAGGGCGCATG-A--ATTCA--AG-GCGCTTGGGGT-G-GCTTA-----CG-TGTGGTTCAA-CCCTT-G-CTTG----CTTAATA--TTT--A----TATTAGTT---ATGACTGTTG--T------GCTATT---GTT-CGGGAACTCGCATAG---GAGTCG----------------GTTGGACATATGTATCTATATGGACT--ACTGACTAGGC-------CTATAGTTTGT--CGATA-GT--GTG----GTAGGGT-AAGTTAATACGAAACCT----ATAATAC--AC---------GC-GGACG-----GTCA-----TA-TTT--ACTCTCTT--------GAT--------TGTTTTTA-CAT-T--TGGA-----TT-TGGT-----------TTTAGTTTGAT--AGTGTAGTCT---------ATA--CATAGA-TAGTAGA-C-----TGTA-ATACGCTT----ACCT-AAAGG-TTT-ATG-C-TC---CT---AC-GGG---A-GTGCA-AATTGGAAT-TATTCTGGG-AATTGGGGATT-TTG-----------GGTCGGA---AAACGCTAAAATTGGGGGATT--T-------TTCCAAACT------------------TTTCTG-----------------GTCCTCCGGGTA-G------------------------------------------------------------------------------------------------------------------------------------------------------------------------------------------------------------------------------------------------------------------------------------------------------------</ns2:sequence><ns2:name>MT598518.1_Leishmania_infantum_isolate_ZK28-class50_minicircle_kinetoplast_sequence</ns2:name></ns2:Sequence><ns2:Sequence dsseqid="sq1516" id="sq1515"><ns2:sequence>-------------------------------------------------------------------------------------------------------------------------------------------------------------------------------------------------------------------------------------------AATAGGGCCGGGTGGTGGCTGGAAATGGGC----------TCCCC-TGGGTTGGATTTTGGGATTTATACGGG-------------------GTTGGA--GGCCTTGTTTCGG-----GGTT-TGAGAT-TTTGGT-GTT----TTAA-AC-T-----------GCTTTATTTTGGGGC-T-GTTTA-CGC-GTTTAAA-GCCTACTATTTGTGGTGGAGGGG-TTG-----------G-ATTT-TGT----GCG-TTCGTGGTT-G-A-TTTGG-TCTGGCGTGG-CTGTTTG-GTG-TG-GATGCTGCG-TGGATTGATCTTGG-----CTGTTGT-----GTTGGTAG-TGTGG-TTGG-------CTGGGAT--C-CGGTGTCG--TTAG-GCGCGTG-G--ATTCA--AG-GCGCTTGGGGT-G-GCTTA-----CG-TGTGGTTCAA-CCCTT-G-CTTG----CTTAATA--TTT--A----TATTAGTT---ATGACTGTTG--T------GCTATT---GTT-CGGGAACTCGCATAG---GAGTCG----------------GTTGGACATATGTATCTATATGGACT--ACTGACTAGGC-------CTATAGTTTGT--CGGTA-GT--GTG----GTAAGGT-AAGTTAATACGAAACCT----ATAATAC--AC---------GC-GAACG-----ATCA-----TA-TTT--ACTCTCTT--------GAT--------TGTTTTTA-CAT-T--TGGA-----TT-TGGT-----------TTTAGTTTGGT--AGTGTAGTCT---------ATA--CATAGA-TAGTAGA-C-----TGTA-ATACGCTT----ACCT-AAAGG-TCT-GTG-C-TC---CT---AC-GGG---A-GTGCA-GATTGGAAA-TATTTTGAG-AATTGGGGATT-TTG-----------GGCCGAA---AAACGCTAAAATTGGGGGATT--T-------TTCCAAACT------------------TTTCTG-----------------GTCCCCCGGGTA-GGG-GCG------------------------------------------------------------------------------------------------------------------------------------------------------------------------------------------------------------------------------------------------------------------------------------------------------</ns2:sequence><ns2:name>MT598519.1_Leishmania_infantum_isolate_ZK43-class50_minicircle_kinetoplast_sequence</ns2:name></ns2:Sequence><ns2:Sequence dsseqid="sq1518" id="sq1517"><ns2:sequence>------------------------------------------------------------------------------------------------------------------------------------------------------------------------------------------------------------------------------GGG-TTGGTGTAAAATAGGGCCGGGTGGTGGCCGGAAATGGGC----------TCCC--CTGGTTGGATTTTGGGATTTATACGGG-------------------GTTGGA--GGCCTTGTTTCGG-----GGTT-TGAGAT-TTTGGT-GTT----TTAA-AC-T-----------GCTTTATTTTGGGGC-T-GTTTA-CGC-GTTTAAA-GCCTACTATTTGTGGTGGAGGGG-TTG-----------G-ATTT-TGT----GCG-TTCGTGGTT-G-A-TTTGG-TCTGGCGTGG-CTGTATG-GTG-TG-GATGCTGCG-TGGATTGATCTTGG-----CTGTTGT-----GTTGGTAG-TGTGG-TTGG-------CTGGGAT--C-CGGTGTCG--TTAGGGCGCATG-G--ATTCA--AG-GCGCTTGGGGT-G-GCTTA-----CG-TGTGGTTCAA-CCCTT-G-CTTG----CTTAATA--TTT--A----TATTAGTT---ATGACTGTTG--T------GCTATT---GTT-CGGGAACTCGCATAG---GAGTCG----------------GTTGGACATATGTATCTATATGGACT--ACTGACTAGGC-------CTATAGTTTGT--CGGTA-GT--GTG----GTAAGGT-AAGTTAATACGAAACCT----ATAATAC--AC---------GC-GAACG-----ATCA-----TA-TTT--ACTCTCTT--------GAT--------TGTTTTTA-CAT-T--TGGA-----TT-TGGT-----------TTTAGTTTGGT--AGTGTAGTCT---------ATA--CATAGA-TAGTAGA-C-----TGTA-ATACGCTT----ACCT-AAAGG-TCT-GTG-C-TC---CT---AC-GGG---A-GTGCA-GATTGGAAA-TATTTTGAG-AATTGGGGATT-TTG-----------GGCCGAA---AAACGCTAAAATTGGGGGATT--T-------TTCCAAACT------------------TTTCTG-----------------GT------------------------------------------------------------------------------------------------------------------------------------------------------------------------------------------------------------------------------------------------------------------------------------------------------------------------</ns2:sequence><ns2:name>MT598520.1_Leishmania_infantum_isolate_ZK5-class50_minicircle_kinetoplast_sequence</ns2:name></ns2:Sequence><ns2:Sequence dsseqid="sq1520" id="sq1519"><ns2:sequence>-------------------------------------------------------------------------------------------------------------------------------------------------------------------------------------------------------------------------------------------AATAGGGCCGGGTGGTGGCTGGAAATGGGC----------TCCCC-TGGGTTGGATTTTGGGATTTATACGGG-------------------GTTGGA--GGCCTTGTTTCGG-----GGTT-TGAGAT-TTTGGT-GTT----TTAA-AC-T-----------GCTTTATTTTGGGGC-T-GTTTA-CGC-GTTTAAA-GCCTACTATTTGTGGTGGAGGGG-TTG-----------G-ATTT-TGT----GCG-TTCGTGGTT-G-A-TTTGG-TCTGGCGTGG-CTGTTTG-GTG-TG-GATGCTGCG-TGGATTGATCTTGG-----CTGTTGT-----GTTGGTAG-TGTGG-TTGG-------CTGGGGT--C-CGGTGTCG--TTAGGGCGCATG-G--ATTCA--AG-GCGCTTGGGGT-G-GCTTA-----CG-TGTGGTTCAA-CCCTT-G-CTTG----CTTAATA--TTT--A----TATTAGTT---ATGACTGTTG--T------GCTATT---GTT-CGGGAACTCGCATAG---GAGTCG----------------GTTGGACATATGTATCTATATGGACT--ACTGACTAGGC-------CTATAGTTTGT--CGGTA-GT--GTG----GTAAGGT-AAGTTAATACGAAACCT----ATAATAC--AC---------GC-GAACG-----ATCA-----TA-TTT--ACTCTCTT--------GAT--------TGTTTTTA-CAT-T--TGGA-----TT-TGGT-----------TTTAGTTTGGT--AGTGTAGTCT---------ATA--CATAGA-TAGTAGA-C-----TGTA-ATACGCTT----ACCT-AAAGG-TCT-GTG-C-TC---CT---AC-GGG---A-GTGCA-GATTGGAAA-TATTTTGAG-AATTGGGGATT-TTG-----------GGCCGAA---AAACGCTAAAATTGGGGGATT--T-------TTCCAAACT------------------TTTCTG-----------------GTCCTCCGGGTA-GG-----------------------------------------------------------------------------------------------------------------------------------------------------------------------------------------------------------------------------------------------------------------------------------------------------------</ns2:sequence><ns2:name>MT598521.1_Leishmania_infantum_isolate_ZK47-class50_minicircle_kinetoplast_sequence</ns2:name></ns2:Sequence><ns2:Sequence dsseqid="sq1522" id="sq1521"><ns2:sequence>----------------------------------------------------------------------------------------------------------------------------------------------------------------------------------------------------------------------------GGGGG-TTGGTGTAAAATAGGGCCGGGTGGTCCGGGGGTTCGGGGGGAATTGGC-TCTCC-TGGCCTAGGATGGCTTGAA-ACCCTGG-------------------GTCCTG--G----------GCG--TACT-T-TGGGGC-TTTCCT-GGC----TTTT-AA-GAATTGGTT-GCGGTTGGGGCTGGTGG-GCTTT---TGATTTCGGGC------------------GGT-GG-TGG-TCT-T-GAT----TTGGGGT-----AT-TTT-GGGTG-G---CTGGT-TGTGTGGATG-CTTTGTGA--G--G--CCTTTT-ATTTATGGCTTCGGAGTGA---TTCTGT------CTGGGTT-TGGG--CATTGATTG--GTGGGTT--T-G-GGTGTTGGAA-TTGAATGGT-G--GTGT------TGCCCGTGGTA---ACACA-TGGGGT-TTACCCAT-A-G-AA-----TAA----CTTATTA--TAT--A----TATTAAGT---TAATTTGCTG--ATGATTATAGAT-----------CTAATGG-AGGG---TCTTAGA-----------CATCTATAGGCC-GACATATA-GTTTATCT--AGTGGCCGGAAC-A----GTATGTTAA------CAG--T--TAC----GGTATAG-CTAGA-TTATCTAATAT----ACACAGT--TTA-GCCTC-------TAG-----TTCATC-TTTT-TGTA-GTT--------------------------ATGCGC-TA--T--ATAG-----T---GTGTG------CTGAGTT---GATA--TGGATAGGCTAT--T---AATG--TAACA---TCAATA-G--------C-TATAATGGA--CGTAGCCGGGCATGG-ACT-T-TC---GG---TA-GCA---G-TGAAA-CTTTTTGTT-TTGGGTGGA-GTGTTCTAAAA-TTG-----------GG-CGAA---AATGGTCAAAAATGGGCGAAA--T-------TTCCAAACT------------------TTTCTG-----------------GTCCTTCGGGTA--------------------------------------------------------------------------------------------------------------------------------------------------------------------------------------------------------------------------------------------------------------------------------------------------------------</ns2:sequence><ns2:name>MT598522.1_Leishmania_infantum_isolate_LIPA60-class51_minicircle_kinetoplast_sequence</ns2:name></ns2:Sequence><ns2:Sequence dsseqid="sq1524" id="sq1523"><ns2:sequence>----------------------------------------------------------------------------------------------------------------------------------------------------------------------------------------------------------------------------GGGGG-TTGGTGTAAAATAGGGCCGGGTGGTCCG-GGGGTTCGGGGGAATTGGC-TCTCC-TGGCCTAGGATGGCTTGAA-ACCCTGG-------------------GTCCTG--G----------GCG--TACT-T-TGGGGC-TTTCCT-GGC----TTTT-AA-GAATTGGTT-GCGGTTG-GGCTGGTGG-GCTTT---TGATTTCGGGC------------------GGT-GG-TGG-TCT-T-GAT----TTGGGGT-----AT-TTT-GGGTG-G---CTGGT-TGTGTGGATG-CTTTGTGA--G--G--CCTTTT-ATTTATGGCTCCGGAGTGA---TTCTGT------CTGGGTT-TGGG--CATTGATTG--GTGGGTT--T-G-GGTGTTGGAA-TTGAATGGT-G--GTGT------TGCCCGTGGTA---ACACA-TGGGGT-TTACCCAT-A-G-AA-----TAA----CTTATTA--TAT--A----TATTAAGT---TAATTTGCTG--ATGATTATAGAT-----------CTAATGG-AGGG---TCTTAGA-----------CATCTATAGGCC-GACATATA-GTTTATCT--AGTGGCCGGAAC-A----GTATGTTAA------CAG--T--TAC----GGTATAG-CTAGA-TTATCTAATAT----ACACAGT--TTA-GCCTC-------TAG-----TTCATC-TTTT-TGTA-GTT--------------------------ATGCGC-TA--T--ATAG-----T---GTGTG------CTGAGTT---GATA--TGGATAGGCTAT--T---AATG--TAACA---TCAATA-G--------C-TATAATGGA--CGTAACCGGGCATGG-ACT-T-TC---GG---TA-GCA---G-TGAAA-CTTTTTGTT-TTGGGTGGA-GTGTTCTAAAA-TTG-----------GG-CGAA---AATGGTCAAAAATGGGCGAAA--T-------TTCCAAACT------------------TTTCTG-----------------GTCCTTCGGGTA--------------------------------------------------------------------------------------------------------------------------------------------------------------------------------------------------------------------------------------------------------------------------------------------------------------</ns2:sequence><ns2:name>MT598523.1_Leishmania_infantum_isolate_ZK43-class51_minicircle_kinetoplast_sequence</ns2:name></ns2:Sequence><ns2:Sequence dsseqid="sq1526" id="sq1525"><ns2:sequence>----------------------------------------------------------------------------------------------------------------------------------------------------------------------------------------------------------------------------GGGGG-TTGGTGTAAAATAGGGCCGGGTGGTCCGGGGGTTCGGGGGGAATTGGC-TCTCC-TGGCCTAGGATGGCTTGAA-ACCCTGG-------------------GTCCTG--G----------GCG--TACT-T-TGGGGC-TTTCCT-GGC----TTTT-AA-GAATTGGTT-GCGGTTGGGGCTGGTGG-GCTTT---TGATTTCGGGC------------------GGT-GG-TGG-TCT-T-GAT----TTGGGGT-----AT-TTT-GGGTG-G---CTGGT-TGTGTGGATG-CTTTGTGA--G--G--CCTTTT-ATTTATGGCTTCGGAGTGA---TTCTGT------CTGGGTT-TGAG--CATTGATTG--GTGGGTT--T-G-GGTGTTGGAA-TTGAATGGT-G--GTGT------TGCCCGTGGTA---ACACA-TGGGGT-TTACCCAT-A-G-AA-----TAA----CTTATTA--TAT--A----TATTAAGT---TAATTTGCTG--ATGATTATAGAT-----------CTAATGG-AGGG---TCTTAGA-----------CATCTATAGGCC-GACATATA-GTTTATCT--AGTGGCCGGAAC-A----GTATGTTAA------CAG--T--TAC----GGTATAG-CTAGA-TTATCTAATAT----ACACAGT--TTA-GCCTC-------TAG-----TTCATC-TTTT-TGTA-GTT--------------------------ATGCGC-TA--T--ATAG-----T---GTGTG------CTGAGTT---GATA--TGGATAGGCTAT--T---AATG--TAACA---TCAATA-G--------C-TGTAATGGA--CGTAGCCGGGCATGG-ACT-T-TC---GG---TA-GCA---G-TGAAA-CTTTTTGTT-TTGGGTGGA-GTGTTCTAAAA-TTG-----------GG-CGAA---AATGGTCAAAAATGGGCGAAA--T-------TTCCAAACT------------------TTTCTG-----------------GTCCTTCGGGTA--------------------------------------------------------------------------------------------------------------------------------------------------------------------------------------------------------------------------------------------------------------------------------------------------------------</ns2:sequence><ns2:name>MT598524.1_Leishmania_infantum_isolate_ZK5-class51_minicircle_kinetoplast_sequence</ns2:name></ns2:Sequence><ns2:Sequence dsseqid="sq1528" id="sq1527"><ns2:sequence>------------------------------------------------------------------------------------------------------------------------------------------------------------------------------------------------------------------------------GGG-TTGGTGTAAAATAGGGCCGGGTGGTCGGGGAAATTTGGGGGAAATTGGGCTCCC-TGGGCTGGAGTGGCCTGAA-CCCCTGG-------------------GTCCTG--G----------CGT--GCTT-T-TGGG-G-CTGGCT-GGC----TTTT-GA-TGTTGGATT-TCAGTTGGGATTTGGTG-AATTCTT-TGGTTTTTGGC------------------GGT-GT-GAG-TCT-T-GGC----CTGGTTGC---GTT-TTG-GGCGT-T---CTGGT-TGGATAAATG-CTTTGTTC--G--G--AGGGTG-TTTTGGCTGTTAGTTTTGAGGTGGATAG------GTTTGGA-TCAG--CATTGATTG--GTGGTTT--A-G-GATGATATGG-ATGGGGCAA-G--CGTT------GTTGCGTGTGA---TGGGT-GGGGGT-TTAACCAT-A-G-AA-----TAA----CTTATTA--TAT--A----TATTAAGT---TGATTTGCTG--ATGATTATAGAT-----------CTAATGG-AGGG---TCTTAGG-----------TATCTATAGGCC-GACATATA-GTTTATCT--AGCAGCCGGAAC-G----TTCTATTAA------TAG--T--TAC----GGTATGT-CTAGA-TTATATAATAC----ATGCAGT--TTA-GCTTC-------TAA-----TTTGTC-TTTT-TGTA-ATT--------------------------ATGCGT-TA--T--GTAG-----T---GTATA------TTAGATT---TGTA--TGGATAGGCTAT--T---AATG--TAACA---TCAATA-C--------C-TATAATGGG--CGTAGCCGGGCACAG-GCT-G-TT---AG---TG-GCA---A-TGGGA-TTTTGAATT-TTGGGTCGA-AAGTTCTGAAA-ATT-----------TGTTGAA---AAACGCTAAAAATGGCCCGAA--A-------ATCCAAACT------------------TTTCTG-----------------GTCCTCCGGGT---------------------------------------------------------------------------------------------------------------------------------------------------------------------------------------------------------------------------------------------------------------------------------------------------------------</ns2:sequence><ns2:name>MT598525.1_Leishmania_infantum_isolate_LIPA83-class51_minicircle_kinetoplast_sequence</ns2:name></ns2:Sequence><ns2:Sequence dsseqid="sq1530" id="sq1529"><ns2:sequence>------------------------------------------------------------------------------------------------------------------------------------------------------------------------------------------------------------------------------GGG-TTGGTGTAAAATAGGGCCGGGTGGTCCGGGG-GTTCGGGGGAATTGGC-TCTCC-TGGCCTAGGATGGCTTGAA-ACCCTGG-------------------GTCCTG--G----------GCG--TACT-T-TGGGGC-TTTCCT-GGC----TTTT-AA-GAATTGGTT-GCGGTTGGGGCTGGTGG-GCTTT---TGATTTCGGGC------------------GGT-----GG-TCT-T-GAT----TTGGGGT-----AT-TTT-GGGTG-G---CTGGT-TGTGTGGATG-CTTTGTGA--G--G--CCTTTT-ATTTATGGCTTCGGAGTGA---TTCTGT------CTGGGTT-TGGA--CATTGATTG--GTGGGTT--T-G-GGTGTTGGAA-TTGAATGGT-G--GTGT------TGCCCGTGGTA---ACACA-TGGGGT-TTACCCAT-A-G-AA-----TAA----CTTATTA--TAT--A----TATTAAGT---TAATTTGCTG--ATGATTATAGAT-----------CTAATGG-AGGG---TCTTAGA-----------CATCTATAGGCC-GACATATA-GTTTATCT--AGTGGCCGGAAC-A----GTATGTTAA------CAG--T--TAC----GGTATAG-CTAGA-TTATCTAATAT----ACACAGT--TTA-GCCTC-------TAG-----TTCATC-TTTT-TGTA-GTT--------------------------ATGCGC-TA--T--ATAG-----T---GTGTG------CTGAGTT---GATA--TGGATAGGCTAT--T---AATG--TAACA---TCAATA-G--------C-TATAATGGA--CGTAGCCGGGCATGG-ACT-T-TC---GG---TA-GCA---G-TGAAA-CTTTTTGTT-TTGGGTGGA-GTGTTCTAAAA-TTG-----------GG-CGAA---AATGGTCAAAAATGGGCGAAA--T-------TTCCAAACT------------------TTTCTG-----------------GTCCTTC-------------------------------------------------------------------------------------------------------------------------------------------------------------------------------------------------------------------------------------------------------------------------------------------------------------------</ns2:sequence><ns2:name>MT598526.1_Leishmania_infantum_isolate_ZK25-class51_minicircle_kinetoplast_sequence</ns2:name></ns2:Sequence><ns2:Sequence dsseqid="sq1532" id="sq1531"><ns2:sequence>------------------------------------------------------------------------------------------------------------------------------------------------------------------------------------------------------------------------------GGG-TTGGTGTAAAATAGGGCCGGGTGGGTCGGGGAATTCGGGGGAAA-TTGGCTCCC-TGGGCTGGATTGGCCTGAA-CCTCTGG-------------------GTCCTG--GGCGTGCTTTTGGA--GTTG-G-CTGGCT-TTTGAT-GTT----GGAT-TT-TAGTTGGGA-TTCGGTGAATTCTTTGG-T-TTTTG-GCG-GTGTGG-----G--CCGTG-G--CTTG--AA-TG--TGTTT-TGA-TCGTTCTGATTG-GG---TAACTGCTT-T-GTTTGGA-GG-------------TGGGTTG-GC--TGTTTGTTTTGGGATG-GTGCGT-----CTGGATC---------------GGCA-TTGA-TTGG--TGG-----------TTTAGGATAGTATGGGTGG-GGTGGGC-------GTTGTTGCTT-G-TGATG--AGCC--GTGGGTTTACCCATAG-A-ATAA----CTTATTA--TAT--A----TATTAAGT---TGATTTGCT---G--ATGATTATAGA--TCT-AATGGA--GGG-TCT---TAGGTATCT-AT----AGG-CCGACATATAGTTTA----TCTAGTGGC--CGGAA-----------CGTTAT---ATTAA-TAGTT--A--CGG----TA-TAGC-TAGATTATCTAATATAT----ACAGTTT--AGC-TTCTAG-TT-CACTT-T---TTTGTA-GTTA-T-------GCGTT--------G----------TAT-AGTG-TGTGC--TGAG-----TT-T-----------GTA--TGGATAGGA--T--AT--TAATG--T----AAC--ATCAAT-A--CCTA-T----AATGG-G----CGTG-GCCGGGGCACA----A-GCT-G-TT---GG---AG-CAT---T-GA-GT-TTTTGGATT-TTGGGGTGG-AAATTCTGAAA-ATG-----------CGCTGAA---AAATGCTAAAAAATGCCAAAT--T-------TCCCAAACT------------------TTTCTG-----------------GTCCTCCGGGTA-GGG-G--------------------------------------------------------------------------------------------------------------------------------------------------------------------------------------------------------------------------------------------------------------------------------------------------------</ns2:sequence><ns2:name>MT598527.1_Leishmania_infantum_isolate_ZK28-class51_minicircle_kinetoplast_sequence</ns2:name></ns2:Sequence><ns2:Sequence dsseqid="sq1534" id="sq1533"><ns2:sequence>------------------------------------------------------------------------------------------------------------------------------------------------------------------------------------------------------------------------------GGG-TTGGTGTAAAATAGGGCCGGGTGGTCCGGGG-GTTCGGGGGAATTGGC-TCTCC-TGGCCTAGGATGGCTTGAA-ACCCTGG-------------------GTCCTG--G----------GCG--TACT-T-TGGGGC-TTTCCT-GGC----TTTT-AA-GAATTGGTT-GCGGTTGGGGCTGGTGG-GCTTT---TGATTTCGGGC------------------GGT-GG-TGG-TCT-T-GAT----TTGGGGT-----AT-TTT-GGGTG-G---CTGGT-TGTGTGGATG-CTTTGTGA--G--G--CCTTTT-ATTTATGGCTTCGGAGTGA---TTCTGT------CTGGGTT-TGGG--TATTGATTG--GTGGGTT--T-G-GGTGTTGGAA-TTGAATGGT-G--GTGT------TGCCCGTGGTA---ACACA-TGGGGT-TTACCCAT-A-G-AA-----TAA----CTTATTA--TAT--A----TATTAAGT---TAATTTGCTG--ATGATTATAGAT-----------CTAATGG-AGGG---TCTTAGA-----------CATCTATAGGCC-GACATATA-GTTTATCT--AGTGGCCGGAAC-A----GTATGTTAA------CAG--T--TAC----GGTATAG-CTAGA-TTATCTAATAT----ACACAGT--TTA-GCCTC-------TAG-----TTCATC-TTTT-TGTA-GTT--------------------------ATGCGC-TA--T--ATAG-----T---GTGTG------CTGAGTT---GATA--TGGATAGGCTAT--T---AATG--TAACA---TCAATA-G--------C-TATAATGGA--CGTAGCCGGGCATGG-ACT-T-TC---GG---TA-GCA---G-TGAAA-CTTTTTGTT-TTGGGTGGA-GTGTTCTAAAA-TTG-----------GG-CGAA---AATGGTCAAAAATGGGCGAAA--T-------TTCCAAACT------------------TTTCTG-----------------GTCCTTCGGGTA-GG-----------------------------------------------------------------------------------------------------------------------------------------------------------------------------------------------------------------------------------------------------------------------------------------------------------</ns2:sequence><ns2:name>MT598528.1_Leishmania_infantum_isolate_ZK47-class51_minicircle_kinetoplast_sequence</ns2:name></ns2:Sequence><ns2:Sequence dsseqid="sq1536" id="sq1535"><ns2:sequence>--------------------------------------------------------------------------------------------------------------------------------------------------------------------------------------------------------------------------------G-TTGGTGTAAAATAGGGTCGGGTGGTGGCTGGGAA-TTGG---------CTCTCC-TGGGCTAGGGTGGCTCGAA-ACCATGG-------------------GCCCTG--GGCGTACTTTTGGG--CCTG-G-CTGGCT-TTTGAC-TGG----GATT-GG-GCGTTAAAC-CCTGGTCTGGGTGGTTG-G-GATTG-GGC-TTTGAT-----G--GCTT--G--AATG--TG-GT--GTT-T-GGAG----GCGGTTTG-GGGT-TGAATTCTA-T-GCATTTG-T----------TGGA------------C---GTAGTTGGGTGGGTGTGACT--TTGATGTGT-----GGTTGGGT-GTTGC-TGGC-CTGA--CCTGGGT--T--GGTTGGGTCGATATTGGCCTT-GCCTCGT---GG-GGTAAGGGTGT-G-CCCAT--TGTCT-TGTGATTATT-------A-TATA----TAGAATA--TAA--C----TTATATTT---AAGTTATTAG--T--G---GTCAGAA--CCC-TGCTAA-TAGGAGGG----------GA-GT-T--ATTC----TCCGGACTATATATATTTATGTAG--AGCGTATCTTAT-T--TATAAG--TAA--G-AAGGC--T------------GGTA-AACTTCT----AGCTAT----ACATCAT--CTA--CGGTA-AT-TGCTC-T---GTTAGT-TTTA-TTTTGAT-ATATG--------T----------TATG---------T--TA----------TGTGAT------AGA--TCTCTACGT--TAC---AGACTT--C----GAG--TGTACC-TT-TGCA-T----AGCTT-TGTTGACTT-GCTTGTTGTGGATGGG-TTG-T-GG---GG---GT-TGC---C-TAGGG-GTGGTTGGA-AACTACGAA-AAATCCTCAAA-AAT-----------GCTCAAA---AATCCCGAAAAATGAGCCAAA--A-------TTCCAAACT------------------TTTCTG-----------------GTCCTTCGGGTA-GGG-GCGTTCT--------------------------------------------------------------------------------------------------------------------------------------------------------------------------------------------------------------------------------------------------------------------------------------------------</ns2:sequence><ns2:name>MT598529.1_Leishmania_infantum_isolate_LIPA60-class52_minicircle_kinetoplast_sequence</ns2:name></ns2:Sequence><ns2:Sequence dsseqid="sq1538" id="sq1537"><ns2:sequence>----------------------------------------------------------------------------------------------------------------------------------------------------------------------------------------------------------------------------------GTGGTGTAAAATAGGGCCGGGTGGTGGTCGGAAA-TGGG---------CTCCCC-TGGGCTAGAATGGCTCGAA-ACCCTGG-------------------GTCCTG--GGCGTACTTTTGGG--CCTG-G-CTGGCT-TTTGAC-TGG----GATT-GG-GCGTTAAAC-CCTGGTCTGGGTGGTTG-G-GATTG-GGA-TTTGAC-----G--GCTT--G--AATG--TG-GT--GTT-T-GGAG----GCGTTCTG-GGGT-TGGATTCTA-T-GCGGCTG-T----------TGGG------------T---GTAGTTGGGTGGGTGTGGCT--TTGATGTGT-----GGTTGGCT-GTTGC-TGGC-CTGC--CCTGGGT--T--GGTCGGGCTGATATTGGCCTT-GCCTCGT---GG-GGTAAGGGTGT-G-CCCAT--TGTCT-TGTGATTATT-------A-TATA----TAGAATA--TAA--C----TTATATTT---AAGTTATTAG--T--G---GTCAGAA--CCC-TGCTAA-TAGGAGGG----------GA-GT-T--ATTC----TCCGGACTATATATATTTATGTAG--AGCGTATCTTAT-T--TATAAG--TAA--G-AAGGC--T------------GGTA-AACTTCT----AGCTAT----ACATCAT--CTA--CGGTA-AT-TGCTC-T---GTTAGT-TTTA-TTTTGAT-ATATG--------T----------TATG---------T--TA----------TGTGAT------AGA--TCTCTACGT--TAC---AGACTT--C----GAG--TGTACC-TT-TGCA-T----AGCTC-TGCTGACTT-GCTTGTTGTGGATGGG-TTG-T-GG---TG---GT-CGC---C-TAGGA-GTGGTTGGG-GACTACGAA-AAATCCTCAAA-AAT-----------GCTCAAA---AATCCCGAAAAATGGGCCAAA--A-------TTCCAAACT------------------TTTCTG-----------------GTCCTTCGGGTA-GGG-GCGT-----------------------------------------------------------------------------------------------------------------------------------------------------------------------------------------------------------------------------------------------------------------------------------------------------</ns2:sequence><ns2:name>MT598530.1_Leishmania_infantum_isolate_LIPA83-class52_minicircle_kinetoplast_sequence</ns2:name></ns2:Sequence><ns2:Sequence dsseqid="sq1540" id="sq1539"><ns2:sequence>-------------------------------------------------------------------------------------------------------------------------------------------GTGCACAAATCCC-----------GTTCAAAAATCGG------CCAAAAATGCCAAAAATCGGGTCCGAGGCG-GGAAACTGGGGG-TTGGTGTAAAATAGGGTCGGGTGGTGGCTGGGAA-TTGG---------CTCTCC-TGGGCTAGGGTGGCTCGAA-ACCATGG-------------------GCCCTG--GGCGTACTTTTGGG--CCTG-G-CTGGCT-TTTGAC-TGG----GATT-GG-GCGTTAAAC-CCTGGTCTGGGTGGTTG-G-GATTG-GGC-TTTGAT-----G--GCTT--G--AATG--TG-GT--GTT-T-GGAG----GCGGTTTG-GGGT-TGAATTCTA-T-GCATTTG-T----------TGGA------------C---GTAGTTGGGTGGGTGTGACT--TTGATGTGT-----GGTTGGGT-GTTGC-TGGC-CTGA--CCTGGGT--T--GGTTGGGTCGATATTGGCCTT-GCCTCGT---GG-GGTAAGGGTGT-G-CCCAT--TGTCT-TGTGATTATT-------A-TATA----TAGAATA--TAA--C----TTATATTT---AAGTTATTAG--T--G---GTCAGAA--CCC-TGCTAA-TAGGAGGG----------GA-GT-T--ATTC----TCCGGACTATATATATTTATGTAG--AGCGTATCTTAT-T--TATAAG--TAA--G-AAGGC--T------------GGTA-AACTTCT----AGCTAT----ACATCAT--CTA--CGGTA-AT-TGCTC-T---GTTAGT-TTTA-TTTTGAT-ATATG--------T----------TATG---------T--TA----------TGTGAT------AGA--TCTCTACGT--TAC---AGACTT--C----GAG--TGTACC-TT-TGCA-T----AGCTC-TGTTGACTT-GCTTGTTGTGGATGGG-TTG-T-GG---GG---GT-TGC---C-TAGGG-GTGGTTGGA-AACTACGAA-AAATCCTCAAA-AAT-----------GCTCAAA---AATCCCGAAAAATGGGCCAAA--A-------TTCCAAACT------------------TTTCTG-----------------GTCCTTCGGGTA-GGG-GCGTT----------------------------------------------------------------------------------------------------------------------------------------------------------------------------------------------------------------------------------------------------------------------------------------------------</ns2:sequence><ns2:name>MT598531.1_Leishmania_infantum_isolate_ZK25-class52_minicircle_kinetoplast_sequence</ns2:name></ns2:Sequence><ns2:Sequence dsseqid="sq1542" id="sq1541"><ns2:sequence>-------------------------------------------------------------------------------------------------------------------------------------------------------------------------------------------------------------------------------GG-TTGGTGTAAAATAGGGCCGGGTGGTGGCCGAAAA-TGGG---------CTTCCC-TGGGCTAGAATGGCTCGAA-ACCCTGG-------------------GTCCTG--GGCGTACTTTTGGG--CCTG-G-CTGGCT-TTTGAC-TGG----GATT-GG-GCGTTAAAC-CCTGGTCTGGGTGGTTG-G-GATTG-GGA-TTTGAT-----G--GCTT--G--AATG--TG-GT--GTT-T-GGAG----GCGTTTTG-GGGT-TGAATTCTA-T-GCGTCTG-T----------TGGG------------T---GTAGTTGGCTGGGTGTAGCT--TTGATGTGT-----GGTTGGGT-GTTGC-TGAC-CTGA--CCTGGGT--T--GGTCGAGTCGATATTGGCCTT-GCCTCGT---GG-GGTAAGGGTGT-G-CCCAT--TGTCT-TGTGATTATT-------A-TATA----TAGAATA--TAA--C----TTATATTT---AAGTTATTAG--T--G---GTCAGAA--CCC-TGCTAA-TAGGAGGG----------GA-GT-T--ATTC----TCCGGACTATATATATTTATGTAG--AGCGTATCTTAT-T--TATAAG--TAA--G-AAGGC--T------------GGTA-AACTTCT----AGCTAT----ACATCAT--CTA--CGGTA-AT-TGCTC-T---GTTAGT-TTTA-TTTTGAT-ATATG--------T----------TTTG---------T--TA----------TGTGAT------AGA--TCTCTACGT--TAC---AGACTT--C----GAG--TGTACC-TT-TGCA-T----AGCTC-TGCTGACTT-GCTTGTTGTGGATGGG-TTG-T-GG---TG---GT-TGC---C-TAGGA-GTGGTTGGG-GACTACGAA-AAATCCTCAAA-AAT-----------GCTCAAA---AATCCCGAAAAATGGGCCAAA--A-------TTCCAAACT------------------TTTCTG-----------------GTCCTCCGGGTA--------------------------------------------------------------------------------------------------------------------------------------------------------------------------------------------------------------------------------------------------------------------------------------------------------------</ns2:sequence><ns2:name>MT598532.1_Leishmania_infantum_isolate_ZK28-class52_minicircle_kinetoplast_sequence</ns2:name></ns2:Sequence><ns2:Sequence dsseqid="sq1544" id="sq1543"><ns2:sequence>-------------------------------------------------------------------------------------------------------------------------------------------------AAATCCC-----------GTTCAAAAATCGG------CCAAAAATGCCAAAAATCGGGTCCGAGGCG-GGAAACTGGGGG-TTGGT-GTAAATAGGGTCGGGTGGTG----------GCTGGGAATTGGCTCTCC-TGGGCTAGGGTGGCTCGAA-ACCATGG-------------------GCCCTG--GGCGTACTTTTGGG--CCTG-G-CTGGCT-TTTGAC-TGG----GATT-GG-GCGTTAAAC--CC-TGGTCTGGGTGGT-TGGGATT-GGGCTTTGATG-GCTTGAATGT--G--GTGTT-TG-GAG-GCGGT-TTGGGGTTGAATTCT---ATG-CATTTGTTG-G---GCGTA-GTTGGGTGG-------GTG--T--G--ACTTTG------ATGTGTGGTTGGGTGTTGC------------TGGCC-TGAC---CTGG-GTT--GG-TTGG--G-TCGATATTGGC-CTT---GC------CTCG---TG-GGGTAAGGGTG-T-GCCCA-TTGTCT-TGTGATTA-T-T-AT-----ATA----TAGAATA--TAA--C-----TTATATT---TAAGTTATTA--GTGGTCAGAACCCT--GCT-AATA--GGAG-----------GGGAGT-TATTCTCCGGACTATATATA-TTTATGTA-GAGC--GT--ATCTTATTTATA-A----G------TAAG---------A--AGG----CTGGTAA-ACTTCTAGCTATACATC----ATCTACG--GTA-ATTGCT-CT-GTTAG-----TTTT------A-TTTT-GATATATG--------T----------TATGTT-----------------------ATGTG------ATAGATCTCTACGT--TACAGACTTC--------GAGT--GTACCT-TTGCATA-GCTCTGCTGA-CTTGCTTGT--TGTGGATGGGTTGTG-G----------GG---GT-TGC---C-TAGGG-GTGGTTGGG-AACTACGAA-AAATCCTCAAA-AAT-----------GCTCAAA---AATCCCGAAAAATGGGCCAAA--A-------TTCCAAACT------------------TTTCTG-----------------GTCCTTCGGGTA-GGG-GCG------------------------------------------------------------------------------------------------------------------------------------------------------------------------------------------------------------------------------------------------------------------------------------------------------</ns2:sequence><ns2:name>MT598533.1_Leishmania_infantum_isolate_ZK43-class52_minicircle_kinetoplast_sequence</ns2:name></ns2:Sequence><ns2:Sequence dsseqid="sq1546" id="sq1545"><ns2:sequence>--------------------------------------------------------------------------------------------------------------------------------------------------------------------------------------------------------------------------------G-TTGGTGTAAAATAGGGTCGGGTGGTGGCTGGGAA-TTGG---------CTCTCC-TGGGCTAGGGTGGCTCGAA-ACCATGG-------------------GCCCTG--GGCGTACTTTTGGG--CCTG-G-CTGGCT-TTTGAC-TGG----GATT-GG-GCGTTAAAC-CCTGGTCTGGGTGGTTG-G-GATTG-GGC-TTTGAT-----G--GCTT--G--AATG--TG-GT--GTT-T-GGAG----GCGGTTTG-GGGT-TGAATTCTA-T-GCATTTG-T----------TGGA------------C---GTAGTTGGGTGGGTGTGACT--TTGATGTGT-----GGTTGGGT-GTTGC-TGGC-CTGA--CCTGGGT--T--GGTTGGGTCGATATTGGCCTT-GCCTCGT---GG-GGTAAGGGTGT-G-CCCAT--TGTCT-TGTGATTATT-------A-TATA----TAGAATA--TAA--C----TTATATTT---AAGTTATTAG--T--G---GTCAGAA--CCC-TGCTAA-TAGGAGGG----------GA-GT-T--ATTC----TCCGGACTATATATATTTATGTAG--AGCGTATCTTAT-T--TATAAG--TAA--G-AAGGC--T------------GGTA-AACTTCT----AGCTAT----ACATCAT--CTA--CGGTA-AT-TGCTC-T---GTTAGT-TTTA-TTTTGAT-ATATG--------T----------TATG---------T--TA----------TGTGAT------AGA--TCTCTACGT--TAC---AGACTT--C----GAG--TGTACC-TT-TGCA-T----AGCTC-TGTTGACTT-GCTTGTTGTGGATGGG-TTG-T-GG---GG---GT-TGC---C-TAGGG-GTGGTTGGA-AACTACGAA-AAATCCTCAAA-AAT-----------GCTCAAA---AATCCCGAAAAATGGGCCAAA--A-------TTCCAAACT------------------TTTCTG-----------------GTCCTTCGGGTA-GGG-GCGT-----------------------------------------------------------------------------------------------------------------------------------------------------------------------------------------------------------------------------------------------------------------------------------------------------</ns2:sequence><ns2:name>MT598534.1_Leishmania_infantum_isolate_ZK47-class52_minicircle_kinetoplast_sequence</ns2:name></ns2:Sequence><ns2:Sequence dsseqid="sq1548" id="sq1547"><ns2:sequence>-------------------------------------------------------------------------------------------------------------------------------------------------------------------------------------------------------------------------AACTGGGG-GTTGGTGTAAAATAGGGCCGGTGGTGGCTGGAAATTGGCTC----------TCC-TGGGCTGGGATGGCTCGAA-ACCACGG-------------------GTTCTG--GGCGTACTTTTGGG--ACTG-G-CTGGCT-TTTGGG-GTG----GTTT-T--AGCTTTGTG--GATGCGCTTTTGGATG-G-GTTGG-GTG-CTTGGG--------TTAC-------TG--GC-CT--G-TGG-GTTTGATTTTT-AAT--TGGC-TTGGTTTGC-C-GCGCGCG-TGTT---------TGGCA---G--T--TTGGGGGTTGGTGTTTCTTTAATTGCCATGTGT-T-----GACTGGTT-TGGGACCTGGCTTGG------CTT--G-CCCTGGGAGG-G-GTTGATTGG-G-CCATT------GGGGTACCCGT-G-GGGTG-GTTGTT-TAACCTTTTA-T-TG-----ATG----CTTATAA--CTA--A----TATTTAAT---ATTAGTTGTA--T-GG---TGCGTAA--GCT--AATAGGTGTAACGA---TAGTGGAAC--T------AATATATAGA----AGGGCT--CAGAGACG--ATGGAGGCCGTG-G---GCAGT---AATAT-AAGTC--T--AAC----TG-GTAA-GCTCTTCTATT--CTAG----TTGTAGT--AG----T--G-TC-ATATA-----TTCAC---GTG-CACA-TAAATTTG--------T----------CTTATTTG--G-----TTGC-----TA-TATAGA------CTATCTATCGTTAC--TATGTTGCCTTC--T---GATA--GTATAC-TTATATG-C------CTG-TAGCGTGT----TGCTGACAGCTGC--G---G-AT---TC---TT-TAA---A-ATGGTGGACAAAGGT-TG---CCGG-TTGGGCTGAAA-AAG-----------GGTCGAA---AATCGCCAAAAATGGGCCAAA--A-------ATCCAAACT------------------TTTCTG-----------------GTCCTTCGGGTA--------------------------------------------------------------------------------------------------------------------------------------------------------------------------------------------------------------------------------------------------------------------------------------------------------------</ns2:sequence><ns2:name>MT598535.1_Leishmania_infantum_isolate_LIPA60-class53_minicircle_kinetoplast_sequence</ns2:name></ns2:Sequence><ns2:Sequence dsseqid="sq1550" id="sq1549"><ns2:sequence>------------------------------------------------------------------------------------------------------------------------------------------------------------------------------------------------------------------------------------------------------------------------------------------------GGATGGCTCGAA-ACCACGG-------------------GTTCTG--GGCGTACTTTTGGG--ACTG-G-CTGGCT-TTTGGG-GTG----GTTT-T--AGCTTTGTG--GATGCGCTTTTGGGCG-G-GTTGG-GTG-CTTGGG--------TTAC-------TA--GC-CT--GTGGG-TTTGATTTTTT-AAT--TGAC-TTGATTTGC-C-ACACATT-TGTT---------TGGCG---G--T---TTGAGGTTGGTGTTTCTTTAATTGCCATGTGT-T-----GACTGGTT-TGAGGCCTGGCTTGG------CTT--G-CCCTGGGAGGGG--TTGATTGG-G-CCATT------GGGGTA-CCCG-T-GGGTG-GTTGTT-TAACCTTTTA-T-TG-----ATG----CTTATAA--CTA--A----TATTTAAT---ATTAGTTGTA--T-GG---TGCGTAA--GCT-G-ATAGGTGTAACGA---TAGTGGAGC--T----AATATATATAGA----AGGGCT--CAGAGACG--ATGGAGGCCGTA-G---GCAGT---AATAT-AAGTC--T--AAC----TG-GTAA-GCTCTTCTATT--CTAG----TTGTAGT--AG----T--G-TC-ATATA-----TTCAC---GTG-CACA-TAAATTTG--------T----------CTTATTTG--G-----TTGC-----TA-TATAGA------CTATCTATCGTTAC--TATGTTGCCCTC--T---GATA--GTATAC-TTATATG-C------CTG-TAGCGTGT----TGCTGACAGCTGC--G---G-AT---TC---TT-TAA---A-ATGGCGGGTAAAGGT-TG---CCGG-TTGGGCTGAAA-AAG-----------GGTCGAA---AATCGCCAAAAATGCCCCAAA--A-------ATCCAAACT------------------TTTCTG-----------------GTCCTCCGGGT---------------------------------------------------------------------------------------------------------------------------------------------------------------------------------------------------------------------------------------------------------------------------------------------------------------</ns2:sequence><ns2:name>MT598536.1_Leishmania_infantum_isolate_LIPA83-class53_minicircle_kinetoplast_sequence</ns2:name></ns2:Sequence><ns2:Sequence dsseqid="sq1552" id="sq1551"><ns2:sequence>-------------------------------------------------------------------------------------------------------------------------------------------------------------------------------------------------------------------------------GG-GTTGGTGTAAAATAGGGCCGGTGGTGGCCGGAAATTGGCTC----------TCC-TGGGCTAGGATGGCTCGAA-ACCACGG-------------------GTTCTG--GGTGTACTTTTGGG--ACTG-G-CTGGCT-TTTGGG-GTG----GTTT-T--AGCTTTGTG--GATGCGCTTTTGGATG-G-GTTGG-GTG-CTTGGG--------TTAC-------TG--GC-CT--G-TGG-GTTTGATTTTT-AAT--TGGC-TTGGTTTGC-C-GCGCGCG-TGTT---------TGGCA---G--T--TTGGGGGTTGGTGTTTCTTTAATTGCCATGTGT-T-----GACTGGTT-TGGGACCTGGCTTGG------CTT--G-CCCTGGGAGG-G-GTTGATTGG-G-CCATT------GGGGTACCCGT-G-GGGTG-GTTGTT-TAACCTTTTA-T-TG-----ATG----CTTATAA--CTA--A----TATTTAAT---ATTAGTTGTA--T-GG---TGCGTAA--GCT--AATAGGTGTAACGA---TAGTGGAAC--T------AATATATAGA----AGGGCT--CAGAGACG--ATGGAGGCCGTG-G---GCAGT---AATAT-AAGTC--T--AAC----TG-GTAA-GCTCTTCTATT--CTAG----TTGTAGT--AG----T--G-TC-ATATA-----TTCAC---GTG-CACA-TAAATTTG--------T----------CTTATTTG--G-----TTGC-----TA-TATAGA------CTATCTATCGTTAC--TATGTTGCCTTC--T---GATA--GTATAC-TTATATG-C------CTG-TAGCGTGT----TGCTGACAGCTGC--G---G-AT---TC---TT-TAA---A-ATGGTGGACAAAGGT-TG---CCGG-TTGGGCTGAAA-AAG-----------GGTCGAA---AATCGCCAAAAATGGGCCAAA--A-------ATCCAAACT------------------TTTCTG-----------------GTCCTTCGGG----------------------------------------------------------------------------------------------------------------------------------------------------------------------------------------------------------------------------------------------------------------------------------------------------------------</ns2:sequence><ns2:name>MT598537.1_Leishmania_infantum_isolate_ZK25-class53_minicircle_kinetoplast_sequence</ns2:name></ns2:Sequence><ns2:Sequence dsseqid="sq1554" id="sq1553"><ns2:sequence>-------------------------------------------------------------------------------------------------------------------------------------------------------------------------------------------------------------------------------------------------GCCGGGTGGTGGCCGGAAATTGGCTC----------TCC-TGGGCTAGGATGGCTCGAA-ACCACGG-------------------GTTCTG--GGCGTACTTTTGGG--ACTG-G-CTGGCT-TTTGGG-GTG----GTTT-T--AGCTTTGTG--GATGCGCTTTTGGGTG-G-GTTGG-GTG-CTTGGG--------TTAC-------TG--GC-CT--GTGGG-TTTGATTTTTT-AAT--TGAC-TTGATTTGC-C-ACACATT-TGTT---------TGGCG---G--T---TTGAGGTTGGTGTTTCTTTAATTGCCATGTGT-T-----GACTGGTT-TGAGGCCTGGCTTGG------CTT--G-CCCTGGGAGGGG--TTGATTGG-G-CCATT------GGGGTA-CCCG-T-GGGTG-GTTGTT-TAACCTTTTA-T-TG-----ATG----CTTATAA--CTA--A----TATTTAAT---ATTAGTTGTA--T-GG---TGCGTAA--GCT-A-ATAGGTGTAACGA---TAGTGGAAC--T----AATATATATAGA----AGGGCT--CAGAGACG--ATGGAGGCCGTA-G---GCGGT---AATAT-AAGTC--T--AAC----TG-GTAA-GCTCTTCTATT--CTAG----TTGTAGT--AG----T--G-TC-ATATA-----TTCAC---GTG-CACA-TAAATTTG--------T----------CTTATTTG--G-----TTGC-----TA-TATAGA------CTATCTATCGTTAC--TATGTTGCCTTC--T---GATA--GTATAC-TTATATG-C------CTG-TAGCGTGT----TGCTGACAGCTGC--G---G-AT---TC---TT-TAA---A-ATGGCGGGTAAAGGT-TG---CCGA-TTGGGCTGAAA-AAG-----------GGTCGAA---AATCGCCAAAAATGCCCCAAA--A-------ATCCAAACT------------------TTTCTG-----------------GTCCTCCGGGTA--------------------------------------------------------------------------------------------------------------------------------------------------------------------------------------------------------------------------------------------------------------------------------------------------------------</ns2:sequence><ns2:name>MT598538.1_Leishmania_infantum_isolate_ZK28-class53_minicircle_kinetoplast_sequence</ns2:name></ns2:Sequence><ns2:Sequence dsseqid="sq1556" id="sq1555"><ns2:sequence>--------------------------------------------------------------------------------------------------------------------------------------------------------------------------------------------------------------------------------------GTGTAAAATAGGGCCGGTGGTGGCCGGAAATTGGCTC----------TCC-TGGGCTAGGATGGCTCGAA-ACCACGG-------------------GTTCTG--GGCGTACTTTTGGG--ACTG-G-CTGGCT-TTTGGG-GTG----GTTT-T--AGCTTTGTG--GATGCGCTTTTGGATG-G-GTTGG-GTG-CTTGGG--------TTAC-------TG--GC-CT--G-TGG-GTTTGATTTTT-AAT--TGGC-TTGGTTTGC-C-GCGCGCG-TGTT---------TGGCA---G--T--TTGGGGGTTGGTGTTTCTTTAATTGCCATGTGT-T-----GACTGGTT-TGGGACCTGGCTTGG------CTT--G-CCCTGGGAGG-G-GTTGATTGG-G-CCATT------GGGGTACCCGT-G-GGGTG-GTTGTT-TAACCTTTTA-T-TG-----ATG----CTTATAA--CTA--A----TATTTAAT---ATTAGTTGTA--T-GG---TGCGTAA--GCT-TAATAGGTGTAACGA---TAGTGGAAC--T------AATATATAGA----AGGGCT--CAGAGACG--ATGGAGGCCGTG-G---GCAGT---AATAT-AAGTC--T--AAC----TG-GTAA-GCTCTTCTATT--CTAG----TTGTAGT--AG----T--G-TC-ATATA-----TTCAC---GTG-CACA-TAAATTTG--------T----------CTTATTTG--G-----TTGC-----TA-TATAGA------CTATCTATCGTTAC--TATGTTGCCTTC--T---GATA--GTATAC-TTATATG-C------CTG-TAGCGTGT----TGCTGACAGCTGC--G---G-AT---TC---TT-TAA---A-ATGGTGGACAAAGGT-TG---CCGG-TTGGGCTGAAA-AAG-----------GGTCGAA---AATCGCCAAAAATGGGCCAAA--A-------ATCCAAACT------------------TTTCTG-----------------GTCCTTCGGG----------------------------------------------------------------------------------------------------------------------------------------------------------------------------------------------------------------------------------------------------------------------------------------------------------------</ns2:sequence><ns2:name>MT598539.1_Leishmania_infantum_isolate_ZK5-class53_minicircle_kinetoplast_sequence</ns2:name></ns2:Sequence><ns2:Sequence dsseqid="sq1558" id="sq1557"><ns2:sequence>-----------------------------------------------------------------------------------------------------------------------------------------------------------------------------------------------------------------------------------------TAAAATAGGGCCGGTGGTGGCCGGAAATTGGCTC----------TCC-TGGGCTGGGATGGCTCGAA-ACCACGG-------------------GTTCTG--GGCGTACTTTTGGG--ACTG-G-CTGGCT-TTTGGG-GTG----GTTT-T--AGCTTTGTG--GAAGCGCTTTTGGATG-G-GTTGG-GTG-CTTGGG--------TTAC-------TG--GC-CT--G-TGG-GTTTGATTTTT-AAT--TGGC-TTGGTTTGC-C-GCGCGCG-TGTT---------TGGCA---G--T--TTGGGGGTTGGTGTTTCTTTAATTGCCATGTGT-T-----GACTGGTT-TGGGACCTGGCTTGG------CTT--G-CCCTGGGAGG-G-GTTGATTGG-G-CCATT------GGGGTACCCGT-G-GGGTG-GTTGTT-TAACCTTTTA-T-TG-----ATG----CTTATAA--CTA--A----TATTTAAT---ATTAGTTGTA--T-GG---TGCGTAA--GCT--AATAGGTGTAACGA---TAGTGGAAC--T------AATATATAGA----AGGGCT--CAGCGACG--ATGGAGGCCGTG-G---GCAGT---AATAT-AAGTC--T--AAC----TG-GTAA-GCTCTTCTATT--CTAG----TTGTAGT--AG----T--G-TC-ATATA-----TTCAC---GTG-CACA-TAAATTTG--------T----------CTTATTTG--G-----TTGC-----TA-TATAGA------CTATCTATCGTTAC--TATGTTGCCTTC--T---GATA--GTATAC-TTATATG-C------CTG-TAGCGTGT----TGCTGACAGCTGC--G---G-AT---TC---TT-TAA---A-ATGGTGGACAAAGGT-TG---CCGG-TTGGGCTGAAA-AAG-----------GGTCGAA---AATCGCCAAAAATGGGCCAAA--A-------ATCCAAACT------------------TTTCTG-----------------GTCCTTCGGGT---------------------------------------------------------------------------------------------------------------------------------------------------------------------------------------------------------------------------------------------------------------------------------------------------------------</ns2:sequence><ns2:name>MT598540.1_Leishmania_infantum_isolate_ZK43-class53_minicircle_kinetoplast_sequence</ns2:name></ns2:Sequence><ns2:Sequence dsseqid="sq1560" id="sq1559"><ns2:sequence>---------------------------------------------------------------------------------------------------------------------------------------------------------------------------------------------------------------------------------------TGTAAAATAGGGCCGGTGGTGGCCGGAAATTGGCTC----------TCC-TGGGCTAGGATGGCTCGAA-ACCACGG-------------------GTTCTG--GGTGTACTTTTGGG--ACTG-G-CTGGCT-TTTGGG-GTG----GTTT-T--AGCTTTGTG--GATGCGCTTTTGGATG-G-GTTGG-GTG-CTTGGG--------TTAC-------TG--GC-CT--G-TGG-GTTTGATTTTT-AAT--TGGC-TTGGTTTGC-C-GCGCGCG-TGTT---------TGGCA---G--T--TTGGGGGTTGGTGTTTCTTTAATTGCCATGTGT-T-----GACTGGTT-TGGGACCTGGCTTGG------CTT--G-CCCTGGGAGG-G-GTTGATTGG-G-CCATT------GGGGTACCCGT-G-GGGTG-GTTGTT-TAACCTTTTA-T-TG-----ATG----CTTATAA--CTA--A----TATTTAAT---ATTAGTTGTA--T-GG---TGCGTAA--GCT--AATAGGTGTAACGA---TAGTGGAAC--T------AATATATAGA----AGGGCT--CAGAGACG--ATGGAGGCCGTG-G---GCAGT---AATAT-AAGTC--T--AAC----TG-GTAA-GCTCTTCTATT--CTAG----TTGTAGT--AG----T--G-TC-ATATA-----TTCAC---GTG-CACA-TAAATTTG--------T----------CTTATTTG--G-----TTGC-----TA-TATAGA------CTATCTATCGTTAC--TATGTTGCCTTC--T---GATA--GTATAC-TTATATG-C------CTG-TAGCGTGT----TGCTGACAGCTGC--G---G-AT---TC---TT-TAA---A-ATGGTGGACAAAGGT-TG---CCGG-TTGGGCTGAAA-AAG-----------GGTCGAA---AATCGCCAAAAATGGGCCAAA--A-------ATCCAAACT------------------TTTCTG-----------------GTCCTTCGGGT---------------------------------------------------------------------------------------------------------------------------------------------------------------------------------------------------------------------------------------------------------------------------------------------------------------</ns2:sequence><ns2:name>MT598541.1_Leishmania_infantum_isolate_ZK47-class53_minicircle_kinetoplast_sequence</ns2:name></ns2:Sequence><ns2:Sequence dsseqid="sq1562" id="sq1561"><ns2:sequence>--------------------------------------------------------------------------------------------------------------------------------------------------------------------------------------------------------------------------------------TGTAAAATAGGGCCGGGTGGGTTGGGGATTTCGGGGA-----------TT-TTGGCTGGGTCGGTCTGAA-ACCCTGG-------------------GTCTGG---GGCTTGTTTTGCG---TTG-G-CTGGAT-TT-------------------------------------------GG------------CG-ATTGTT-----G--AAGGT-G--TTCTT-GC-TTG-TTGTT-TGGGTGGTTGGTATTA-ATT--TTTGACTTC-T-TGGGCTT-TGTTGTTTTG-ATTTTAATTTTGGGTGTTTTTGATTTTAGTTTATTAGTTAGTTATTGGTTG------GGGGTTT-TGGGTGGTTGGATTG--GCC-TT---G-GCCGTCACGAGGCTTTGGTGCC-TGGGGTA-------TGCGTTGATG-A-CCCTT-AGGGGA-TGGGGTTTGA-ACCTG-T-AATA----ACTAATA--TTA--A----TATTAGT---------TATG------------TGCCT--TTT-GGGGCATTAGCGCAA---TAGGTGGAG-------CTTTAATGTTAG---TTGG--G--AGAATAGT--TCGATAGGCGAT-G---GTCGTTGGTACAA-GGACT--G--AGT----CT-AT-------A-ACCTG--TTCG----AGTCAAT--AG----T--G-TC-ATATA-----TTC-------G-T----ATTATGTC--------TA---------TCTTTTTG-CTTAT-GTTGT-----AG-GTTATA------TTTTGGGCTTTGAT--GGTAGACTGA---------CTA--GCAGCG-TACTATA-T--------A-----CCCTT-ACAGTGTGATGACT---GCG-T-TG---CG---AT-ACT---T-GAAAA-TGTTGGGGA-ATTGGTGCG-AGGCCCTCAAA-AAT-----------CGTCAAA---AATCGTCAAAAATAGGCAAAA--A-------ATTCGAACT------------------TTTCTG-----------------GTCCTTCGGGTA-GGG----------------------------------------------------------------------------------------------------------------------------------------------------------------------------------------------------------------------------------------------------------------------------------------------------------</ns2:sequence><ns2:name>MT598542.1_Leishmania_infantum_isolate_LIPA60-class54_minicircle_kinetoplast_sequence</ns2:name></ns2:Sequence><ns2:Sequence dsseqid="sq1564" id="sq1563"><ns2:sequence>-----------------------------------------------------------------------------------------------------------------------------------------------------------------------------------------------------------------------------GGGG-TTGGTGTAAAATAGGGCCGGGTGGGTTGGGGATTTCGGGGAT----------TT-T-GGCTGGGTCGGTCTGAA-ACCCTGG-------------------GTCTGG--GGCT-TGTTTTGC---GTTG-G-CTGGAT-TTGGCG-AAT----GTTG-AA-GGTGTTCTT-GCTTGTTGTTT-GG----G-TGGTT-GGT-ATTGAT-----T--TTTG-------------------------ACTTCTTGGGCTTTG-TTGT-TTTGATTTT-A--ATTTTG-GATGT------TTTTGATTT-T--A--GTTTATTAGTTAGTTATTGGTTGG-GGGTT-TTG------------GG-TGGTT-GG-A---TT--GGCCTT---G-GCCGTCACGAGGCTTTGGTGCC-TGGGGTA-------TGCGTTGATG-A-CCCTT-AGGGGA-TGGGGTTTGA-ACCTG-T-AATA----ACTAATA--TTA--A----TATTAGTT---ATGTGCC-------TT---TTGGGGC--ATTAGCGTAATAGGTGG-A---GCTTTAATG-TT----AG--TTGGGAGA---ATAGTTCG-A------T--AGGCGATGGTCGTT--GGTACAAGGACTGA-GT--C--T--ATA----AC-CTG------TTCGAGTCAATA-----GTGTCAT--AT--ATTCGT-AT---TAT-----GTC------TA-TCT---------T--------TT---------TGCTTATG-TT--G--TAG------GT-TATATT------TTGGGCTTTGATGG--TAGACTGACTAG------CAGC--GTACTA-TA--------------TA-CCCTTACA----GTGT---GATGACT-GCG-T-TG---CG---AT-ACT---T-GAAAA-TGTTGGGGA-ATTGGTGCG-AGGCCCTCAAA-AAT-----------CGTCAAA---AATCGTCAAAAATAGGCAAAA--A-------ATTCAAACT------------------TTTCTG-----------------GTCCTCCGGGTA-GG-----------------------------------------------------------------------------------------------------------------------------------------------------------------------------------------------------------------------------------------------------------------------------------------------------------</ns2:sequence><ns2:name>MT598543.1_Leishmania_infantum_isolate_ZK5-class54_minicircle_kinetoplast_sequence</ns2:name></ns2:Sequence><ns2:Sequence dsseqid="sq1566" id="sq1565"><ns2:sequence>--------------------------------------------------------------------------------------------------------------------------------------------------------------------------------------------------------------------------------G-TTGGTGTAAAATAGGGCCGGGTGGGTTGGGGATTTCGGGGA-----------TT-TTGGCTGGGTCGGTCTGAA-ACCCTGG-------------------GTCTGG---GGCTTGTTTTGCG---TTG-A-CTGGAT-TT-------------------------------------------GG------------CG-ATTGTT-----G--AAGGT-G--TTCTT-GC-TTG-TTGTT-TGGGTGGTTGGTATTG-ATT--TTTGACTTC-T-TGGGCTT-TGTTGTTTTG-ATTTTAATTTTGGATGTTTTTGATTTTAGTTTATTAGTTAGTTATTGGTTG------GGGGTTT-TGGGTGGTTGGATTG--GCC-TT---G-GCCGTCACGAGGCTTTGGTGCC-TGGGGTA-------TGCGTTGATG-A-CCCTT-AGGGGA-TGGGGTTTGA-ACCTG-T-AATA----ACTAATA--TTA--A----TATTAGT---------TATG------------TGCCT--TTT-GGGGCATTAGCGTAA---TAGGTGGAG-------CTTTAATGTTAG---TTGG--G--AGAATAGT--TCGATAGGCGGT-G---GTCGTTGGTACAA-GGACT--G--AGT----CT-AT-------A-ACCTG--TTCG----AGTCAAT--AG----T--G-TC-ATATA-----TTC-------G-T----ATTATGTC--------TA---------TCTTTTTG-CTTAT-GTTGT-----AG-GTTATA------TTTTGGGCTTTGAT--GGTAGACTGA---------CTA--GCAGCG-TACTATA-T--------A-----CCCTT-ACAGTGTGATGACT---GCG-T-TG---CG---AT-ACT---T-GAAAA-TGTTGGGGA-ATTGGTGCG-AGGCCCTCAAA-AAT-----------CGTCAAA---AATCGTCAAAAATAGGCAAAA--A-------ATTCAAACT------------------TTTCTG-----------------GTCC----------------------------------------------------------------------------------------------------------------------------------------------------------------------------------------------------------------------------------------------------------------------------------------------------------------------</ns2:sequence><ns2:name>MT598544.1_Leishmania_infantum_isolate_ZK25-class54_minicircle_kinetoplast_sequence</ns2:name></ns2:Sequence><ns2:Sequence dsseqid="sq1568" id="sq1567"><ns2:sequence>-------------------------------------------------------------------------------------------------------------------------------------------------------------------------------------------------------------------------------GG-TTGGTGTAAAATAGGGCCGGGTGGGTTGGGGATTTCGGGGAT----------TT-T-GGCTGGGTCGGTCTGAA-ACCCTGG-------------------GTCTGG--GGCT-TGTTTTGC---GTTG-G-CTGGAT-TTGGCG-AAT----GTTG-AA-GGTGTTCTT-GCTTGTTGTTT-GG----G-TGGTT-GGT-ATTGAT-----T--TTTG-------------------------ACTTCTTGGGCTTTG-TTGT-TTTGATTTT-A--ATTTTG-GATGT------TTTTGATTT-T--A--GTTTATTAGTTAGTTATTGGTTGG-GGGTT-TTG------------GG-TGGTT-GG-A---TT--GGCCTT---G-GCCGTCACGAGGCTTTGGTGCC-TGGGGTA-------TGCGTTGATG-A-CCCTT-AGGGGA-TGGGGTTTGA-ACCTG-T-AATA----ACTAATA--TTA--A----TATTAGTT---ATGTGCC-------TT---TTGGGGC--ATTAGCGTAATAGGTGG-A---GCTTTAATG-TT----AG--TTGGGAGA---ATAGTTCG-A------T--AGGCGATGGTCGTT--GGTACAAGGACTGA-GT--C--T--ATA----AC-CTG------TTCGAGTCAATA-----GTGTCAT--AT--ATTCGT-AT---TAT-----GTC------TA-TCT---------T--------TT---------TGCTTATG-TT--G--TAG------GT-TATATT------TTGGGCTTTGATGG--TAGACTGACTAG------CAGC--GTACTA-TA--------------TA-CCCTTACA----GTGT---GATGACT-GCG-T-TG---CG---AT-ACT---T-GAAAA-TGTTGGGGA-ATTGGTGCG-AGGCCCTCAAA-AAT-----------CGTCAAA---AATCGTCAAAAATAGGCAAAA--A-------ATTCAAACT------------------TTTCTG-----------------GTCCTCCGGGTA-GGG----------------------------------------------------------------------------------------------------------------------------------------------------------------------------------------------------------------------------------------------------------------------------------------------------------</ns2:sequence><ns2:name>MT598545.1_Leishmania_infantum_isolate_ZK43-class54_minicircle_kinetoplast_sequence</ns2:name></ns2:Sequence><ns2:Sequence dsseqid="sq1570" id="sq1569"><ns2:sequence>------------------------------------------------------------------------------------------------------------------------------------------------------------------------------------------------------------------------------GGG-TTGGTGTAAAATAGGGCCGGGTGGGTTGGGGATTTCGGGGAT----------TT-T-GGCTGGGTCGGTCTGAA-ACCCTGG-------------------GTCTGG--GGCT-TGTTTTGC---GTTG-G-CTGGAT-TTGGCG-AAT----GTTG-AA-GGTGTTCTT-GCTTGTTGTTT-GG----G-TGGTT-GGT-ATTGAT-----T--TTTG-------------------------ACTTCTTGGGCTTTG-TTGT-TTTGATTTT-A--ATTTTG-GATGT------TTTTGATTT-T--A--GTTTATTAGTTAGTTATTGGTTGG-GGGTT-TTG------------GG-TGGTT-GG-A---TT--GGCCTT---G-GCCGTCACGAGGCTTTGGTGCC-TGGGGTA-------TGCGTTGATG-A-CCCTT-AGGGGA-TGGGGTTTGA-ACCTG-T-AATA----ACTAATA--TTA--A----TATTAGTT---ATGTGCC-------TT---TTGGGGC--ATTAGCGTAATAGGTGG-A---GCTTTAATG-TT----AG--TTGGGAGA---ATAGTTCG-A------T--AGGCGATGGTCGTT--GGTACAAGGACTGA-GT--C--T--ATA----AC-CTG------TTCGAGTCAATA-----GTGTCAT--AT--ATTCGT-AT---TAT-----GTC------TA-TCT---------T--------TT---------TGCTTATG-TT--G--TAG------GT-TATATT------TTGGGCTTTGATGG--TAGACTGACTAG------CAGC--GTACTA-TA--------------TA-CCCTTACA----GTGT---GATGACT-GCG-T-TG---CG---AT-ACT---T-GAAAA-TGTTGGGGA-ATTGGTGCG-AGGCCCTCAAA-AAT-----------CGTCAAA---AATCGTCAAAAATAGGCAAAA--A-------ATTCAAACT------------------TTTCTG-----------------GTCCTCCGGGTA-GGG-GCG------------------------------------------------------------------------------------------------------------------------------------------------------------------------------------------------------------------------------------------------------------------------------------------------------</ns2:sequence><ns2:name>MT598546.1_Leishmania_infantum_isolate_ZK47-class54_minicircle_kinetoplast_sequence</ns2:name></ns2:Sequence><ns2:Sequence dsseqid="sq1572" id="sq1571"><ns2:sequence>-------------------------------------------------------------------------------------------------------------------------------------------------------------------------------------------------------------------------------------------------------------------------------------------------------------------------------------------------------------------------------------------------------------------------------------------------------------C-A--GA-AC-GC-CC--CTACC-CGA--A--GG---A----CCA-GAAAAGTTT-GAGTTTTTG-GCTC-------ATTTTTG-----------GCTATTTTTCGGCATTTCCCCA----ACACC-C------CAGAACG-GCGCA-CCAGTCTCA--TA-------------A-CCAAAGACAGT-AAA---AATAGT---TT-A----A---------------ATG---TAC-TCTACA-GTTAA-A-TCTATCTACACATAGCATA------------CAAT---CAACGACGGT--AACTTATAAGAGGTAGTTCAGAGTAATAATAGCTA---TAAA--CAT-TTA------GAGCGATGTCC-GTGT-ATATAT--AGT---GTCTATC-----------------AATA----ATAA-CT--TAT----CTCA--G-A-CTAA-CACTCCCATA----CCTATGT--TTA-TAAATA-AC--TATA-C--GCTATGC-TCTT-ACT--GGCC-------------------------TGCTCA-CCG-----GCC----ACT-ACTTAA------TATTAATATCAAGT---TAATAGTGT-C------CAAA--GG-CTA-TCCAGTG-T----GCGCA-CCA---G----C--T-C-ATCCCTAC-G-----CGAAGGC-AACCCATG---TAGGCAG-CCAACCCCC-CACCATCGG-GCAGAAGAGT--TAA-----------A-TTAAA---ACAA--TTAAATCCAAACCAA--ATATAA-AGTCCACA-C-------CCATA-----------CCAT-CAACCCCAAC--------CCCATGT-CAA-TCAAAACAAA-CCCC-----CAACCCTAGGTTT--AAAAGCGGAAATTAATACC-AAAACCC-A---ACCCACCCGAAAACAA---------C-GCCCTTGGCCCAGGGTTTTCAGGCCAATCCAG------CCCAGGGAGCCCA-TTTC-AGCCCAATCCCAGCCACCACCCGGTCCTATTTTACAC-CAACCCCCAG--------------------------------------------------------------------------------------------------</ns2:sequence><ns2:name>MT598547.1_Leishmania_infantum_isolate_LIPA60-class55_minicircle_kinetoplast_sequence</ns2:name></ns2:Sequence><ns2:Sequence dsseqid="sq1574" id="sq1573"><ns2:sequence>---------------------------------------------------------------------------------------------------------------------------------------------------------------------------------------------------------------------------------------------------------------------------------------------------------------------------------------------------------------------------------------------------------------------------------------------------------------------------------ACC-CGG--A--GG---A----CCA-GAAAAGTTT-GGGTTTTTG-GCCC-------ATTTTTG-----------GCTATTTTTCGGCATTTCCC-A----CCAGT-C------CAGGGTG-ACGCA-CCAGTCTTA--TA-------------A-CCAAAGGCAGT-AAA---AATAGT---TT-A----A---------------ATG---TAC-TCTACA-GTTAA-A-TCTAACCACACACAGCATA------------CAAT---CAACGACGGC--AACTTATAAAAGGTAGTTCAGAGTAATAATAGCTA---TAAA--CAT-TTA------GAGTGATGTTC-GTGT-ATATAT--AGT---GTCTATC-----------------GATA----ACAA-CT--TAT----CTCA--G-A-CTAA-CACTCCCATA----CCTATGT--TTA-TAAATA-AC--TATA-C--GCTATGC-TCTT-ACT--GGCC-------------------------TGTTTA-CCG-----GCC----ACT-ACTTAA------TATTAATATTAAGT---TAATAGTGT-C------CAAA--GG-CTA-TCCAGTG-T----GCGCA-CCA---G----C--T-C-ATCCCCAT-G-----CAAAGGC-AACCCATG---TAGGCGT-TCAACCC---CACCATCGG-GCGGAAGAGT--TAA-----------A-TTAAA---ATAA--TTAAATCCAAACCAA--ATATAA-AGCCCCACGT-------CCCAT-----------ACTA-CCAACCCAAC--------CCCATGT-CAA-TCAAAACAAA-GCCT-----CAACCCTAGGTTC--AAAAGCGGAAATTAATACC-AAAACCC-G---ACCCATCCAAAAACAA---------C-GCCCAGGACCCAGGGTTC--AGGGCAATCCAG------CCCAGGGAGCCCA-ATTT-CAGCCCAATTCCAACCCCACCCGGCCCTATTTTACA--------------------------------------------------------------------------------------------------------------</ns2:sequence><ns2:name>MT598548.1_Leishmania_infantum_isolate_ZK47-class55_minicircle_kinetoplast_sequence</ns2:name></ns2:Sequence><ns2:Sequence dsseqid="sq1576" id="sq1575"><ns2:sequence>-------------------------------------------------------------------------------------------------------------------------------------------------------------------------------------------------------------------------------------------------------------------------------------------------------------------------------------------------------------------------------------------------------------------------------------------------------------------------------------CGG--A--GG---A----CCA-GAAAAGTTT-GGGTTTTTG-GCCC-------ATTTTTG-----------GCTATTTTTCGGCATTTCCC-A----CCAGT-C------CAGGGTG-ACGCA-CCAGTCTTA--TA-------------A-CCAAAGGCAGT-AAA---AATAGT---TT-A----A---------------ATG---TAC-TCTACA-GTTAA-A-TCTAACCACACACAGCATA------------CAAT---CAACGACGGC--AACTTATAAAAGGTAGTTCAGAGTAATAATAGCTA---TAAA--CAT-TTA------GAGTGATGTTC-GTGT-ATATAT--AGT---GTCTATC-----------------GATA----ACAA-CT--TAT----CTCA--G-A-CTAA-CACTCCCATA----CCTATGT--TTA-TAAATA-AC--TATA-C--GCTATGC-TCTT-ACT--GGCC-------------------------TGTTTA-CCG-----GCC----ACT-ACTTAA------TATTAATATTAAGT---TAATAGTGT-C------CAAA--GG-CTA-TCCAGTG-T----GCGCA-CCA---G----C--T-C-ATCCCCAT-G-----CAAAGGC-AACCCATG---TAGGCGT-TCAACCC---CACCATCGG-GCGGAAGAGT--TAA-----------A-TTAAA---ATAA--TTAAATCCAAACCAA--ATATAA-AGCCCCACGT-------CCCAT-----------ACTA-CCAACCCAAC--------CCCATGT-CAA-TCAAAACAAA-GCCT-----CAACCCTAGGTTC--AAAAGCGGAAATTAATACC-AAAACCC-G---ACCCATCCAAAAACAA---------C-GCCCAGGACCCAGGGTTC--AGGGCAATCCAG------CCCAGGGAGCCCA-ATTT-CAGCCCAATTCCAACCCCACCCGGCCCTATTTTACAC-------------------------------------------------------------------------------------------------------------</ns2:sequence><ns2:name>MT598549.1_Leishmania_infantum_isolate_ZK25-class55_minicircle_kinetoplast_sequence</ns2:name></ns2:Sequence><ns2:Sequence dsseqid="sq1578" id="sq1577"><ns2:sequence>---------------------------------------------------------------------------------------------------------------------------------------------------------------------------------------------------------------------------------------------------------------------------------------------------------------------------------------------------------------------------------------------------------------------------------------------------------------------AC-GC-CC--CTACC-CGA--A--GG---A----CCA-GAAAAGTTT-GAGTTTTTG-GCTC-------ATTTTTG-----------GCTATTTTTCGGCATTTCC-CA----ACACC-C------CAGAACG-GCGCA-CCAGTCTCA--TA-------------A-CCAAAGACAGT-AAA---AATAGT---TT-A----A---------------ATG---TAC-TCTACA-GTTAA-A-TCTATCTACACATAGCATA------------CAAT---CAACGACGGT--AACTTATAAGAGGTAGTTCAGAGTAATAATAGCTA---TAAA--CAT-TTA------GAGCGATGTCC-GTGT-ATATAT--AGT---GTCTATC-----------------AATA----ATAA-CT--TAT----CTCA--G-A-CTAA-CACTCCCATA----CCTATGT--TTA-TAAATA-AC--TATA-C--GCTATGC-TCTT-ACT--GGCC-------------------------TGCTCA-CCG-----GCC----ACT-ACTTAA------TATTAATATCAAGT---TAATAGTGT-C------CAAA--GG-CTA-TCCAGTG-T----GCGCA-CCA---G----C--T-C-ATCCCTAT-G-----CGAAGGC-AACCCATG---TAGGCAG-CCAACC-CC-CACCATCGG-GCAGAAGAGT--TAA-----------A-TTAAA---ACAA--TTAAATCCAAACCAA--ATATAA-AGTCCACA-C-------CCATA-----------CCAT-CAACCCCAAC--------CCCATGT-CAA-TCAAAACAAA-CCCC-----CAACCCTAGGTTT--AAAAGCGGAAATTAATACC-AAAACCC-A---ACCCACCCGAAAACAA---------C-GCCCTTGGCCCAGGGTTTTCAGGCCAATCCAG------CCCAGGGAGCCCA-TTTC-AGCCCAATCCCAGCCACCACCCGGCCCTATTTTACAC-CAACCCC-----------------------------------------------------------------------------------------------------</ns2:sequence><ns2:name>MT598550.1_Leishmania_infantum_isolate_ZK43-class55_minicircle_kinetoplast_sequence</ns2:name></ns2:Sequence><ns2:Sequence dsseqid="sq1580" id="sq1579"><ns2:sequence>-----------------------------------------------------------------------------------------------------------------------------------------------------------------------------------------------------------------------------------------------------------------------------------------------------------------------------------------------------------------------------------------------------------------------------------------------------------------------------------C-CGG--A--GG---A----CCA-GAAAAGTTT-GGGTTTTTG-GCCC-------ATTTTTG-----------GCTATTTTTCGGCATTTCCC-A----CCAGT-C------CAGGGTG-ACGCA-CCAGTCTTA--TA-------------A-CCAAAGGCAGT-AAA---AATAGT---TT-A----A---------------ATG---TAC-TCTACA-GTTAA-A-TCTAACCACACACAGCATA------------CAAT---CAACGACGGC--AACTTATAAAAGGTAGTTCAGAGTAATAATAGCTA---TAAA--CAT-TTA------GAGTGATGTTC-GTGT-ATATAT--AGT---GTCTATC-----------------GATA----ACAA-CT--TAT----CTCA--G-A-CTAA-CACTCCCATA----CCTATGT--TTA-TAAATA-AC--TATA-C--GCTATGC-TCTT-ACT--GGCC-------------------------TGTTTA-CCG-----GCC----ACT-ACTTAA------TATTAATATTAAGT---TAATAGTGT-C------CAAA--GG-CTA-TCCAGTG-T----GCGCA-CCA---G----C--T-C-ATCCCCAT-G-----CAAAGGC-AACCCATG---TAGGCGT-TCAACCC---CACCATCGG-GCGGAAGAGT--TAA-----------A-TTAAA---ATAA--TTAAATCCAAACCAA--ATATAA-AGCCCCACGT-------CCCAT-----------ACTA-CCAACCCAAC--------CCCATGT-CAA-TCAAAACAAA-GCCT-----CAACCCTAGGTTC--AAAAGCGGAAATTAATACC-AAAACCC-G---ACCCATCCAAAAACAA---------C-GCCCAGGACCCAGGGTTC--AGGGCAATCCAG------CCCAGGGAGCCCA-ATTT-CAGCCCAATTCCAACCCCACCCGGCCCTATTTTACAC-------------------------------------------------------------------------------------------------------------</ns2:sequence><ns2:name>MT598551.1_Leishmania_infantum_isolate_ZK5-class55_minicircle_kinetoplast_sequence</ns2:name></ns2:Sequence><ns2:Sequence dsseqid="sq1582" id="sq1581"><ns2:sequence>----------------------------------------------------------------------------------------------------------------------------------------------------------------------------------------------------------------------------------------------------------------------------------CTTCTC-TGGGCTGGATTGGCCTGAA-ACCCTGG-------------------GTTCTG--GGCGTACTTTTAGG--ACTA-G-CTGGCT-TTT------------------------------GCCTTTTATTCTTG------------GG-TTTTAT---------G-------------GG-TG--GCGTT-CTGGGCTTTGGGGCTGGTTG--TTTAGGATT-G-GAGTTGG-TGTG-------CTTTTATGTAT--T--GCTTTGATTTGG-GCCGTGGTGT-----GAGT---------AGGGGCT-TGAAT-AGTGGATAC--TCG-GGG--T-GGGCTGGGTTGCCCGTGGGGATTTATGATCTGGGGGTTTGTATGGGT-GGGGATG-ATTGGT-GTGCCTTGAC-ATATA-ACTTTA----TTACATA--TAT--A----GAATATAT---TTAATATTAA--G------TTAACTT--GCT-GACGTTTACGTCCGG---TAGGGGGCT-------ACGAGCTATAGCGACTTAT-AG--TGTGGTGA--ACCTAATATATT-T----ATTTAGTAA-GT-GG-----T--TGT----GGTAAA------G-TAGTTTATAAT----AACAGCG--AG--ACTAAA-TC-ATGCA-----TAGA-----TA-CTT--GTGCACTT--------T----------TTTCTAC--TT--T--TTGT--------GATGTT------TTA--TTATGAGTG--TATGTTATAGCG-------GTA--GACCAT-ATGATGG--------AGT-ACTACTAC----CACTGAAGGATGC--TG--T-TG---CA---AG-G-C---A-CTGTGTGGGATAAAA-TGTTGCCGA-AAGTTCCGAAA-AAT-----------CT-CCAA---AAATGGTCAAAAATAGGGAAA--A-------TTCCAAACT------------------TTTCTG-----------------GTCCTCCGGGTA-G------------------------------------------------------------------------------------------------------------------------------------------------------------------------------------------------------------------------------------------------------------------------------------------------------------</ns2:sequence><ns2:name>MT598552.1_Leishmania_infantum_isolate_ZK43-class56_minicircle_kinetoplast_sequence</ns2:name></ns2:Sequence><ns2:Sequence dsseqid="sq1584" id="sq1583"><ns2:sequence>-------------------------------------------------------------------------------------------------------------------------------------------------------------------------------------------------------------------------------------------------------------------------------------------GGCTGGATTGGCCTGAA-ACCCTGG-------------------GTTCTG--GGCGTACTTTTAGG--ACTA-G-CTGGCT-TTT------------------------------GCCTTTTATTCTTG------------GG-TTTTAT---------G-------------GG-TG--GCGTT-CTGGGCTTTGGGGCTGGTTG--TTTAGGATT-G-GAGTTGG-TGTG-------CTTTTATGTAT--T--GCTTTGATTTGG-GCCGTGGTGT-----GAGT---------AGGGGCT-TGAAT-AGTGGATAC--TCG-GGG--T-GGGCTGGGTTGCCCGTGGGGATTTATGATCTGGGGGTTTGTATGGGT-GGGGATG-ATTGGT-GTGCCTTGAC-ATATA-ACTTTA----TTACATA--TAT--A----GAATATAT---TTAATATTAA--G------TTAACTT--GCT-GACGTTTACGCCCGG---TAGGGGGCC-------ACGAGCTATAGCGACTTAT-AG--TGTGGTGA--ACCTAATATATT-T----ATTTAGTAA-GT-GG-----T--TGT----GGTAAA------G-TAGTTTATAAT----AACAGCG--AG--ACTAAA-TC-ATGCA-----TAGA-----TA-CTT--GTGCACTT--------T----------TTTCTAC--TT--T--TTGT--------GATGTT------TTA--TTATGAGTG--TATGTTATAGCG-------GTA--GACCAT-ATGATGG--------AGT-ACTACTGC----CACTGAAGGATGC--TG--T-TG---CA---AG-G-C---A-CTGTGTGGGATAAAA-TGTTGCCGA-AAGTTCCGAAA-AAT-----------CT-CCAA---AAATGGTCAAAAATAGGGAAA--A-------TTCCAAACT------------------TTTCTG-----------------GTCCTCCGGGTA-G------------------------------------------------------------------------------------------------------------------------------------------------------------------------------------------------------------------------------------------------------------------------------------------------------------</ns2:sequence><ns2:name>MT598553.1_Leishmania_infantum_isolate_LIPA60-class56_minicircle_kinetoplast_sequence</ns2:name></ns2:Sequence><ns2:Sequence dsseqid="sq1586" id="sq1585"><ns2:sequence>-----------------------------------------------------------------------------------------------------------------------------------------------------------------------------------------------------------------------------------------------------------------------------------------------------GCCTGAA-ACCCTGG-------------------GTTCTG--GGCGTACTTTTAGG--ACTA-G-CTGGCT-TTT------------------------------GCCTTTTATTCTTG------------GG-TTTTAT---------G-------------GG-TG--GCGTT-CTGGGCTTTGGGGCTGGTTG--TTTAGGATT-G-GAGTTGG-TGTG-------CTTTTATGTAT--T--GCTTTGATTTGG-GTCGTGGTGT-----G-GT---------AGGGGCT-TGAAT-AGTGGATAC--TCG-GGG--T-GGGCTGGGTTGCCCGTGGGGATTTATGATCTGGG-GTTTGTATGGGT-GGGGATG-ATTGGT-GTGCCTTGAC-ATATA-ACTTTA----TTACATA--TAT--A----GAATATAT---T-AATATTAA--G------TTAACTT--GCT-GACGTTTACGTCCGG---TAGGGAGCC-------ACGAGCTATAGCGACTTAT-AG--TGTGGTGA--ACCTAATATATT-T----ATTTAGTAA-GT-GG-----T--TGT----GGTAAA------G-TAGTTTATAAT----AACAGCG--AG--ACTAAA-TC-ATGCA-----TAGA-----TA-CTT--GTGCACTT--------T----------TTTCTAC--TT--T--TTGT--------GATGTT------TTA--TTATGAGTG--TATGTTATAGCG-------GTA--GACCAT-ATGATGG--------AGT-ACTACTAC----CACTGAAGGATGC--TG--T-TG---CA---AG-G-C---A-CTGTGTGGGATAAAA-TGTTGCCGA-AAGTTCCGAAA-AAT-----------CT-TCAA---AAATGGTCAAAAATAGGGAAA--A-------TTCCAAACT------------------TTTCTG-----------------GTCCTCCGGGT---------------------------------------------------------------------------------------------------------------------------------------------------------------------------------------------------------------------------------------------------------------------------------------------------------------</ns2:sequence><ns2:name>MT598554.1_Leishmania_infantum_isolate_ZK25-class56_minicircle_kinetoplast_sequence</ns2:name></ns2:Sequence><ns2:Sequence dsseqid="sq1588" id="sq1587"><ns2:sequence>---------------------------------------------------------------------------------------------------------------------------------------------------------------------------------------------------------------------------------------------------------------------------------------------------------------------------------------------------------------------------------------------------------------------------------------------------------------------------------------------------------------------------------------------------------------------------------------------------------------------------------------------------------------------------------------GGGGATG-ATTGGT-GTGCCTTGAC-ATATA-ACTTTA----TTACATA--TAT--A----GAATATAT---T-AATATTAA--G------TTAACTT--GCT-GACGTTTACGCCCGG---TAGGGGGCC-------ACGAGCTATAGCGACTTAT-AG--TGTGGTGA--ACCTAATATATT-T----ATTTAGTAA-GT-GG-----T--TGT----GGTAAA------G-TAGTTTATAAT----AACAGCG--AG--ACTAAA-TC-ATGCA-----TAGA-----TA-CTT--GTGCACTT--------T----------TTTCTAC--TT--T--TTGT--------GATGTT------TTA--TTATGAGTG--TATGTTATAGCG-------GTA--GACCAT-ATGATGG--------AGT-ACTACTAC----CACTGAAGGATGC--TG--T-TG---CA---AG-G-C---A-CTGTGTGGGATAAAA-TGTTGCCGA-AAGTTCCGAAA-AAT-----------CT-CCAA---AAATGGTCAAAAATAGGGAAA--A-------TTCCAAACT------------------TTTCTG-----------------GTCCTCCGGGTA-GG-----------------------------------------------------------------------------------------------------------------------------------------------------------------------------------------------------------------------------------------------------------------------------------------------------------</ns2:sequence><ns2:name>MT598555.1_Leishmania_infantum_isolate_ZK5-class56_minicircle_kinetoplast_sequence</ns2:name></ns2:Sequence><ns2:Sequence dsseqid="sq1590" id="sq1589"><ns2:sequence>-----------------------------------------------------------------------------------------------------------------------------------------------------------------------------------------------------------------------------------------------------------------------------------------------------GCCTGAA-ACCCTGG-------------------GTTCTG--GGCGTACTTTTAGG--ACTA-G-CTGGCT-TTT------------------------------GCCTTTTATTCTTG------------GG-TTTTAT---------G-------------GG-TG--GCGTT-CTGGGCTTTGGGGCTGGTTG--TTTAGGATT-G-GAGTTGG-TGTG-------CTTTTATGTAT--T--GCTTTGATTTGG-GCCGTGGTGT-----GAGT---------AGGGGCT-TGAAT-AGTGGATAC--TCG-GGG--T-GGGCTGGGTTGCCCGTGGGGATTTATGATCTGGG-GTTTGTATGGGT-GGGGATG-ATTGGT-GTGCCTTGAC-ATATA-ACTTTA----TTACATA--TAT--A----GAATATAT---TTAATATTAA--G------TTAACTT--GCT-GACGTTTACGCCCGG---TAGGG-GGC-------ACGAGCTATAGCGACTTAT-AG--TGTGGTGA--ACCTAATATATT-T----ATTTAGTAA-GT-GG-----T--TGT----GGTAAA------G-TAGTTTATAAT----AACAGCG--AG--ACTAAA-TC-ATGCA-----TAGA-----TA-CTT--GTGCACTT--------T----------TTTCTAC--TT--T--TTGT--------GATGTT------TTA--TTATGAGTG--TATGTTATAGCG-------GTA--GACCAT-ATGATGG--------AGT-ACTACTAC----CACTGAAGGATGC--TG--T-TG---CA---AG-G-C---A-CTGTGTGGGATAAAA-TGTTGCCGA-AAGTTCCGAAA-AAT-----------CT-CCAA---AAATGGTCAAAAATAGGGAAA--A-------TTCCAAACT------------------TTTCTG-----------------GTCCTCCGGGTA-GG-----------------------------------------------------------------------------------------------------------------------------------------------------------------------------------------------------------------------------------------------------------------------------------------------------------</ns2:sequence><ns2:name>MT598556.1_Leishmania_infantum_isolate_ZK47-class56_minicircle_kinetoplast_sequence</ns2:name></ns2:Sequence><ns2:Sequence dsseqid="sq1592" id="sq1591"><ns2:sequence>------------------------------------------------------------------------------------------------------------------------------------------------------------------------------------------------------------------------------GGG-TTGGTGTAAAATAGGGCCGGGTGGTGGCTGGAA----------ATGGGCTCCTTTTGGGCTGGATTGGCTTGAA-ACCCTGG-------------------GTCTGA--AGGCTTGATTTTGC--TCTT------------------GT----TGAG-GT-TGGCCTTTA--AT-TCAGCGGCTTTGG-GCTTGG---AT-TTTGGGT-GTTTCTTG-GTT----GTGG-GG-T------GC-CTTGGGCTGGCGGTGGCTTTG-TGTGGGGTT-G-GTTATTG-GTTGTGTTGA-AGTTGGGG--T--T--GGGTTGGGTTGGAATTGTGATTGTGGGTGGGTGTTG-----GCTGCGC-CGGGG-TGGGTGTTT--ACGCTCG--A-TGGGGTTTGGATTG-GTGC---------TG---AG-CCTGAGGCCTC-G-GGGGT-TGGGTG-TTTTGGGG-T-T-TTA----ACT----TATATTA--TAA--T----ATATATTT---AAGTTCTAGGGTACGATAGTAACTAT--AGC-GGAGGGG--TGACCT---TAGTTGGTG-GCCTGGGCGTAC-ATATAGA-ATGATAGT-TAACCTCT--GAGCCTAACCGT-A----GGGTAGTAAGTG-AAG----C--TAG----GT----------T-GAGATTAATCG----ATACTAT--CAT-ACATTA-TT-CACGT-----TTTG---------TCT-AGTTTAT--------------------AATTTCGA-GT--A--TTAT-----GG-TAGCAT------GTGTT-----AGAT--GAGACAGACT--------A-------GCTG-TAGTATA-T------GT----TCCCTCT-GTTTAGAGCGTCTTTA-TGA-C-GA---TG---CG-GGG---T-GAATT-TTGGTTGGA-ATTGTGGCG-AGTGTCTGAAA-AAT-----------GGCCGAA---AAATGCCGAAAAATGGGAAAT--T-------TTCCAAACT------------------TT-----------------------------------------------------------------------------------------------------------------------------------------------------------------------------------------------------------------------------------------------------------------------------------------------------------------------------------------------</ns2:sequence><ns2:name>MT598557.1_Leishmania_infantum_isolate_ZK25-class57_minicircle_kinetoplast_sequence</ns2:name></ns2:Sequence><ns2:Sequence dsseqid="sq1594" id="sq1593"><ns2:sequence>------------------------------------------------------------------------------------------------------------------------------------------------------------------------------------------------------------------------------GGG-TTGGTGTAAAATAGGGCCGGGTGGTGGCTGGAAATGGGCTCCT---------TT-TGGGCTGGATTGGCTTGAA-ACCCTGG-------------------GTCTGA--AGGCTTGATTTTGC--TCTT-G-TTGAGG-TTGGCC-TTT----AATT-CA-GCGGC-TTT-GGGCTTG-GATTTTGGG-T-GTTTC-TTG-GTTGTG--------GGGTG-C--CTTGG-GC-TG--GCGGT-GGCTTTGTGTGG-GGT-TGG--TTATTGGTT-G-TGTTGAA-GTT-----------GGGGTTGG--G----TTGGGTTGGAATTGTGATTGTGGGTGGGTGTTG-----GCTGTGCC-GGGGT-GGGT-GTTT--ACGCTC------GATGGGGTTTGGATTGGTGCT-GAGCCTG---AG-GCCTCGGGGGT-T-GGGTG--TTT-T-GGGG-TTTTAACTTAT------A----TTATAAT--ATA--T----ATTTAAGT---TCTAGGGTAC--G--A---TAGTAAC--TAT-AGCGGA--GGG-GTG---ACCTTAGTT-GG----TGG-CC--TGGGCGTACAT---ATAGAATGAT--AGTTAACCTCTG-A--GCCTAA----CCGT-AGGGT--A----G----TA-AG------TGAAGCTAGGTTGA----GATTAAT--CGA--TACTA-TC-ATACATT---ATTCAC-GTTT-TG---TCTAGTTT--------A----------TAATTTC------G--AGTA-----TT-ATGGTA------GCA--TGTGTTAGA--TGAGA--CAG---------A----CTAGCT-GT-AGTA-T----ATGTT-C---CCTCT-GTTTAGAGCGTCTTTA-TGA-C-GA---TG---CG-GGG---T-GAATT-TTGGTTGGA-ATTGTGGCG-AGTGTCTGAAA-AAT-----------GGTCGAA---AAATGCCGAAAAATGGGAAAT--T-------TTCCAAACT------------------TTTCTG-----------------GTCCTCCGGGTA-G------------------------------------------------------------------------------------------------------------------------------------------------------------------------------------------------------------------------------------------------------------------------------------------------------------</ns2:sequence><ns2:name>MT598558.1_Leishmania_infantum_isolate_ZK5-class57_minicircle_kinetoplast_sequence</ns2:name></ns2:Sequence><ns2:Sequence dsseqid="sq1596" id="sq1595"><ns2:sequence>----------------------------------------------------------------------------------------------------------------------------------------------------------------------------------------------------------------------------------TTGGTGTAAAATAGGGCCGGGTGGTGGCTGGAA----------ATGGGCTCCTTTTGGGCTGGATTGGCTTGA--ACCCTGG-------------------GTCTGA--AGGCTTGATTTTGC--TCTT------------------GT----TGAG-GT-TGGCCTTTA--AT-TCAGCGGCTTTGG-GCTTGG---AT-TTTGGGT-GTTTCTTG-GTT----GTGG-GG-T------GC-CTTGGGCTGGCGGTGGCTTTG-TGTGGGGTT-G-GTTATTG-GTTGTGTTGA-AGTTGGGG--T--T--GGGTTGGGTTGGAATTGTGATTGTGGATGGGTGTTG-----GCTGCGT-CGGGG-TGGGTGTTT--ACGCTCG--A-TGGGGTTTGGATTG-GTGC---------TG---AG-CCTGAGGCCTC-G-GGGGT-TGGGTG-TTTTGGGG-T-T-TTA----ACT----TATATTA--TAA--T----ATATATTT---AAGTTCTAGGGTACGATAGTAACTAT--AGC-GGAGGGG--TGACCT---TAGTTGGTG-GCCTGGGCGTAC-ATATAGA-ATGATAGT-TAACCTCT--GAGCCTAACCGT-A----GGGTAGTAAGTG-AAG----C--TAG----GT----------T-GAGATTAATCG----ATACTAT--CAT-ACATTA-TT-CACGT-----TTTG---------TCT-AGTTTAT--------------------AATTTCGA-GT--A--TTAT-----GG-TAGCAT------GTGTT-----AGAT--GAGACAGACT--------G-------GCTG-TAGTATA-T------GT----TCCCTCT-GTTTAGAGCGTCTTTA-TGA-C-GA---TG---CG-GGG---T-GAATT-TTGGTTGGA-ATTGTGGCG-AGTGTCTGAAA-AAT-----------GGTCGAA---AAATGCCGAAAAATGGGAAAT--T-------TTCCAAACT------------------TTTCTG-----------------GTC-----------------------------------------------------------------------------------------------------------------------------------------------------------------------------------------------------------------------------------------------------------------------------------------------------------------------</ns2:sequence><ns2:name>MT598559.1_Leishmania_infantum_isolate_LIPA60-class57_minicircle_kinetoplast_sequence</ns2:name></ns2:Sequence><ns2:Sequence dsseqid="sq1598" id="sq1597"><ns2:sequence>--------------------------------------------------------------------------------------------------------------------------------------------TGCAGAAACCCC-----------GTTCAAAAAACGG------CCAAAAATGCCGAAAATTGGGTCCGGGGCG-GGAAACTAGGGG-TTGGTGTGAAATAGGGCCGGGTGGTGGCTGGAA----------ATGGGCTCCTTTTGGGCTGGATTGGCTTG---ACCCTGG-------------------GTCTGA--AGGCTTGATTTTGC--TCTT------------------GT----TGAG-GT-TGGCCTTTA--AT-TCAGCGGCTTTGG-GCTTGG---AT-TTTGGGT-GTTTCTTG-GTT----GTGG-GG-T------GC-CTTGGGCTGGCAGTGGCTTTG-TGTGGGGTT-G-GTTATTG-GTTGTGTTGA-AGTTGGGG--T--T--GGGTTGGGTTGGAATTGTGATTGTGGATGGGTGTTG-----GCTGCGT-CGGGG-TGGGTGTTT--ACGCTCG--A-TGGGGTTTGGATTG-GTGC---------TG---AG-CCTGAGGCCTC-G-GGGGT-TGGGTG-TTTTGGGG-T-T-TTA----ACT----TATATTA--TAA--T----ATATATTT---AAGTTCTAGGGTACGATAGTAACTAT--AGC-GGAGGGG--TGACCT---TAGTTGGTG-GCCTGGGCGTAC-ATATAGA-ATGATAGT-TAACCTCT--GAGCCTAACCGT-A----GGGTAGTAAGTG-AAG----C--TAG----GT----------T-GAGATTAATCG----ATACTAT--CAT-ACATTA-TT-CACGT-----TTTG---------TCT-AGTTTAT--------------------AATTTCGA-GT--A--TTAT-----GG-TAGCAT------GTGTT-----AGAT--GAGACAGACT--------G-------GCTG-TAGTATA-T------GT----TCCCTCT-GTTTAGAGCGTCTTTA-TGA-C-GA---TG---CG-GGG---T-GAATT-TTGGTTGGA-ATTGTGGCG-AGTGTCTGAAA-AAT-----------GGCCGAA---AAATGCCGAAAAATGGGAAAT--T-------TTCCAGACT------------------TTTCTG-----------------GTCCTTCGGGTA-GGG-GCGTTC---------------------------------------------------------------------------------------------------------------------------------------------------------------------------------------------------------------------------------------------------------------------------------------------------</ns2:sequence><ns2:name>MT598560.1_Leishmania_infantum_isolate_ZK43-class57_minicircle_kinetoplast_sequence</ns2:name></ns2:Sequence><ns2:Sequence dsseqid="sq1600" id="sq1599"><ns2:sequence>-------------------------------------------------------------------------------------------------------------------------------------------------------------------------------------------------------------------------------GG-TTGGTGTAAAATAGGGCCGGGTGGTGGCTGGAA----------ATGGGCTCCTTTTGGGCTGGATTGGCTTGAA-ACCCTGG-------------------GTCTGA--AGGCTTGATTTTGC--TCTT------------------GT----TGAG-GT-TGGCCTTTA--AT-TCAGCGGCTTTGG-GCTTGG---AT-TTTGGGT-GTTTCTTG-GTT----GTGG-GG-T------GC-CTTGGGCTGGCGGTGGCTTTG-TGTGGGGTT-G-GTTATTG-GTTGTGTTGA-AGTTGGGG--T--T--GGGTTGGGTTGGAATTGTGATTGTGGGTGGGTGTTG-----GCTGCGC-CGGGG-TGGGTGTTT--ACGCTCG--A-TGGGGTTTGGATTG-GTGC---------TG---AG-CCTGAGGCCTC-G-GGGGT-TGGGTG-TTTTGGGG-T-T-TTA----ACT----TATATTA--TAA--T----ATATATTT---AAGTTCTAGGGTACGATAGTAACTAT--AGC-GGAGGGG--TGACCT---TAGTTGGTG-GCCTGGGCGTAC-ATATAGA-ATGATAGT-TAACCTCT--GAGCCTAACCGT-A----GGGTAGTAAGTG-AAG----C--TAG----GT----------T-GAGATTAATCG----ATACTAT--CAT-ACATTA-TT-CACGT-----TTTG---------TCT-AGTTTAT--------------------AATTTCGA-GT--A--TTAT-----GG-TAGCAT------GTGTT-----AGAT--GAGACAGACT--------A-------GCTG-TAGTATA-T------GT----TCCCTCT-GTTTAGAGCGTCTTTA-TGA-C-GA---TG---CG-GGG---T-GAATT-TTGGTTGGA-ATTGTGGCG-AGTGTCTGAAA-AAT-----------GGCCGAA---AAATGCCGAAAAATGGGAAAT--T-------TTCCAAACT------------------TTTCTG-----------------GTCCTCCGG-----------------------------------------------------------------------------------------------------------------------------------------------------------------------------------------------------------------------------------------------------------------------------------------------------------------</ns2:sequence><ns2:name>MT598561.1_Leishmania_infantum_isolate_ZK47-class57_minicircle_kinetoplast_sequence</ns2:name></ns2:Sequence><ns2:Sequence dsseqid="sq1602" id="sq1601"><ns2:sequence>-----------------------------------------------------------------------------------------------------------------------------------------------------------------------------------------------------------------------------------TGGTGTAAAATAGGGCCGGGTGGTGGCCGGAGATTGGCTCCCCTGGGTTGGAA-----------TTGGCCTTCCTGGACTGGGGCGGG-CTTTCCCCTGGGTTTGG--AGGCTTGTTTTTGG----TG---CTGGAG---------------G---------CT-TGGA-TGGGCTGGGGTTGGTAG---TTAA--TGA-CTTT-A--------AATTT-G--ACTTT-T--GG--CTTTT-AAGTTT--TGT-TT----TTA-TATGTGTTT-GGGGCTTGG------------ATTTGGGC-----C--TGGTGGCTTTGG-TTGGTTACTC-----GATT---------TTGATTC-TTGCG-TGGGTTTGGT-ATGGC----T-GCCCG-GGCTTTACGTGGATG---ATTGTG---GG-TGTGCTCGGCC-T-TA----CCC-CC-TTGGCTTG-A-CATAT-G-TTTT-GTGATTAATA--TAT--A----GAATAAGT----TATTATTTA--A--T--TTATAGAC--GCGAATAGCGTGGGTGAAC--CTATGGTGAG-CCT---TAATAGTATAGT---TTAGCGTG-TC-GTTAC--A--GTTCATCTA-G----TAATAGATGGTC-TAG----T--AAT----CATTTAT-GACTAAACATTC--TC-------TATAT--ACA--CGGTG-AT-ATCTA-----TTTTATTCGTGTTCTA-TACTTGTA--------T----------GGTTTATG-CGTCT--ATGT----GGC-TCTATT------T-AGACTGCTGCTA--TCTGTGGT-----------G-------T---ACCTTTG-G----ATGCA-GGGTGTTTT-TATGGCTGAAACTGGT-GG-----A----C---AC-GGT---G-GGGAT-TTTACGGG------------AGTT-GCTGAA-TTG-----------TGCAAAA---AATG-ACGAAAATGGCTCAAA--A-------ATCCAAACT------------------TTTCTG-----------------GTCCTC--------------------------------------------------------------------------------------------------------------------------------------------------------------------------------------------------------------------------------------------------------------------------------------------------------------------</ns2:sequence><ns2:name>MT598562.1_Leishmania_infantum_isolate_ZK43-class58_minicircle_kinetoplast_sequence</ns2:name></ns2:Sequence><ns2:Sequence dsseqid="sq1604" id="sq1603"><ns2:sequence>----------------------------------------------------------------------------------------------------------------------------------------------------------------------------------------------------------------------------------TTGGTGTAAAATAGGGCCGGGTGGTGGCCGGAGATTGGCTCCCCTGGGTTGGAA-----------TTGGCCTTCCTGGACTGGGGCGGG-CTTTCCCCTGGGTTTGG--AGGCTTGTTTTTGG----TG---CTGGAG---------------G---------CT-TGGA-TGGGCTGGGGTTGGTAG---TTAA--TGA-CTTT-A--------AATTT-G--ACTTT-T--GG--CTTTT-AAGTTT--TGT-TT----TTA-TATGTGTTT-GGGGCTTGG------------ATTTGGGC-----C--TGGTGGCTTTGG-TTGGTTACTC-----GATT---------TTGATTC-TTGCG-TGGGTTTGGT-ATGGC----T-GCCCG-GGCTTTACGTGGATG---ATTGTG---GG-TGTGCTCGGCC-T-TA----CC--CC-TTGGCTTG-A-CATAT-G-TTTT-GTGATTAATA--TAT--A----GAATAAGT----TATTATTTA--A--T--TTATAGAC--GCGAATAGCGTGGGTGAAC--CTATGGTGAG-CCT---TAATAGTATAGT---TTAGCGTG-TC-GTTAC--A--GTTCATCTA-G----TAATAGATGGTC-TAG----T--AAT----CATTTAT-GACTAAACATTC--TC-------TATAT--ACA--CGGTG-AT-ATCTA-----TTTTATTCGTGTTCTA-TACTTGTA--------T----------GGTTTATG-CGTCT--ATGT----GGC-TCTATT------T-AGACTGCTGCTA--TCTGTGGT-----------G-------T---ACCTTTG-G----ATGCA-GGGTGTTTT-TATGGCTGAAACTGGT-GG-----A----C---AC-GGT---G-GGGGT-TTTACGGG------------GGCT-GCTGAA-TTG-----------TGCAAAA---AATG-ACGAAAATGACTCAAA--A-------ATCCAAACT------------------TTTCTG-----------------GTCCTCC-------------------------------------------------------------------------------------------------------------------------------------------------------------------------------------------------------------------------------------------------------------------------------------------------------------------</ns2:sequence><ns2:name>MT598563.1_Leishmania_infantum_isolate_ZK5-class58_minicircle_kinetoplast_sequence</ns2:name></ns2:Sequence><ns2:Sequence dsseqid="sq1606" id="sq1605"><ns2:sequence>--------------------------------------------------------------------------------------------------------------------------------------------------------------------------------------------------------------------------------------TGTAAAATAGGGCCGGGTGGTGGCCGGAGATTGGCTCCCCTGAGTTGGAA-----------TTGGCCTTCCTGGACTGGGGCGGG-CTTTCCCCTGGGTTTGG--AGGCTTGTTTTTGG----TG---CTGGAG---------------G---------CT-TGGA-TGGGCTGGGGTTGGTAG---TTAA--TGA-CTTT-A--------AATTT-G--ACTTT-T--GG--CTTTT-AAGTTT--TGT-TT----TTA-TATGTGTTT-GGGGCTTGG------------ATTTGGGC-----C--TGGTGGCTTTGG-TTGGTTACTC-----GATT---------TTGATTC-TTGCG-TGGGTTTGGT-ATGGC----T-GCCCG-GGCTTTACGTGGATG---ATTGTG---GG-TGTGCTCGGCC-T-TA----CCCCCC-TTGGCTTG-A-CATAT-G-TTTT-GTGATTAATA--TAT--A----GAATAAGT----TATTATTTA--A--T--TTATAGAC--GCGAATAGCGTGGGTGAAC--CTATGGTGAG-CCT---TAATAGTATAGT---TTAGCGTG-TC-GTTAC--A--GTTCATCTA-G----TAATAGATGGTC-TAG----T--AAT----CATTTAT-GACTAAACATTC--TC-------TATAT--ACA--CGGTG-AT-ATCTA-----TTTTATTCGTGTTCTA-TACTTGTA--------T----------GGTTTATG-CGTCT--ATGT----GGC-TCTATT------T-AGACTGCTGCTA--TCTGTGGT-----------G-------T---ACCTTTG-G----ATGCA-GGGTGTTTT-TATGGCTGAAACTGGT-GG-----A----C---AC-GGT---G-GGGAT-TTTACGGG------------AGTT-GCTGAA-TTG-----------TGCAAAA---AATG-ACGAAAATGGCTCAAA--A-------ATCCAAACT------------------TTTCTG-----------------GTCCTCTGGGTA--------------------------------------------------------------------------------------------------------------------------------------------------------------------------------------------------------------------------------------------------------------------------------------------------------------</ns2:sequence><ns2:name>MT598564.1_Leishmania_infantum_isolate_LIPA60-class58_minicircle_kinetoplast_sequence</ns2:name></ns2:Sequence><ns2:Sequence dsseqid="sq1608" id="sq1607"><ns2:sequence>------------------------------------------------------------------------------------------------------------------------------------------------------------------------------------------------------------------------------------GGTGTAAAATAGGGCCGGGTGGTGGCCGGAGATTGGCTCCCCTGGGTTGGAA-----------TTGGCCTTCCTGGACTGGGGCGGG-CTTTCCCCTGGGTTTGG--AGGCTTGTTTTTGG----TG---CTGGAG---------------G---------CT-TGGA-TGGGCTGGGGTTGGTAG---TTAA--TGA-CTTT-A--------AATTT-G--ACTTT-T--GG--CTTTT-AAGTTT--TGT-TT----TTA-TATGTGTTT-GGGGCTTGG------------ATTTGGGC-----C--TGGTGGCTTTGG-TTGGTTACTC-----GATT---------TTGATTC-TTGCG-TGGGTTTGGT-ATGGC----T-GCCCG-GGCTTTACGTGGATG---ATTGTG---GG-TGTGCTCGGCC-T-TA----CC--CC-TTGGCTTG-A-CATAT-G-TTTT-GTGATTAATA--TAT--A----GAATAAGT----TATTATTTA--A--T--TTATAGAC--GCGAATAGCGTGGGTGAAC--CTATGGTGAG-CCT---TAATAGTATAGT---TTAGCGTG-TC-GTTAC--A--GTTCATCTA-G----TAATAGATGGTC-TAG----T--AAT----CATTTAT-GACTAAACATTC--TC-------TATAT--ACA--CGGTG-AT-ATCTA-----TTTTATTCGTGTTCTA-TACTTGTA--------T----------GGTTTATG-CGTCT--ATGT----GGC-TCTATT------T-AGACTGCTGCTA--TCTGTGGT-----------G-------T---ACCTTTG-G----ATGCA-GGGTGTTTT-TATGGCTGAAACTGGT-GG-----A----C---AC-GGT---G-GGGGT-TTTACGGG------------AGCT-GCTGAA-TTG-----------TGCAAAA---AATG-ACGAAAATGACTCAAA--A-------ATCCAAACT------------------TTTCTG-----------------GTCCTCCG------------------------------------------------------------------------------------------------------------------------------------------------------------------------------------------------------------------------------------------------------------------------------------------------------------------</ns2:sequence><ns2:name>MT598565.1_Leishmania_infantum_isolate_ZK25-class58_minicircle_kinetoplast_sequence</ns2:name></ns2:Sequence><ns2:Sequence dsseqid="sq1610" id="sq1609"><ns2:sequence>---------------------------------------------------------------------------------------------------------------------------------------------------------------------------------------------------------------------------------GTTGGTGTAAAATAGGGCCGGGTGGTGGCCGGAGATTGGCTCCCCTGGGTTGGAA-----------TTGGCCTTCCTGGACTGGGGCGGG-CTTTCCCCTGGGTTTGG--AGGCTTGTTTTTGG----TG---CTGGAG---------------G---------CT-TGGA-TGGGCTGGGGTTGGTAG---TTAA--TGA-CTTT-A--------AATTT-G--ACTTT-T--GG--CTTTT-AAGTTT--TGT-TT----TTA-TATGTGTTT-GG-GCTTGG------------ATTTGGGC-----C--TGGTGGCTTTGG-TTGGTTACTC-----GATT---------TTGATTC-TTGCG-TGGGTTTGGT-ATGGC----T-GCCCG-GGCTTTACGTGGATG---ATTGTG---GG-TGTGCTCGGCC-T-TA----CC--CC-TTGGCTTG-A-CATAT-G-TTTT-GTGATTAATA--TAT--A----GAATAAGT----TATTATTTA--A--T--TTATAGAC--GCGAATAGCGTGGGTGAAC--CTATGGTGAG-CCT---TAATAGTATAGT---TTAGCGTG-TC-GTTAC--A--GTTCATCTA-G----TAATAGATGGTC-TAG----T--AAT----CATTTAT-GACTAAACATTC--TC-------TATAT--ACA--CGGTG-AT-ATCTA-----TTTTATTCGTGTTCTA-TACTTGTA--------T----------GGTTTATG-CGTCT--ATGT----GGC-TCTATT------T-AGACTGCTGCTA--TCTGTGGT-----------G-------T---ACCTTTG-G----ATGCA-GGGTGTTTT-TATGGCTGAAACTGGT-GG-----A----C---AC-GGT---G-GGGGT-TTTACGGG------------AGCT-GCTGAA-TTG-----------TGCAAAA---AATG-ACGAAAATGACTCAAA--A-------ATCCAAACT------------------TTTCTG-----------------GTCCTCCGT-----------------------------------------------------------------------------------------------------------------------------------------------------------------------------------------------------------------------------------------------------------------------------------------------------------------</ns2:sequence><ns2:name>MT598566.1_Leishmania_infantum_isolate_ZK47-class58_minicircle_kinetoplast_sequence</ns2:name></ns2:Sequence><ns2:Sequence dsseqid="sq1612" id="sq1611"><ns2:sequence>-----------------------------------------------------------------------------------------------------------------------------------------------------------------------------------------------------------------------------GGGG-TTGGTGTAAAATAGGGCCGGGTGGTCCGGGAAATTCGGGGGAATTGGCCTCCCT-TGGCTTGGATTG-GCTGCCCTGGGCTGGGTTGGGCCGGGACCCTGGGTCT-GG-AGGCTTAGTTTCGG--GCTA-G-CTAGG---------------------------T-TTTT-GGTTATTTTGA--T-GG----TTC--GGG-TGGCTT--------TA-AT----TTGGG-GT-TG--GTTAT-GCGTTTGGTGAGATT---AGT-GGCTGGG-G-GTT-TATGG-CTTG-------GTGGGGG-----------TTTGTTT-GACTGGCTG---GC----TCGA---------CCTGGCT-CGTGG-ATGGCTTTG--GTGATGG--T-GGCTT-TGGGGGTTGACTTTGG-TGTTG-G---GT-TTTGGGTTTTG-G-TGGTC-TTGGGT-TGCCCTTAGG-TGAATGACTCTC----TTTAATA--TTA--A----TATT--------AAAGG--GG--T-----GCTTTGAG--CG--CGTG-TTATAG-CCA---TAG--CGC------------TTTAGAATAG-TTCGACTCCGA-AGACT--AGGTTTGAGG--------TAGTTGTAAGTA-TACAT--T--AAT----CTAGTAT--ATAATTTAGTC--TAT----AATAACT--GAC-ATTA-C-TC-GTACACT---ATAAGT-ATTA-TGT--TTAATATA--------TGT--------GCTATAA--TT------TGT----ATC-TGTAGGCT--TTGTGTAGTAGTAATA--TCTATACCG----------ATA-----T-----ATTTA-T----AGGTTGGCGCATACT-GCAGT---GAATTGGA-AA--T-TA----A---TG-AAT---T-GGAGT-TGGGT-TT---------G--GGGGTGTCTTA-AATCC------------------------------------------------------------------------------------------------------------------------------------------------------------------------------------------------------------------------------------------------------------------------------------------------------------------------------------------------------------------------------------------------------------------------------</ns2:sequence><ns2:name>MT598567.1_Leishmania_infantum_isolate_LIPA83-class59_minicircle_kinetoplast_sequence</ns2:name></ns2:Sequence><ns2:Sequence dsseqid="sq1614" id="sq1613"><ns2:sequence>-----------------------------------------------------------------------------------------------------------------------------------------------------------------------------------------------------------------------------GGGG-TTGGTGTAAAATAGGGCCGGGTGGTCCGGGAAATTCGGGGGAATTGGCCTCCCT-TGGCTTGGATTG-GCTGCCCTGGGCTGGGTTGGGCCGGGACCCTGGGTCT-GG-AGGCTTAGTTTCGG--GCTA-G-CTAGG---------------------------T-TTTT-GGTTATTTTGA--T-GG----TTC--GGG-TGGCTT--------TA-AT----TTGGG-GT-TG--GTTAT-GCGTTTGGTGAGATT---AGT-GGCTGGG-G-GTT-TATGG-CTTG-------GTGGGGG-----------TTTGTTT-GACTGGCTG---GC----TCGA---------CCTGGCT-CGTGG-ATGGCTTTG--GTGATGG--T-GGCTT-TGGGGGTTGACTTTGG-TGTTG-G---GT-TTTGGGTTTTG-G-TGGTC-TTGGGT-TGCCCTTAGG-TGAATGACTCTC----TTTAATA--TTA--A----TATT--------AAAGG--GG--T-----GCTTTGAG--CG--CGTG-TTATAG-CCA---TAG--CGC------------TTTAGAATAG-TTCGACTCCGA-AGACT--AGGTTTGAGG--------TAGTTGTAAGTA-TACAT--T--AAT----CTAGTAT--ATAATTTAGTC--TAT----AATAACT--GAC-ATTA-C-TC-GTACACT---ATAAGT-ATTA-TGT--TTAATATA--------TGT--------GCTATAA--TT------TGT----ATC-TGTAGGCT--GTGTGTAGTAGTAATA--TCTATACCG----------ATA-----T-----ATTTA-T----AGGTTGGCGCATACT-GCAGT---GAATTGGA-AA--T-TA----A---TG-AAT---T-GGAGT-TGGGT-TT---------G--GGGGTGTCTTA-AATCCTGGAAATTGGGCAA-A---AATGGGCAAAAATGGGCAAAA--A-------TCCCAAACT------------------TTTCTG-----------------GTCCTCCGGGTA-GGG-G--------------------------------------------------------------------------------------------------------------------------------------------------------------------------------------------------------------------------------------------------------------------------------------------------------</ns2:sequence><ns2:name>MT598568.1_Leishmania_infantum_isolate_ZK28-class59_minicircle_kinetoplast_sequence</ns2:name></ns2:Sequence><ns2:Sequence dsseqid="sq1616" id="sq1615"><ns2:sequence>------------------------------------------------------------------------------------------------------------------------------------------------------------------------------------------------------------------------------GGG-TTGGTGTAAAATAGGGCCGGGTGGG--TCGGGAAATTCGGG--------------------GAAATTGGCCTCC-----------------------------CTGC---GCTAGGTTGGTG--GAAAT-A-TGGCCT-CCTGGC--CC----GTATAATTTTGGGTTTT-GGTATTTGGAGCCGTTT-T--GAA--GAC-TTCTTT-----C--CCTTT-G--GAACT-TT-TG--TTTTT-T-----------GGGG-TTGG-GTGCTGTTT-T-GAGGCTG-GATGTT---T-CCTTCTT---T--G--GAGTTGGATGTTTGGGCGTTGGGCTCGGTTTGATA-----TTGGCTGC-TCGCG-GTGGGGTGC-----TCTA--TGGGTGGGCATTGGCTTTGAAGGT-TTAGTTGGTTTA-GGTGTTATAGG-T-GGGTA-TGA--G-TATGAG------GTG--T-TT--------GATC----AT--A----GAATAAG--------TTAATA--T-TT--AAGTTAGA--GGT-GTGACTTG-ATGCA----TAGGATGTG-CCGC-TATAGGATGC-------TAC--TAGCC--TACT--GGT----GTATA-G--ATGAATGGTAA-GA-TTACT--G--TTT----AT-CTAT-ATATTATAACTT-ACTG----TCTAAAT--AC--AATCTA-TG-CACTC-----G--AAT-TTTA-CTTT-TTAGTTTG--------GT---------GTTATATA-TCTAGAGTTATG---TGT-AGTGAT------ACTGTTAATGTATA--CTTGCCTATACG-------ATT-------------ACC-A---AAGATA-TGTGGGCCT-GTAGGCTACGGAATTGGTG-------------------G---A-AATGGTTGGAATGTT-AGGGAATGT-G----TGAAAA-ATC-----------CCGAAAA---AT-CCCGAAAAATGGGGGGAA--A-------TTCCAAACT------------------TTTCTG-----------------GTCC-TTCGGGT-AGG-GGCGTT---------------------------------------------------------------------------------------------------------------------------------------------------------------------------------------------------------------------------------------------------------------------------------------------------</ns2:sequence><ns2:name>MT598569.1_Leishmania_infantum_isolate_LIPA60-class6_minicircle_kinetoplast_sequence</ns2:name></ns2:Sequence><ns2:Sequence dsseqid="sq1618" id="sq1617"><ns2:sequence>----------------------------------------------------------------------------------------------------------------------------------------------------------CAAAAATGGGCTCCG--------------------------------------GGGCG-GA-AAACTGGGG-TTGGTGTAA--AATAGGGCCGGGGG--TCGGGAAATTCGGG--------------------GAAATTGGCCTCC-----------------------------CTGC---GCTAGGTTGGTG--GAAAT-A-TGGCCT-CCTGGC--CC----GTATAATTTTGGGTTTT-GGTATTTGGAGCCGTTT-T--GAA--GAC-TTCTTT-----C--CCTTT-G--GAACT-TT-TG--TTTTT-T---G-------GGGT-TGGG-GTGCTGTTT-T-GAGGCTG-GATGTT---T-CCTTCTT---T--G--GAGTTGGGTGTTTGGGCGTTGGGCTCGGTTTGATA-----TTGGCTGC-TCGCG-GTGGGGTGC-----TCTA--TGGGTGGACATTGGCTTTGAAGGT-TTAGTTGGCTTA-GGTGTTATAGG-T-GGGTA-TGA--G-TATGAG------GTG--T-TT--------GATC----AT--A----GAATAAG--------TTAATA--T-TT--AAGTTAGG--GGT-GTGACTTG-ATGCA----TAGGATGTG-CCGC-TATAGGATGC-------TAC--TAGCC--TACT--GGT----GTATA-G--ATGAATGGTAA-GA-TTACT--G--TTT----AT-CTAT-ATATTATAACTT-ACTG----TCTAAAT--AC--AATCTA-TG-CACTC-----G--AAT-TTTA-CTTT-TTAGTTTG--------GT---------GTTATATA-TCTAGAGTTATG---TGT-AGTGAT------ACTGTTAATGTATA--CTTACCTATACG-------ATT-------------ACC-A---GAGATA-TATGGGCCT-GTGGGCTATGGAATTGATG-------------------G---A-AATGGTTGGAATGTT-AGGGAATGT-G----TGAAAA-ATC-----------CCGAAAA---AT-CCCGAAAAAAGGGGGA-A--A-------TTCCAAACT------------------TTTCTG-----------------GTCC-TCCGGGT-AGG-GGCG-----------------------------------------------------------------------------------------------------------------------------------------------------------------------------------------------------------------------------------------------------------------------------------------------------</ns2:sequence><ns2:name>MT598570.1_Leishmania_infantum_isolate_LIPA83-class6_minicircle_kinetoplast_sequence</ns2:name></ns2:Sequence><ns2:Sequence dsseqid="sq1620" id="sq1619"><ns2:sequence>------------------------------------------------------------------------------------------------------------------------------------------------------------------------------------------------------------------------------GCG-TTGGTGTAAAATAGGGCCGGGTGGG--TCGGGAAATTCGGG--------------------GAAATTGGCCTCC-----------------------------CTGC---GCTAGGTTGGTG--GAAAT-A-TGGCCT-CCTGAC--CC----GTATAATTTTGGGTTTT-GGTATTTGGAGCCGTTT-T--GAA--GAC-TTCTTT-----C--CCTTT-G--GAACT-TT-TG--TTTTT-T---G-------GGGT-TGGG-GTGCTGTTT-T-GAGGCTG-GATGTT---T-CCTTCTT---T--G--GAGTTGGGTGTTTGGGCGTTGGGCTCGGTTTGATA-----TTGGCTGC-TCGCG-GTGGGGTGC-----TCTA--TGGGTGGGCATTGGCTTTGAAGGT-TTAGTTGGTTTA-GGTGTTATAGG-T-GGGTA-TGA--G-TATGAG------GTG--T-TT--------GATC----AT--A----GAATAAG--------TTAATA--T-TT--AAGTTAGA--GGT-GTGACTTG-ATGCA----TAGGATGTG-CCGC-TATAGGATGC-------TAC--TAGCC--TACT--GGT----GTATA-G--ATGAATGGTAA-GA-TTACT--G--TTT----AT-CTAT-ATATTATAACTT-ACTG----TCTAAAT--AC--AATCTA-TG-CACTC-----G--AAT-TTTA-CTTT-TTAGTTTG--------GT---------GTTATATA-TCTAGAGTTATG---TGT-AGTGAT------ACTGTTAATGTATA--CTTGCCTATACG-------ATT-------------ACC-A---AAGATA-TGTGGGCCT-GTAGGCTACGGAATTGGTG-------------------G---A-AATGGTTGGAATGTT-AGGGAATGT-G----TGAAAA-ATC-----------CTGAAAA---AT-CCCGAAAAATGGGGGAAA--A-------TTCCAA----------------------------------------------------------------------------------------------------------------------------------------------------------------------------------------------------------------------------------------------------------------------------------------------------------------------------------------------------------------------</ns2:sequence><ns2:name>MT598571.1_Leishmania_infantum_isolate_ZK25-class6_minicircle_kinetoplast_sequence</ns2:name></ns2:Sequence><ns2:Sequence dsseqid="sq1622" id="sq1621"><ns2:sequence>-----------------------------------------------------------------------------------------------------------------------------------------------------------------------------------------------------------------------------GGGG-TTGGTGTAAAATAGGGCCGGGTGGG--TCGGGAAATTCGGG--------------------GAAATTGGCCTCC-----------------------------CTGC---GCTAGGTTGGTG--GAAAT-A-TGGCCT-CCTGAC--CC----GTATAATTTTGGGTTTT-GGTATTTGGAGCCGTTT-T--GAA--GAC-TTCTTT-----C--CCTTT-G--GAACT-TT-TG--TTTTT-T---T-------GGGG-TTGG-GTGCTGTTT-T-GAGGCTG-GATGTT---T-CCTTCTT---T--G--GAGTTGGATGTTTGGGCGTTGGGCTTGGTTTGATA-----TTGGCTGC-TCGCG-GTGGGGTGC-----TCTA--TGGGTGGGCATTGGCTTTGAAGGT-TTAGTTGGTTTA-GGTGTTATAGG-T-GGGTA-TGA--G-TATGAG------GTG--T-TT--------GATC----AT--A----GAATAAG--------TTAATA--T-TT--AAGTTAGA--GGT-GTGACTTG-ATGCA----TAGGATGTG-CCGC-TATAGGATGC-------TAC--TAGCC--TACT--GGT----GTATA-G--ATGAATGGTAA-GA-TTACT--G--TTT----AT-CTAT-ATATTATAACTT-ACTG----TCTAAAT--AC--AATCTA-TG-CACTC-----G--AAT-TTTA-CTTT-TTAGTTTG--------GT---------GTTATATA-TCTAGAGTTATG---TGT-AGTGAT------ACTGTTAATGTATA--CTTGCCTATACG-------ATT-------------ACC-A---AAGATA-TGTGGGCCT-GTAGGCTACGGAATTGGTG-------------------G---A-AATGGTTGGAATGTT-AGGGAATGT-G----TGAAAA-ATC-----------CTGAAAA---AT-CCCGAAAAATGGGGGAAA--A-------TTCCAAACT------------------TTTCTG-----------------GTCC-TTCGGGT-AGG-GGCGTT---------------------------------------------------------------------------------------------------------------------------------------------------------------------------------------------------------------------------------------------------------------------------------------------------</ns2:sequence><ns2:name>MT598572.1_Leishmania_infantum_isolate_ZK5-class6_minicircle_kinetoplast_sequence</ns2:name></ns2:Sequence><ns2:Sequence dsseqid="sq1624" id="sq1623"><ns2:sequence>--------------------------------------------------------------------------------------------------------------------------------------------------------------------------------------------------------------------------------------------------------------------------------------------------------------------------------------------------------------------------------------------------------------------GGAGCCGTTT-T--GAA--GAC-TTCTTT-----C--CCTTT-G--GAACT-TT-TG--TTTTT-T-----------GGGG-TTGG-GTGCTGTTT-T-GAGGCTG-GATGTT---T-CCTTCTT---T--G--GAGTTGGATGTTTGGGCGTTGGGCTCGGTTTGATA-----TTGGCTGC-TCGCG-GTGGGGTGC-----TCTA--TGGGTGGGCATTGGCTTTGAAGGT-TTAGTTGGTTTA-GGTGTTATAGG-T-GGGTA-TGA--G-TATGAG------GTG--T-TT--------GATC----AT--A----GAATAAG--------TTAATA--T-TT--AAGTTAGA--GGT-GTGACTTG-ATGCA----TAGGATGTG-CCGC-TATAGGATGC-------TAC--TAGCC--TACT--GGT----GTATA-G--ATGAATGGTAA-GA-TTACT--G--TTT----AT-CTAT-ATATTATAACTT-ACTG----TCTAAAT--AC--AATCTA-TG-CACTC-----G--AAT-TTTA-CTTT-TTAGTTTG--------GT---------GTTATATA-TCTAGAGTTATG---TGT-AGTGAT------ACTGTTAATGTATA--CTTGCCTATACG-------ATT-------------ACC-A---AAGATA-TGTGGGCCT-GTAGGCTACGGAATTGGTG-------------------G---A-AATGGTTGGAATGTT-AGGGAATGT-G----TGAAAA-ATC-----------CCGAAAA---AT-CCCGAAAAATGGGGGGAA--A-------TTCCAAACT------------------TTTCTG-----------------GTCC----------------------------------------------------------------------------------------------------------------------------------------------------------------------------------------------------------------------------------------------------------------------------------------------------------------------</ns2:sequence><ns2:name>MT598573.1_Leishmania_infantum_isolate_ZK47-class6_minicircle_kinetoplast_sequence</ns2:name></ns2:Sequence><ns2:Sequence dsseqid="sq1626" id="sq1625"><ns2:sequence>------------------------------------------------------------------------------------------------------------------------------------------------------------------AGTTCATTTTTGGC------CCGAAAATGTCATTTTTGGCCTCCGAGGCG-GGAAACTGGGGG-TTGGTGTAAA-TAGGGCCGGGTGGTGGCTGGAATTTTGGGGAAATGACCTCCTC----------------------------------------------------G---GGCTTGGATTATC--GGGG-T-TGGAGC-TGAGGT-GGG-A--ATTT-TATACGGGGTTG-GAGGCTTTGTTTTGGGG-T--T-------------------------------------GC-TGG-CTTTT-CTGCTCATGGAGACACGTTTA-ACGGGTTTT-GACTTGTTT-GTTGG------ATTTTGGTTGG-AC-GGATATGGTTTTAAAT--TGGAT------TGGAT--------TTAGGTT-TGGGGGTTGGCCATG--GACGTTG--GGGCCTTGGCATTG-----AATGG----GGTG------ACTCATGGGGT-T-GGCTC-GTGGTA-TGAATGGTTACAGCT----TTGA-----TGCTTA---TT--A----TAATATA-----GAATATATT--AATA--TTATATTA--TGT----GGCCAGTG---------ATGG----------CCTTACTATATATTTATAG-CTG-TGGAGTTT--GTTAG-GAGGTC-G---ATAATATTCGGCC-GGT----A--TAC----AA-TT-------A-A-CTAC-ACAT----AAGCTAT--CTA-TATTTA-CT-ACACA-T---ATTATT-TTTA-CGT---TTTTGTA--------T----------AGTGTTTG--------ATCT-----AG-AGTTTG------G----TTATGTAGC--TGACTAGATT--------------CGATGC-TAGTGTA-CCTGTTACCTACCTAAAGGC--TATATG-CTCCTGCG-G---G-GA---TG---TG-GTT---G-TGCCTGGGTTGGGCT-GAGTTGGAA-ATTCCAAA-AA-AAG-----------ATCTAAA---AATGACGAAAAATAGGCCAAA--T-------TCCCAAACT------------------TTTCTG-----------------GTCCTCCGGGTA-GGG----------------------------------------------------------------------------------------------------------------------------------------------------------------------------------------------------------------------------------------------------------------------------------------------------------</ns2:sequence><ns2:name>MT598574.1_Leishmania_infantum_isolate_LIPA60-class7_minicircle_kinetoplast_sequence</ns2:name></ns2:Sequence><ns2:Sequence dsseqid="sq1628" id="sq1627"><ns2:sequence>-----------------------------------------------------------------------------------------------------------------------------------------------------------------------ATTTTTGGC------CCGAAAATGCCATTTTTGGCCTCCGAGGCG-GGAAACTGGGGG-TTGGTGTAAA-TAGGGTCGGGTGGTGGCTGGAATTTTGGGGAAATGGCCTCCTC----------------------------------------------------G---GGCTTGGATTATC--GGGG-T-TGGGGC-TGAGGT-GGG-A--ATTT-TATACGGGGTTG-GAGGCTTTGTTTTGGGG-T--T-------------------------------------GC-TGG-CTTTT-CTGCTCGTGGAGACACGTTTA-ACGGGTTTT-GACTTGTTT-GTTGG------ATTTTGGTTGG-GC-GGATATGGTTTTAAAT--TGGAT------TGGAT--------TTAGGTT-TGGGGGTTGGCCATA--GACGTTG--G-GCCTTGGCATTG-----AATGG----GGTG------ACTCATGGGGT-T-GGCTC-GTGGTA-TGAATGGTTACAGCT----TTGA----TTGCTTA---TT--A----TAATATA-----GAATATATT--AATA--TTATATTA--TGT----GGCCAGTG---------ATGG----------CCTTACTATATATTTATAG-CTG-TGGAGTTT--GTTAG-GAGGTC-G---ATAATATTCGGCC-GGT----A--TAC----AA-TT-------A-A-CTAC-ACAT----AAGCTAT--CTA-TATTTA-CT-ACACA-T---ATTATT-TTTA-CGT---TTTTGTA--------T----------AGTGTTTG--------ATCT-----AG-AGTTTG------A----TTATGTAGC--TGACTAGATT--------------CGATGC-TAGTGTA-CCTGTTACCTACCTAAAGGC--TATATG-CTCCTGCG-G---G-GA---TG---TG-GTT---G-TGCCTGGGTTGGGAT-GGGTTGGAA-ATTCCAAAAAA-AAG-----------ATCTAAA---AATGACGAAAAATAGGCCAAA--T-------TCCCAAACT------------------TTTCTG-----------------GTCCTCCGGGTA-GGG----------------------------------------------------------------------------------------------------------------------------------------------------------------------------------------------------------------------------------------------------------------------------------------------------------</ns2:sequence><ns2:name>MT598575.1_Leishmania_infantum_isolate_LIPA83-class7_minicircle_kinetoplast_sequence</ns2:name></ns2:Sequence><ns2:Sequence dsseqid="sq1630" id="sq1629"><ns2:sequence>----------------------------------------------------------------------------------------------------------------------------------------------------------------------------------------------------------------------GAAACTGGGGG-TTGGTGTAAA-TAGGGCCGGGTGGTGGCTGGAATTTTGGGGAAATGACCTCCTC----------------------------------------------------G---GGCTTGGATTATC--GGGG-T-TGGAGC-TGAGGT-GGG-A--ATTT-TATACGGGGTTG-GAGGCTTTGTTTTGGGG-T--T-------------------------------------GC-TGG-CTTTT-CTGCTCATGGAGACACGTTTA-ACGGGTTTT-GACTTGTTT-GTTGG------ATTTTGGTTGG-AC-GGATATGGTTTTAAAT--TGGAT------TGGAT--------TTAGGTT-TGGGGGTTGGCCATA--GACGTTG--GGGCCTTGGCATTG-----AATGG----GGTG------ACTCATGGGGT-T-GGCTC-GTGGTA-TGAATGGTTACAGCT----TTGA-----TGCTTA---TT--A----TAATATA-----GAATATATT--AATA--TTATATTA--TGT----GGCCAGTG---------ATGG----------CCTTACTATATATTTATAG-CTG-TGGAGTTT--GTTAG-GAGGTC-G---ATAATATTCGGCC-GGT----A--TAC----AA-TT-------A-A-CTAC-ACAT----AAGCTAT--CTA-TATTTA-CT-ACACA-T---ATTATT-TTTA-CGT---TTTTGTA--------T----------AGTGTTTG--------ATCT-----AG-AGTTTG------G----TTATGTAGC--TGACTAGATT--------------CGATGC-TAGTGTA-CCTGTTACCTACCTAAAGGC--TATATG-CTCCTGCG-G---G-GA---TG---TG-GTT---G-TGCCTGGGTTGGGCT-GAGTTGGAA-ATTCCAAA-AA-AAG-----------ATCTAAA---AATGACGAAAAATAGGCCAAA--T-------TCCCAAACT------------------TTTCTG-----------------GTCCTCCGGGTA-GGG----------------------------------------------------------------------------------------------------------------------------------------------------------------------------------------------------------------------------------------------------------------------------------------------------------</ns2:sequence><ns2:name>MT598576.1_Leishmania_infantum_isolate_ZK25-class7_minicircle_kinetoplast_sequence</ns2:name></ns2:Sequence><ns2:Sequence dsseqid="sq1632" id="sq1631"><ns2:sequence>-----------------------------------------------------------------------------------------------------------------------------------------------------------------------------------------AAAATGCCATTTTTGGCCTCCGAGGTG-GGAAACTGGGGG-TTGGTGTAAA-TAGGGCCGGGTGGTGGCTGGAATTTTGGGGAAATGACCTCCTC----------------------------------------------------G---GGCTTGGATTATC--GGGG-T-TGGAGC-TGAGGT-GGG-A--ATTT-TATACGGGGTTG-GAGGCTTTGTTTTGGGG-T--T-------------------------------------GC-TGG-CTTTT-CTGCTTATGGAGACACGTTTA-ACGGGTTTT-GACTTGTTT-GTTGG------ATTTTGGTTGG-GC-GGATATGGTTTTAAAT--TGGAT------TGGAT--------TTAGGTT-TGGGGGTTGGCCATA--GACGTTG--GGGCCTTGGCATTG-----AATG-----GGTG------ACTCATGGGGT-T-GGCTC-GTGGTA-TGAATGGTTACAGCT----TTGA-----TGCTTA---TT--A----TAATATA-----GAATATATT--AATA--TTATATTA--TGT----GGCCAGTG---------ATGG----------CCTTACTATATATTTATAG-CTG-TGGAGTTT--GTTAG-GAGGTC-G---ATAATATTCGGCC-GGT----A--TAC----AA-TT-------A-A-CTAC-ACAT----AAGCTAT--CTA-TATTTA-CT-ACACA-T---ATTATT-TTTA-CGT---TTTTGTA--------T----------AGTGTTTG--------ATCT-----AG-AGTTTG------G----TTATGTAGC--TGACTAGATT--------------CGATGC-TAGTGTA-CCTGTTACCTACCTAAAGGC--TATATG-CTCCTGCG-G---G-GA---TG---TG-GTT---G-TGCCTGGGTTGGGAT-GAGTTGGAA-ATTCCAAA-AA-AAG-----------ATCTAAA---AATGACGAAAAATAGGCCAAA--T-------TCCCAAACT------------------TTTCTG-----------------GTCCTCCGGGTA-GGG----------------------------------------------------------------------------------------------------------------------------------------------------------------------------------------------------------------------------------------------------------------------------------------------------------</ns2:sequence><ns2:name>MT598577.1_Leishmania_infantum_isolate_ZK43-class7_minicircle_kinetoplast_sequence</ns2:name></ns2:Sequence><ns2:Sequence dsseqid="sq1634" id="sq1633"><ns2:sequence>------------------------------------------------------------------------------------------------------------------------------------------------------------AAATCCCGTTCATTTTTGGC------CCGAAAATGCCATTTTTGGCCTCCGAGGCG-GGAAACTGGGGG-TTGGTGTAAA-TAGGGTCGGGTGGTGGCTGGAATTTTGGGGAAATGGCCTCCTC----------------------------------------------------G---GGCTTGGATTATC--GGGG-T-TGGGGC-TGAGGT-GGG-A--ATTT-TATACGGGGTTG-GAGGCTTTGTTTTGGGG-T--T-------------------------------------GC-TGG-CTTTT-CTGCTCGTGGAGACACGTTTA-ACGGGTTTT-GACTTGTTT-GTTGG------ATTTTGGTTGG-GC-GGATATGGTTTTAAAT--TGGAT------TGGAT--------TTAGGTT-TGGGGGTTGGCCATA--GACGTTG--GGGCCTTGGCATTG-----AATGG----GGTG------ACTCATGGGGT-T-GGCTC-GTGGTA-TGAATGGTTACAGCT----TTGA----TTGCTTA---TT--A----TAATATA-----GAATATATT--AATA--TTATATTA--TGT----GGCCAGTG---------ATGG----------CCTTACTATATATTTATAG-CTG-TGGAGTTT--GTTAG-GAGGTC-G---ATAATATTCGGCC-GGT----A--TAC----AA-TT-------A-A-CTAC-ACAT----AAGCTAT--CTA-TATTTA-CT-ACACA-T---ATTATT-TTTA-CGT---TTTTGTA--------T----------AGTGTTTG--------ATCT-----AG-AGTTTG------G----TTATGTAGC--TGACTAGATT--------------CGATGC-TAGTGTA-CCTGTTACCTACCTAAAGGC--TATATG-CTCCTGCG-G---G-GA---TG---TG-GTT---G-TGCCTGGGTTGGGAT-GGGTTGGAA-ATTCCAAA-AA-AAG-----------ATCTAAA---AATGACGAAAAATAGGCCAAA--T-------TCCCAAACT------------------TTTCTG-----------------GTCCTCCGGGTA-GGG----------------------------------------------------------------------------------------------------------------------------------------------------------------------------------------------------------------------------------------------------------------------------------------------------------</ns2:sequence><ns2:name>MT598578.1_Leishmania_infantum_isolate_ZK5-class7_minicircle_kinetoplast_sequence</ns2:name></ns2:Sequence><ns2:Sequence dsseqid="sq1636" id="sq1635"><ns2:sequence>------------------------------------------------------------------------------------------------------------------------------------------------------------------CGTTCATTTTTGGC------CCGAAAATGCCATTTTTGGCCTCCGAGGCG-GGAAACTGGGGG-TTGGTGTAAA-TAGGGTCGGGTGGTGGCTGGAATTTTGGGGAAATGGCCTCCTC----------------------------------------------------G---GGCTTGGATTATC--GGGG-T-TGGGGC-TGAGGT-GGG-A--ATTT-TATACGGGGTTG-GAGGCTTTGTTTTGGGG-T--T-------------------------------------GC-TGG-CTTTT-CTGCTCGTGGAGACACGTTTA-ACGGGTTTT-GACTTGTTT-GTTGG------ATTTTGGTTGG-GC-GGATATGGTTTTAAAT--TGGAT------TGGAT--------TTAGGTT-TGGGGGTTGGCCATA--GACGTTG--G-GCCTTGGCATTG-----AATGG----GGTG------ACTCATGGGGT-T-GGCTC-GTGGTA-TGAATGGTTACAGCT----TTGA----TTGCTTA---TT--A----TAATATA-----GAATATATT--AATA--TTATATTA--TGT----GGCCAGTG---------ATGG----------CCTTACTATATATTTATAG-CTG-TGGAGTTT--GTTAG-GAGGTC-G---ATAATATTCGGCC-GGT----A--TAC----AA-TT-------A-A-CTAC-ACAT----AAGCTAT--CTA-TATTTA-CT-ACACA-T---ATTATT-TTTA-CGT---TTTTGTA--------T----------AGTGTTTG--------ATCT-----AG-AGTTTG------A----TTATGTAGC--TGACTAGATT--------------CGATGC-TAGTGTA-CCTGTTACCTACCTAAAGGC--TATATG-CTCCTGCG-G---G-GA---TG---TG-GTT---G-TGCCTGGGTTGGGAT-GGGTTGGAA-ATTCCAAAAAA-AAG-----------ATCTAAA---AATGACGAAAAATAGGCCAAA--T-------TCCCAAACT------------------TTTCTG-----------------GTCCTCCGGGTA-G------------------------------------------------------------------------------------------------------------------------------------------------------------------------------------------------------------------------------------------------------------------------------------------------------------</ns2:sequence><ns2:name>MT598579.1_Leishmania_infantum_isolate_ZK47-class7_minicircle_kinetoplast_sequence</ns2:name></ns2:Sequence><ns2:Sequence dsseqid="sq1638" id="sq1637"><ns2:sequence>-------------------------------------------------------------------------------------------------------------------------------------------------------------------------------------------------------------------------------GG-TTGGTGTAAAATAGGGCTGGGTGGTAGCCGGGATGGAC-----------TCCCC-TGGGCTGGATTGGCCTGAA-ACCACGG-------------------GTCTGG--AGGCTTGTTTTCAC--TTCG-T-TCAGAA-TTTCTT-TTT----AATT-TT-T----------GGCTTGTGAATGGTGG-G-TTTGC-TGATGTTGTT-----G---GGTT-G--GCCG--GA-TA--ACT-T-GGACGCTTTGGGGCTTTTAGAATTAGCGTTT-GGGGTCTTT-GGT---------TGTGTGTT-T-GG--GAGTTGGTTTGGGGGTCGCCATGCCGGTTTTT---------ATT-GGT-GGGGT-TTTAGATGA--TCTTGGG--T-GGCTTCGGGTGATGTTGACTTG-A--GATT---------GGATGGTA-T-TGATG-GTGGTT-GGGGATTACA-TCTT-----TCC----CTTGCTT--TAT--A----TATTATAT---TTGATTGTTT---------TGTTGTC--CGT--AAGGATAGGCA------TAGGAGCGG-GAAC-CGCTAGGTGAACCGG-GTAGCCTCCTATATAGT--TATA---AGTAT-G----GC-----GT-GT-TAG----T--GGA----AT-GTTA-TATTCTACGTA---TAC----ACAGTCT--ATCTATCTCG-GT-CTAGC-----TCT-------A-CAG---TTAAGTC--------C----------ACGATTAC-CA--A--ATGT-----GG-CATGAA------TGT--TCT-AGAGT--TTGATAGTGATA------TGTC--TGTACC-TGCTATA-C------CTA-----AAGGT-GGTGCT---CCT-ACG-GGG-T-GC---AG---AA-TTG---A-ATTTT-GGGCATTGA-ATTTGGGAG-ATTCTTTGGAA-AAT----------CCTGAAAA---ATGCTGA--AAATGGCCAAAA--A-------TCCCAAACT------------------TTTCTG-----------------GTCCTTCGGGTA-GGG-GCGTTCTGC------------------------------------------------------------------------------------------------------------------------------------------------------------------------------------------------------------------------------------------------------------------------------------------------</ns2:sequence><ns2:name>MT598580.1_Leishmania_infantum_isolate_LIPA60-class8_minicircle_kinetoplast_sequence</ns2:name></ns2:Sequence><ns2:Sequence dsseqid="sq1640" id="sq1639"><ns2:sequence>-----------------------------------------------------------------------------------------------------------------------------------------------------------------CCGTTCAAAAAATGC------CCGAAAATGCCGAAAATCGGGTCCGGGGTG-GGAAACTGGGGG-TTGGTGTAAAATAGGGCTGGGTGGTAGCCGGGATGGAC-----------TCCCC-TGGGCTGGATTGGCCTGAA-ACCACGG-------------------GTCTGG--AGGCTTGTTTTCAC--TTCG-T-TCAGAA-TTTCTT-TTT----AATT-TT-T----------GGCTTGTGAATGGTGG-G-TTTGC-TGATGTTGTT-----G---GGTT-G--GCCG--GA-TA--ACT-T-GGACGCTTTGGGGCTTTTAGAATTAGCGTTT-GGGGTCTTT-GGT---------TGTGTGTT-T-GG--GAGTTGGTTTGGGGGTCGCCATGCCGGTTTTG---------ATT-GGT-GGGGT-TTTAGATGA--TCTTGGG--T-GGCTTCGGGTGATGTTGACTTG-A--GATT---------GGGTGGTA-T-TGATG-GTGGTT-GGGGATTACA-TCTT-----TCC----CTTGCTT--TAT--A----TATTATAT---TTGATTGTTT---------TGTTGTC--CGT--AAGGATAGGCA------TAGGGGCGG-GAAC-CACTAGGTGAACCGG-GTAGCCTCCTATATAGT--TATA---AGTAT-G----GC-----GT-GT-TAG----T--GGA----AT-GTTA-TATTCTACGTA---TAC----ACAGTCT--ATCTATCTCG-GT-CTAGC-----TCT-------A-CAG---TTAAGTC--------C----------ACGATTAC-CA--A--ATGT-----GG-CATGAA------TGT--TCT-GGAGT--TTGATAGTGATA------TGTC--TGTACC-TGCTATA-C------CTA-----AAGGT-GGTGCT---CCT-ACG-GGG-T-GC---AG---AA-TTG---A-ATTTT-GGGCATTGA-ATTTGGGAG-ATTCTTTGGAA-AAT----------CCTGAAAA---ATGCTGA--AAATGGCCAAAA--A-------TCCCAAACT------------------TTTCTG-----------------GTCCTCCGGGTA-GGG-G--------------------------------------------------------------------------------------------------------------------------------------------------------------------------------------------------------------------------------------------------------------------------------------------------------</ns2:sequence><ns2:name>MT598581.1_Leishmania_infantum_isolate_LIPA83-class8_minicircle_kinetoplast_sequence</ns2:name></ns2:Sequence><ns2:Sequence dsseqid="sq1642" id="sq1641"><ns2:sequence>-----------------------------------------------------------------------------------------------------------------------------------------------------------------ATGTTCAAAAAATGA------CCAAAAATGCCGAAAATCGGGTTCGGGGTG-GGAAACTGGGGG-TTGGTGTAAAATAGGGCTGGGTGGTAGCCAGGATGGAC-----------TCCCC-TGGGCTGGATTGGCCTGAA-ACCACGG-------------------GTCTGG--AGGCTTGTTTTCAC--TTCG-T-TCAGAA-TTTCTT-TTT----AATT-TT-T----------GGCTTGTGAATGGTGG-G-TTTGC-TGATGTTGTT-----G---GGTT-G--GCCG--GA-TA--ACT-T-GGACGCTTTGGGGCTTTTAGAATTAGCGTTT-GGGGTCTTT-GGT---------TGTGTGTT-T-GG--GAGTTGGTTTGGGGGTCGCCATGCCGGTTTTG---------ATT-GGT-GGGGT-TTTAGATGA--TCTTGGG--T-GGCTTCGGGTGATGTTGACTTG-A--GATT---------GGGTGGTA-T-TGATG-GTGGTT-GGGGATTACA-TCTT-----TCC----CTTGCTT--TAT--A----TATTATAT---TTGATTGTTT---------TGTTGTC--CGT--AAGGATAGGCA------TAGGAGCGG-GAAC-CGCTAGGTGAACCGG-GTAGCCTCCTATATAGT--TATA---AGTAT-G----GC-----GT-GT-TAG----T--GGA----AT-GTTA-TATTCTACGTA---TAC----ACAGTCT--ATCTATCTCG-GT-CTAGC-----TCT-------A-CAG---TTAAGTC--------C----------ACGATTAC-CA--A--ATGT-----GG-CATGAA------TGT--TCT-AGAGT--TTGATAGTGATA------TGTC--TGTACC-TGCTATA-C------CTA-----AAGGT-GGTGCT---CCT-ACG-GGG-T-GC---AG---AA-TTG---A-ATTTT-GGGCATTGA-ATTTGGGAG-ATTCTTTGGAA-AAT----------CCTGAAAA---ATGCTGA--AAATGGCCAAAA--A-------TCCCAAACT------------------TTTCTG-----------------GTCCTTCGGGTA-GGG-GCGTTCTG-------------------------------------------------------------------------------------------------------------------------------------------------------------------------------------------------------------------------------------------------------------------------------------------------</ns2:sequence><ns2:name>MT598582.1_Leishmania_infantum_isolate_ZK25-class8_minicircle_kinetoplast_sequence</ns2:name></ns2:Sequence><ns2:Sequence dsseqid="sq1644" id="sq1643"><ns2:sequence>-------------------------------------------------------------------------------------------------------------------------------------------------------------------------------------------------------------------------------------GTGTAAAATAGGGCTGGGTGGTAGCCGGGATGGAC-----------TCCCC-TGGGCTGGATTGGCCTGAA-ACCACGG-------------------GTCTGG--AGGCTTGTTTTCAC--TTCG-T-TCAGAA-TTTCTT-TTT----AATT-TT-T----------GGCTTGTGAATGGTGG-G-TTTGC-TGATGTTGTT-----G---GGTT-G--GCCG--GA-TA--ACT-T-GGACGCTTTGGGGCTTTTAGAATTAGCGTTT-GGGGTCTTT-GGT---------TGTGTGTT-T-GG--GAGTTAGTTTGGGGGTCGCCATGCCGGTTTTG---------ATT-GGT-GGGGT-TTTAGATGA--TCTTGGG--T-GGCTTCGGGTGATGTTGACTTG-A--GATT---------GGATGGTA-T-TGATG-GTGGTT-GGGGATTACA-TCTT-----TCC----CTTGCTT--TAT--A----TATTATAT---TTGATTGTTT---------TGTTGTC--CGT--AAGGATAGGCA------TAGGAGCGG-GAAC-CGCTAGGTGAACCGG-GTAGCCTCCTATATAGT--TATA---AGTAT-G----GC-----GT-GT-TAG----T--GGA----AT-GTTA-TATTCTACGTA---TAC----ACAGTCT--ATCTATCTCG-GT-CTAGC-----TCT-------A-CAG---TTAAGTC--------C----------ACGATTAC-CA--A--ATGT-----GG-CATGAA------TGT--TCT-AGAGT--TTGATAGTGATA------TGTC--TGTACC-TGCTATA-C------CTA-----AAGGT-GGTGCT---CCT-ACG-GGG-T-GC---AG---AA-TTG---A-ATTTT-GGGCATTGA-ATTTGGGAG-ATTCTTTGGAA-AAT----------CCTGAAAA---ATGCTGA--AAATGGCCAAAA--A-------TCCCAAACT------------------TTTCTG-----------------GTCCTTCGGGTA-GGG-GCGTTCTGC------------------------------------------------------------------------------------------------------------------------------------------------------------------------------------------------------------------------------------------------------------------------------------------------</ns2:sequence><ns2:name>MT598583.1_Leishmania_infantum_isolate_ZK43-class8_minicircle_kinetoplast_sequence</ns2:name></ns2:Sequence><ns2:Sequence dsseqid="sq1646" id="sq1645"><ns2:sequence>-----------------------------------------------------------------------------------------------------------------------------------------------------------------------------------------------------------------------------------TGGTGTAAAATAGGGCTGGGTGGTGGCCGGGATGGAC-----------TCCCC-TGGGCTGGATTGGCCTGAA-ACCACGG-------------------GTCTGG--AGGCTTGTTTTCAC--TTCG-T-TCAGAA-TTTCTT-TTT----AATT-TT-T----------GGCTTGTGAATGGTGG-G-TTTGC-TGATGTTGTT-----G---GGTT-G--GCCG--GA-TA--ACT-T-GGACGCTTTGGGGCTTTTAGAATTAGCGTTT-GGGGTCTTT-GGT---------TGTGTGTT-T-GG--GAGTTGGTTTGGGGGTCGCCATGCCGGTTTTG---------ATT-GGT-GGGGT-TTTAGATGA--TCTTGGG--T-GGCTTCGGGTGATGTTGACTTG-A--GATT---------GGGTGGTA-T-TGATG-GTGGTT-GGGGATTACG-TCTT-----TCC----CTTGCTT--TAT--A----TATTATAT---TTGATTGTTT---------TGTTGTC--CGT--AAGGATAGGCA------TAGGGGCGG-GAAC-CACTAGGTGAACCGG-GTAGCCTCCTATATAGT--TATA---AGTAT-G----GC-----GT-GT-TAG----T--GGA----AT-GTTA-TATTCTACGTA---TAC----ACAGTCT--ATCTATCTCG-GT-CTAGC-----TCT-------A-CAG---TTAAGTC--------C----------ACGATTAC-CA--A--ATGT-----GG-CATGAA------TGT--TCT-GGAGT--TTGATAGTGATG------TGTC--TGTACC-TGCTATA-C------CTA-----AAGGT-GGTGCT---CCT-ACG-GGG-T-GC---AG---AA-TTG---A-ATTTT-GGGCATTGA-ATTTGGGAG-ATTCTTTGGAA-AAT----------CCTGAAAA---ATGCTGA--AAATGGCCAAAA--A-------TCCCAAACT------------------TTTCTG-----------------GTCCTCCGGGTA-GGG-GCGT-----------------------------------------------------------------------------------------------------------------------------------------------------------------------------------------------------------------------------------------------------------------------------------------------------</ns2:sequence><ns2:name>MT598584.1_Leishmania_infantum_isolate_ZK5-class8_minicircle_kinetoplast_sequence</ns2:name></ns2:Sequence><ns2:Sequence dsseqid="sq1648" id="sq1647"><ns2:sequence>------------------------------------------------------------------------------------------------------------------------------------------------------------------------------------------------------TCGGGTTCGGGGTG-GGAAACTGGGGG-TTGGTGTAAAATAGGGCTGGGTGGTAGCCAGGATGGAC-----------TCCTC-TGGGCTGGATTGGCCTGAA-ACCACGG-------------------GTCTGG--AGGCTTGTTTTCAC--TTCG-T-TCAGAA-TTTCTT-TTT----AATT-TT-T----------GGCTTGTGAATGGTGG-G-TTTGC-TGATGTTGTT-----G---GGTT-G--GCCG--GA-TA--ACT-T-GGACGCTTTGGGGCTTTTAGAATTAGCGTTT-GGGGTCTTT-GGT---------TGTGTGTT-T-GG--GAGTTGGTTTGGGGGTCGCCATGCCGGTTTTG---------ATT-GGT-GGGGT-TTTAGATGA--TCTTGGG--T-GGCTTCGGGTGATGTTGACTTG-A--GATT---------GGGTGGTA-T-TGATG-GTGGTT-GGGGATTACA-TCTT-----TCC----CTTGCTT--TAT--A----TATTATAT---TTGATTGTTT---------TGTTGTC--CGT--AAGGATAGGCA------TAGGAGCGG-GAAC-CGCTAGGTGAACCGG-GTAGCCTCCTATATAGT--TATA---AGTAT-G----GC-----GT-GT-TAG----T--GGA----AT-GTTA-TATTCTACGTA---TAC----ACAGTCT--ATCTATCTCG-GT-CTAGC-----TCT-------A-CAG---TTAAGTC--------C----------ACGATTAC-CA--A--ATGT-----GG-CATGAA------TGT--TCT-AGAGT--TTGATAGTGATA------TGTC--TGTACC-TGCTATA-C------CTA-----AAGGT-GGTGCT---CCT-ACG-GGG-T-GC---AG---AA-TTG---A-ATTTT-GGGCATTGA-ATTTGGGAG-ATTCTTTGGAA-AAT----------CCTGAAAA---ATGCTGA--AAATGGCCAAAA--A-------TCCCAAACT------------------TTTCTG-----------------GTCCTTCGGGTA-GGG-GCGTTCTGCGAAAAT--C--GAAAAATGG----------------------------------------------------------------------------------------------------------------------------------------------------------------------------------------------------------------------------------------------------------------------------</ns2:sequence><ns2:name>MT598585.1_Leishmania_infantum_isolate_ZK47-class8_minicircle_kinetoplast_sequence</ns2:name></ns2:Sequence><ns2:Sequence dsseqid="sq1650" id="sq1649"><ns2:sequence>---------------------------------------------------------------------------------------------------------------------------------------------------ATCCC-----------GTTCAAAAAAATC------CTAAAAATGGCAAAAATCGGCCCCGGGGGG-GGAAACTGGGGG-TTGGTGTAAAATA-GGGCGGGTGGTCCGGGGG--ATTCGGGGAAATTGGCCTTCCTGGGCTGGGATGTGTTGAAACCCT-GG-------------------GTCTGG--AGGCTTTGTTTTTT--GGGT-T-G--GAT-TTTTCG-TGA----GGAT-TT-GGCTTGTTA-AGT-GGCTTGTTGGCTG-TTGGTTA-TGC-GTGTGC------------TGG--TTGGT-TT-CAT-GCGTT-GTTTGGGTGGA------------TT-GG-TG-T-GATCTTG-GGTT-----G-ATGTTGGG--T--G--GGGTAC-CTC-----GTTAATTGAAGGTTTGGGCCCTAGTGTTGGGGT-GGGGG-TTTTA-TAC--G--AATG--G-GGGTTGACCCTG-G-CGTGGAG-A--GTTG---AT-GCCCTTGGCTG-G-TATGG-GTGTGG-T-TGACCTCT-CCCT-----TGC----TTTGATA--TTA--A----TATTAATA---TTAATTATAGTATAAATGGTTATAGT--GAT-GGTGGCTATAGCCAA---GGGGTAACC-TATAG--TTTATATAGGGCG-TTAGGCGA-TAAGGCTA--CCGGA-------GT-----ATTGCGTAGGT-AGTAT--A--TAA----GCCTAT------C-ATACGTCCTAG----ATCTAGT--C-----ACAT-AT-TATTC-----TCTA-----TT-TATT-GTTGATTT--------G----------TTTGTATG-TTT-G--ATGT-----TA-TATGTG------GTGTATGTGTCTA----GTAGACTGATA--A---TACA--GAGT---------A-C-----TATC-TAGTGCTAA--AGACTGCTGCCTTGG-TAG-G-CG---TG---AA-TTG---G-A-AAT-TGGAGTGAT-TTGGCTGAA-AAATCCTTGAA-AAT----------CCTTGAAA---ATCCTCGAGAATGGGGGGAAA--T-------TCCCAAACT------------------TTTCTG-----------------GTCCTCCGGGTA-GG-----------------------------------------------------------------------------------------------------------------------------------------------------------------------------------------------------------------------------------------------------------------------------------------------------------</ns2:sequence><ns2:name>MT598586.1_Leishmania_infantum_isolate_LIPA60-class9_minicircle_kinetoplast_sequence</ns2:name></ns2:Sequence><ns2:Sequence dsseqid="sq1652" id="sq1651"><ns2:sequence>-----------------------------------------------------------------------------------------------------------------------------------------------------------------------------------------------------------------------AAACTGGGGG-TTGGTGTAAAATA-GGGCGGGTGGTCCGGGGG--ATTCGGGGAAATTGGCCTTCCTGGGCTGGGATGTGTTGAAACCCT-GG-------------------GTCTGG--AGGCTTTGTTTTTT--GGGT-T-G--GAT-TTTTCG-TGA----GGAT-TT-GGCTTGTTA-AGT-GGCTTGTTGGCTG-TTGGTTA-TGC-GTGTGC------------TGG--TTGGT-TT-CAT-GCGTT-GTTTGGGTGGA------------TT-GG-TG-T-GATCTTG-GGTT-----G-ATGTTGGG--T--G--GGGTAC-CTC-----GTTAATTGAAGGTTTGGGCCCTAGTGTTGGGGT-GGGGG-TTTTA-TAC--G--AATG--G-GGGTTGACCCTG-G-CGTGGAG-A--GTTG---AT-GCCCTTGGCTG-G-TATGG-GTGTGG-T-TGACCTCT-CCCT-----TGC----TTTGATA--TTA--A----TATTAATA---TTAATTATAGTATAAATGGTTATAGT--GAT-GGTGGCTATAGCCAA---GGGGTAACC-TATAG--TTTATATAGGACG-TTAGGCGA-TAAGGCTA--CCGGA-------GT-----ATTGCGTAGGT-AGTAT--A--TAA----GCCTAT------C-ATACGTCCTAG----ATCTAGT--C-----ACAT-AT-TATTC-----TCTA-----TT-TATT-GTTGATTT--------G----------TTTATATG-TTT-G--ATGT-----TA-TATGTG------GTGTATGTATCTA----GTAGACTGATA--A---TACA--GAGT---------A-C-----TATC-TAGTGCTAA--AGACTGCTGCCTTGG-TAG-G-CG---TG---AA-TTG---G-A-AAT-TGGAGTGAT-TTGGCTGAA-AAATCCTTGAA-AAT----------CCTTGAAA---ATCCTCGAGAATGGGGGGAAA--T-------TCCCAAACT------------------TTTCTG-----------------GTCCTCCGGGTA-GG-----------------------------------------------------------------------------------------------------------------------------------------------------------------------------------------------------------------------------------------------------------------------------------------------------------</ns2:sequence><ns2:name>MT598587.1_Leishmania_infantum_isolate_LIPA83-class9_minicircle_kinetoplast_sequence</ns2:name></ns2:Sequence><ns2:Sequence dsseqid="sq1654" id="sq1653"><ns2:sequence>---------------------------------------------------------------------------------------------------------------------------------------------------------------------------------------------------------------------GGAAACTGGGGG-TTGGTGTAAAATA-GGGCGGGTGGTCCGGGGG--ATTCGGGGAAATTGGCCTTCCTGGGCTGGGATGTGTTGAAACCCT-GG-------------------GTCTGG--AGGCTTTGTTTTTT--GGGT-T-G--GAT-TTTTCG-TGA----GGAT-TT-GGCTTGTTA-AGT-GGCTTGTTGGCTG-TTGGTTA-TGC-GTGTGC------------TGG--TTGGT-TT-CAT-GCGTT-GTTTGGGTGGA------------TT-GG-TG-T-GATCTTG-GGTT-----G-ATGTTGGG--T--G--GGGTAC-CTC-----GTTAATTGAAGGTTTGGGCCCTAGTGTTGGGGT-GGGGG-TTTTA-TAC--G--AATG--G-GGGTTGACCCTG-G-CGTGGAG-A--GTTG---AT-GCCCTTGGCTG-G-TATGG-GTGTGG-T-TGACCTCT-CCCT-----TGC----TTTGATA--TTA--A----TATTAATA---TTAATTATAGTATAAATGGTTATAGT--GAT-GGTGGCTATAGCCAA---GGGGTAACC-TATAG--TTTATATAGGGCG-TTAGGCGA-TAAGGCTA--CCGGA-------GT-----ATTGCGTAGGT-AGTAT--A--TAA----GCCTAT------C-ATACGTCCTAG----ATCTAGT--C-----ACAT-AT-TATTC-----TCTA-----TT-TATT-GTTGATTT--------G----------TTTATATG-TTT-G--ATGT-----TA-TATGTG------GTGTATGTGTCTA----GTAGACTGATA--A---TACA--GAGT---------A-C-----TATC-TAGTGCTAA--AGACTGCTGCCTTGG-TAG-G-CG---TG---AA-TTG---G-A-AAT-TGGAGTGAT-TTGGCTGAA-AAATCCTTGAA-AAT----------CCTTGAAA---ATCCTCGAGAATGGGGGGAAA--T-------TCCCAAACT------------------TTTCTG-----------------GTCCTCCGGGTA--------------------------------------------------------------------------------------------------------------------------------------------------------------------------------------------------------------------------------------------------------------------------------------------------------------</ns2:sequence><ns2:name>MT598588.1_Leishmania_infantum_isolate_ZK25-class9_minicircle_kinetoplast_sequence</ns2:name></ns2:Sequence><ns2:Sequence dsseqid="sq1656" id="sq1655"><ns2:sequence>----------------------------------------------------------------------------------------------------------------------------------------------------------------------------------------------------------------------GAAACTGGGGG-TTGGTG-TAAAAT-AGGCGGGTGGTCCGGGGG--ATTCGGGGAAATTGGCCTTCCTGGGCTGGGATGTGTTGAAACCCTGGG-------------------GTCTGG--AGGCTTTGTTTTTT--GGGT-T-G--GAT-TTTTCG-TGA----GGAT-TT-GGCTTGTTA-AGT-GGCTTGTTGGCTG-TTGGTTA-TGC-GTGTGC------------TGG--TTGGT-TT-CAT-GCGTT-GTTTGGGTGGA------------TT-GG-TG-T-GATCTTG-GGTT-----G-ATGTTGGG--T--G--GGGTAC-CTC-----GTTAATTGAAGGTTTGGGCCCTAGTGTTGGGGT-GGGGG-TTTTA-TAC--G--AATG--G-GGGTTGACCCTG-G-CGTGGAG-A--GTTG---AT-GCCCTTGGCTG-G-TATGG-GTGTGG-T-TGACCTCT-CCCT-----TGC----TTTGATA--TTA--A----TATTAATA---TTAATTATAGTATAAATGGTTATAGT--GAT-GGTGGCTATAGCCAA---GGGGTAACC-TATAG--TTTATATAGGGCG-TTAGGCGA-TAAGGCTA--CCGGA-------GT-----ATTGCGTAGGT-AGTAT--A--TAA----GCCTAT------C-ATACGTCCTAG----ATCTAGT--C-----ACAT-AT-TATTC-----TCTA-----TT-TATT-GTTGATTT--------G----------TTTATATG-TTT-G--ATGT-----TA-TATGTG------GTGTATGTATCTA----GTAGACTGATA--A---TACA--GAGT---------A-C-----TATC-TAGTGCTAA--AGACTGCTGCCTTGG-TAG-G-CG---TG---AA-TTG---G-A-AAT-TGGAGTGAT-TTGGCTGAA-AAATCCTTGAA-AAT----------CCTTGAAA---ATCCTCGAGAATGGGGGGAAA--T-------TCCCAAACT------------------TTTCTG-----------------GTCCTCCGGGTA-GG-----------------------------------------------------------------------------------------------------------------------------------------------------------------------------------------------------------------------------------------------------------------------------------------------------------</ns2:sequence><ns2:name>MT598589.1_Leishmania_infantum_isolate_ZK43-class9_minicircle_kinetoplast_sequence</ns2:name></ns2:Sequence><ns2:Sequence dsseqid="sq1658" id="sq1657"><ns2:sequence>-----------------------------------------------------------------------------------------------------------------------------------------------------------------------------------------------------------------------AAACTGGGGG-TTGGTGTAAAATA-GGGCGGGTGGTCCGGGGG--ATTCGGGGAAATTGGCCTTCCTGGGCTGGGATGTGTTGAAACCCT-GG-------------------GTCTGG--AGGCTTTGTTTTTT--GGGT-T-G--GAT-TTTTCG-TGA----GGAT-TT-GGCTTGTTA-AGT-GGCTTGTTGGCTG-TTGGTTA-TGC-GTGTGC------------TGG--TTGGT-TT-CAT-GCGTT-GTTTGGGTGGA------------TT-GG-TG-T-GATCTTG-GGTT-----G-ATGTTGGG--T--G--GGGTAC-CTC-----GTTAATTGAAGGTTTGGGCCCTAGTGTTGGGGT-GGGGG-TTTTA-TAC--G--AATG--G-GGGTTGACCCTG-G-CGTGGAG-A--GTTG---AT-GCCCTTGGCTG-G-TATGG-GTGTGG-T-TGACCTCT-CCCT-----TGC----TTTGATA--TTA--A----TATTAATA---TTAATTATAGTATAAATGGTTATAGT--GAT-GGTGGCTATAGCCAA---GGGGTAACC-TATAG--TTTATATAGGACG-TTAGGCGN-NNNNN------------------------------------------------------------------------------------------------------------------------------------------------------------------------------------------------------------NNNNNCTA----GTAGACTGATA--A---TACA--GAGT---------A-C-----TATC-TAGTGCTAA--AGACTGCTGCCTTGG-TAG-G-CG---TG---AA-TTG---G-A-AAT-TGGAGTGAT-TTGGCTGAA-AAATCCTTGAA-AAT----------CCTTGAAA---ATCCTCGAGAATGGGGGGAAA--T-------TCCCAAACT------------------TTTCTG-----------------GTCCTCCGGGTA-GG-----------------------------------------------------------------------------------------------------------------------------------------------------------------------------------------------------------------------------------------------------------------------------------------------------------</ns2:sequence><ns2:name>MT598590.1_Leishmania_infantum_isolate_ZK5-class9_minicircle_kinetoplast_sequence</ns2:name></ns2:Sequence><ns2:Sequence dsseqid="sq1660" id="sq1659"><ns2:sequence>------------------------------------------------------------------------------------------------------------------------------------------------------------------------------------------------------------------CG-GGAAACTGGGGG-TTGGTGTAAAATA-GGGCGGGTGGTCCGGGGG--ATTCGGGGAAATTGGCCTTCCTGGGCTGGGATGTGTTGAAACCCT-GG-------------------GTCTGG--AGGCTTTGTTTTTT--GGGT-T-G--GAT-TTTTCG-TGA----GGAT-TT-GGCTTGTTA-AGT-GGCTTGTTGGCTG-TTGGTTA-TGC-GTGTGC------------TGG--TTGGT-TT-CAT-GCGTT-GTTTGGGTGGA------------TT-GG-TG-T-GATCTTG-GGTT-----G-ATGTTGGG--T--G--GGGTAC-CTC-----GTTAATTGAAGGTTTGGGCCCTAGTGTTGGGGT-GGGGG-TTTTA-TAC--G--AATG--G-GGGTTGACCCTG-G-CGTGGAG-A--GTTG---AT-GCCCTTGGCTG-G-TATGG-GTGTGG-T-TGACCTCT-CCCT-----TGC----TTTGATA--TTA--A----TATTAATA---TTAATTATAGTATAAATGGTTATAGT--GAT-GGTGGCTATAGCCAA---GGGGTAACC-TATAG--TTTATATAGGACG-TTAGGCGA-TAAGGCTA--CCGGA-------GT-----ATTGCGTAGGT-AGTAT--A--TAA----GCCTAT------C-ATACGTCCTAG----ATCTAGC--C-----ACAT-AT-TATTC-----TCTA-----TT-TATT-GTTGATTT--------G----------TTTATATG-TTT-G--ATGT-----TA-TATGTG------GTGTATGTATCTA----GTAGACTGATA--A---TACA--GAGT---------A-C-----TATC-TAGTGCTAA--AGACTGCTGCCTTGG-TAG-G-CG---TG---AA-TTG---G-A-AAT-TGGAGTGAT-TTGGCTGAA-AAATCCTTGAA-AAT----------CCTTGAAA---ATCCTCGAGAATGGGGGGAAA--T-------TCCCAAACT------------------TTTCTG-----------------GTCCTCCGGGTA-GG-----------------------------------------------------------------------------------------------------------------------------------------------------------------------------------------------------------------------------------------------------------------------------------------------------------</ns2:sequence><ns2:name>MT598591.1_Leishmania_infantum_isolate_ZK47-class9_minicircle_kinetoplast_sequence</ns2:name></ns2:Sequence><ns2:Sequence dsseqid="sq1662" id="sq1661"><ns2:sequence>---------------------------------------------------------------------------------------------------------------------------------------------------------------------------------------------------------------------------------------------------------------------------------------------------------------------------------------------------------------------------------------------------------------------------------------------------------------------------------------------------------------------------------------------------------------------------------------------------------------------------------------------------------------------------GTTAGCCGATG-G-TGGTC-TTGGGT-TGACCTTAGG-TGGTG-ATTCTC----TTTAATA--TTG--A----TATT--------AAAGGTA-A--G-----TGCTTGGA--CA--TATG-ATATAG-CCA---TAG--CGC------------TTTAGAATAG-TTCGACTCCGA-AGACC--CAGTCTGAGG--------TAGTGTTAAGTA-TACAT--T--AAT----CTAGTAT--ATAATTTAGCA--TAT----AATAACT--GAC-ATTA-C-TC-GTACACT---ATAA-G-TATT-ATG--TTTAATAT--------ATT--------GCTGTAG--TA------TGT----ATT-TGTGTGCT--GTGTGTAGTAGTAATA--TCTATACCG----------A-------T---ATATTTA-T----AGGTTGGCGCATACT-G-CAG-T-GAATTGAA-AA--T-TA----A---TG-AAT---T-GGGGT-CGGGC-T----GTG-GGAA-GG--TGTCGTA-AATTCTGGAAAATGATGGAAA---ATGGCCAAAAATGGGGGGAAA--T-------T-CCAAACT------------------TTTCTG-----------------GTCCTCCGGGTA-GGG-GCGTTCTGCAAAATC--G--GAAAAATGGGTG-------------------------------------------------------------------------------------------------------------------------------------------------------------------------------------------------------------------------------------------------------------------------</ns2:sequence><ns2:name>MN857229.1_Leishmania_infantum_isolate_Murcia-SNP1_minicircle_hypervariable_region_genomic_sequence;_kinetoplast</ns2:name></ns2:Sequence><ns2:Sequence dsseqid="sq1664" id="sq1663"><ns2:sequence>---------------------------------------------------------------------------------------------------------------------------------------------------------------------------------------------------------------------------------------------------------------------------------------------------------------------------------------------------------------------------------------------------------------------------------------------------------------------------------------------------------------------------------------------------------------------------------------------------------------------------------------------------------------------------GTTAGCCGATG-G-TGGTC-TTGGGT-TGACCTTAGG-TGGTG-ATTCTC----TTTAATA--TTG--A----TATT--------AAAGGTA-A--G-----TG-TTGGA--CA--TATG-ATATAG-CCA---TAG--CGC------------TTTAGAATAG-TTCGACTCCGA-AGACC--CAGTCTGAGG--------TAGTGTTAAGTA-TACAT--T--AAT----CTAGTAT--ATAATTTAGCA--TAT----AATAACT--GAC-ATTA-C-TC-GTACACT---ATAA-G-TATT-ATG--TTTAATAT--------ATT--------GCTGTAG--TA------TGT----ATT-TGTGTGCT--GTGTGTAGTAGTAATA--TCTATACCG----------A-------T---ATATTTA-T----AGGTTGGCGCATACT-G-CAG-T-GAATTGAA-AA--T-TA----A---TG-AAT---T-GGGGT-CGGGC-T----GTG-GGAA-GG--TGTCGTA-AATTCTGGAAAATGATGGAAA---ATGGCCAAAAATGGGGGGAAA--T-------T-CCAAACT------------------TTTCTG-----------------GTCCTCCGGGTA-GGG-GCGTTCTGCAAAATC--G--GAAAAATGGGTG-------------------------------------------------------------------------------------------------------------------------------------------------------------------------------------------------------------------------------------------------------------------------</ns2:sequence><ns2:name>MN857230.1_Leishmania_infantum_isolate_Murcia-SNP2_minicircle_hypervariable_region_genomic_sequence;_kinetoplast</ns2:name></ns2:Sequence><ns2:Sequence dsseqid="sq1666" id="sq1665"><ns2:sequence>---------------------------------------------------------------------------------------------------------------------------------------------------------------------------------------------------------------------------------------------------------------------------------------------------------------------------------------------------------------------------------------------------------------------------------------------------------------------------------------------------------------------------------------------------------------------------------------------------------------------------------------------------------------------------GTTAGCCGATG-G-TGGTC-TTGGGT-TGACCTTAGG-TGGTG-ATTCTC----TTTAATA--TTG--A----TATT--------AAAGGTA-A--G-----TGCTTGGA--CA--TATG-ATATAG-CCA---TAG--CGC------------TTTAGAATAG-TTCGACTCCGA-AGACC--CAGTCTGAGG--------TAGTGTTAAGTA-TACAT--T--AAT----CTAGTAT--ATAATTTAGCA--TAT----AATAACT--GAC-ATTA-C-TC-GTACACT---ATAA-G-TATT-ATG--TTTAATAT--------ATT--------GCTGTAG--TA------TGT----ATT-TGTGTGCT--GTGTGTAGTAGTAATA--TCTATACCG----------A-------T---ATATTTA-T----AGGTTGGCGCATACT-G-CAG-T-GAATTGAA-AA--T-TA----A---TG-AAT---T-GGGGT-CGGGC-T----GTG-GTAA-GG--TGTCGTA-AATTCTGGAAAATGATGGAAA---ATGGCCAAAAATGGGGGGAAA--T-------T-CCAAACT------------------TTTCTG-----------------GTCCTCCGGGTA-GGG-GCGTTCTGCAAAATC--G--GAAAAATGGGTG-------------------------------------------------------------------------------------------------------------------------------------------------------------------------------------------------------------------------------------------------------------------------</ns2:sequence><ns2:name>MN857231.1_Leishmania_infantum_isolate_Murcia-SNP3_minicircle_hypervariable_region_genomic_sequence;_kinetoplast</ns2:name></ns2:Sequence><ns2:Sequence dsseqid="sq1668" id="sq1667"><ns2:sequence>---------------------------------------------------------------------------------------------------------------------------------------------------------------------------------------------------------------------------------------------------------------------------------------------------------------------------------------------------------------------------------------------------------------------------------------------------------------------------------------------------------------------------------------------------------------------------------------------------------------------------------------------------------------------------GTTAGCCGATG-G-TGGTC-TTGGGT-TGACCTTAGG-TGGTG-ATTCTC----TTTAATA--TTG--A----TATT--------AAAGGTA-A--G-----TGCTTGGA--CA--TATG-ATATAG-CCA---TAG--CGC------------TTTAGAATAG-TTCGACTCCGA-AGACC--CAGTCTGAGG--------TAGTGTTAAGTA-TACAT--T--AAT----CTAGTAT--ATAATTTAGCA--TAT----AATAACT--GAC-ATTA-C-TC-GCACACT---ATAA-G-TATT-ATG--TTTAATAT--------ATT--------GCTGTAG--TA------TGT----ATT-TGTGTGCT--GTGTGTAGTAGTAATA--TCTATACCG----------A-------T---ATATTTA-T----AGGTTGGCGCATACT-G-CAG-T-GAATTGAA-AA--T-TA----A---TG-AAT---T-GGGGT-CGGGC-T----GTG-GGAA-GG--TGTCGTA-AATTCTGGAAAATGATGGAAA---ATGGCCAAAAATGGGGGGAAA--T-------T-CCAAACT------------------TTTCTG-----------------GTCCTCCGGGTA-GGG-GCGTTCTGCAAAATC--G--GAAAAATGGGTG-------------------------------------------------------------------------------------------------------------------------------------------------------------------------------------------------------------------------------------------------------------------------</ns2:sequence><ns2:name>MN857232.1_Leishmania_infantum_isolate_Murcia-SNP4_minicircle_hypervariable_region_genomic_sequence;_kinetoplast</ns2:name></ns2:Sequence><ns2:Sequence dsseqid="sq1670" id="sq1669"><ns2:sequence>---------------------------------------------------------------------------------------------------------------------------------------------------------------------------------------------------------------------------------------------------------------------------------------------------------------------------------------------------------------------------------------------------------------------------------------------------------------------------------------------------------------------------------------------------------------------------------------------------------------------------------------------------------------------------GTTAGCCGATG-G-TGGTC-TTGGGT-TGACCTTAGG-TGGTG-ATTCTC----TTTAATA--TTG--A----TATT--------AAAGGTA-A--G-----TGCTTGGA--CA--TATG-ATATAG-CCA---TAG--CGC------------TTTAGAATAG-TTCGACTCCGA-AGACC--CAGTCTGAGG--------TAGTGTTAAGTA-TACAT--T--AAT----CTAGTAT--ATAATTTAGCA--TAT----AATAACT--GGC-ATTA-C-TC-GTACACT---ATAA-G-TATT-ATG--TTTAATAT--------ATT--------GCTGTAG--TA------TGT----ATT-TGTGTGCT--GTGTGTAGTAGTAATA--TCTATACCG----------A-------T---ATATTTA-T----AGGTTGGCGCATACT-G-CAG-T-GAATTGAA-AA--T-TA----A---TG-AAT---T-GGGGT-CGGGC-T----GTG-GGAG-GG--TGTCGTA-AATTCTGGAAAATGATGGAAA---ATGGCCAAAAATGGGGGGAAA--T-------T-CCAAACT------------------TTTCTG-----------------GTCCTCCGGGTA-GGG-GCGTTCTGCAAAATC--G--GAAAAATGGGTG-------------------------------------------------------------------------------------------------------------------------------------------------------------------------------------------------------------------------------------------------------------------------</ns2:sequence><ns2:name>MN857233.1_Leishmania_infantum_isolate_Murcia-SNP5_minicircle_hypervariable_region_genomic_sequence;_kinetoplast</ns2:name></ns2:Sequence><ns2:Sequence dsseqid="sq1672" id="sq1671"><ns2:sequence>---------------------------------------------------------------------------------------------------------------------------------------------------------------------------------------------------------------------------------------------------------------------------------------------------------------------------------------------------------------------------------------------------------------------------------------------------------------------------------------------------------------------------------------------------------------------------------------------------------------------------------------------------------------------------GTTAGCCGATG-G-TGGTC-TTGGGT-TGACCTTAGG-TGGTG-ATTCTC----TTTAATA--TTG--A----TATT--------AAAGGTA-A--G-----TGCTTGGA--CA--TATG-ATATGG-CCA---TAG--CGC------------TTTAGAATAG-TTCGACTCCGA-AGACC--CAGTCTGAGG--------TAGTGTTAAGTA-TACAT--T--AAT----CTAGTAT--ATAATTTAGCA--TAT----AATAACT--GAC-ATTA-C-TC-GCACACT---ATAA-G-TATT-ATG--TTTAATAT--------ATT--------GCTGTAG--TA------TGT----ATT-TGTGTGCT--GTGTGTAGTAGTAATA--TCTATACCG----------A-------T---ATATTTA-T----AGGTTGGCGCATACT-G-CAG-T-GAATTGAA-AA--T-TA----A---TG-AAT---T-GGGGT-CGGGC-T----GTG-GGAA-GG--TGTCGTA-AATTCTGGAAAATGATGGAAA---ATGGCCAAAAATGGAGGGAAA--T-------T-CCAAACT------------------TTTCTG-----------------GTCCTCCGGGTA-GGG-GCGTTCTGCAAAATC--G--GAAAAATGGGTG-------------------------------------------------------------------------------------------------------------------------------------------------------------------------------------------------------------------------------------------------------------------------</ns2:sequence><ns2:name>MN857234.1_Leishmania_infantum_isolate_Murcia-SNP6_minicircle_hypervariable_region_genomic_sequence;_kinetoplast</ns2:name></ns2:Sequence><ns2:Sequence dsseqid="sq1674" id="sq1673"><ns2:sequence>---------------------------------------------------------------------------------------------------------------------------------------------------------------------------------------------------------------------------------------------------------------------------------------------------------------------------------------------------------------------------------------------------------------------------------------------------------------------------------------------------------------------------------------------------------------------------------------------------------------------------------------------------------------------------GTTAGCCGATG-G-TGGTC-TTGGGT-TGGCCTTAGG-TGGTG-ATTCTC----TTTAATA--TTG--A----TATT--------AAAGGTA-A--G-----TGCTTGGA--CA--TATG-ATATAG-CCA---TAG--CGC------------TTTAGAATAG-TTCGACTCCGA-AGAAC--CAGTCTGAGG--------TAGTGTTAAGTA-TACAT--T--AAT----CTAGTAT--ATAATTTAGCG--TAT----AATAACT--GAC-ATTA-C-TC-GTACACT---ATA-AG-CATT-ATG--TTTAATAT--------ATT--------GCTGTAG--TA------TGT----ATT-TGTGTGCT--GTGTGTAGTAGTAATA--TCTATACCG----------A-------T---ATATTTA-T----AGGTTGGCGCATACT-G-CAG-T-GAATTGAA-AA--T-TA----A---TG-AAT---T-GGGGT-CG-GG-C---TGTG-GGAA-GG--TGTCGTA-AATTCCGGAAAATGATGGAAA---ATGGCCAAAAATGGGGGGAAA--T-------T-CCAAACT------------------TTTCTG-----------------GTCCTCCGGGTA-GGG-GCGTTCTGCAAAATC--G--GAAAAATGGGTG-------------------------------------------------------------------------------------------------------------------------------------------------------------------------------------------------------------------------------------------------------------------------</ns2:sequence><ns2:name>MN857235.1_Leishmania_infantum_isolate_Murcia-SNP7_minicircle_hypervariable_region_genomic_sequence;_kinetoplast</ns2:name></ns2:Sequence><ns2:Sequence dsseqid="sq1676" id="sq1675"><ns2:sequence>---------------------------------------------------------------------------------------------------------------------------------------------------------------------------------------------------------------------------------------------------------------------------------------------------------------------------------------------------------------------------------------------------------------------------------------------------------------------------------------------------------------------------------------------------------------------------------------------------------------------------------------------------------------------------GTTAGCCGATG-G-TGGTC-TTGGGT-TGGCCTTAGG-TGGTG-ATTCTC----TTTAATA--TTG--A----TATT--------AAAGGTA-A--G-----TGCTTGGA--CA--TATG-ATATAG-CCA---TAG--CGC------------TTTAGAATAG-TTCGACTCCGA-AGAAC--CAGTCTGAGG--------TAGTGTTAAGTA-TACAT--T--AAT----CTAGTAT--ATAATTTAGCG--TAT----AATAACT--GAC-ATTA-C-TC-GTACACT---ATA-AG-TATT-ATG--TTTAATAT--------ATT--------GCTGTAG--TA------TGT----ATT-TGTGTGCT--GTGTGTAGTAGTAATA--TCTATACCG----------A-------T---ATATTTG-T----AGGTTGGCGCATACT-G-CAG-T-GAATTGAA-AA--T-TA----A---TG-AAT---T-GGGGT-CG-GG-C---TGTG-GGGA-GG--TGTCGTA-AATTCCGGAAAATGTTGGAAA---ATGGCCAAAAATGGGGGGAAA--T-------T-CCAAACT------------------TTTCTG-----------------GTCCTCCGGGTA-GGG-GCGTTCTGCAAAATC--G--GAAAAATGGGTG-------------------------------------------------------------------------------------------------------------------------------------------------------------------------------------------------------------------------------------------------------------------------</ns2:sequence><ns2:name>MN857236.1_Leishmania_infantum_isolate_Murcia-SNP8_minicircle_hypervariable_region_genomic_sequence;_kinetoplast</ns2:name></ns2:Sequence><ns2:Sequence dsseqid="sq1678" id="sq1677"><ns2:sequence>---------------------------------------------------------------------------------------------------------------------------------------------------------------------------------------------------------------------------------------------------------------------------------------------------------------------------------------------------------------------------------------------------------------------------------------------------------------------------------------------------------------------------------------------------------------------------------------------------------------------------------------------------------------------------GTTAGCCGATG-G-TGGTC-TTGGGT-TGGCCTTAGG-TGGTG-ATTCTC----TTTAATA--TTG--A----TATT--------AAAGGTA-A--G-----TGCTTGGA--CA--CATG-ATATAG-CCA---TAG--CGC------------TTTAGAATAG-TTCGACTCCGA-AGAAC--CGGTCTGAGG--------TAGTGTTAAGTA-TACAT--T--AAT----CTAGTAT--ATAATTTAGCA--TAT----AATAACT--GAC-ATTA-C-TC-GTGCACT---ATA-AG-TATT-ATG--TTTAATAT--------ATT--------GCTGTAG--TG------TGT----ATT-TGTGTGCT--GTGTGTAGTAGTAATA--TCTATACCG----------A-------T---ATATTTA-T----AGGTTGGCGCATACT-G-CAG-T-GAATTGAA-AA--T-TA----A---TA-AAT---T-GGGGT-CGGTG-C---TGTG-GGAA-GG--TGTCGTA-AATTCCGAAAAATGATAGAAA---ATGACCAAAAATGGGGGAAAA--T-------T-CCAAACT------------------TTTCTG-----------------GTCCTCCGGGTA-GGG-GCGTTCTGCAAAATC--G--GAAAAATGGGTG-------------------------------------------------------------------------------------------------------------------------------------------------------------------------------------------------------------------------------------------------------------------------</ns2:sequence><ns2:name>MN857237.1_Leishmania_infantum_isolate_Murcia-SNP9_minicircle_hypervariable_region_genomic_sequence;_kinetoplast</ns2:name></ns2:Sequence><ns2:Sequence dsseqid="sq1680" id="sq1679"><ns2:sequence>---------------------------------------------------------------------------------------------------------------------------------------------------------------------------------------------------------------------------------------------------------------------------------------------------------------------------------------------------------------------------------------------------------------------------------------------------------------------------------------------------------------------------------------------------------------------------------------------------------------------------------------------------------------------------GTTAGCCGATG-G-TGGTC-TTGGGT-TGGCCTTAGG-TGGTG-ATTCTC----TTTAATA--TTG--A----TATT--------AAAGGTA-A--G-----TG-TTGGA--CA--CATG-ATATAG-CCA---TAG--CGC------------TTTAGAATAG-TTCGACTCCGA-AGAAC--CGGTCTGAGG--------TAGTGTTAAGTA-TACAT--T--AAT----CTAGTAT--ATAATTTAGCA--TAT----AATAACT--GAC-ATTA-C-TC-GTGCACT---ATA-AG-TATT-ATG--TTTAATAT--------ATT--------GCTGTAG--TA------TGT----ATT-TGTGTGCT--GTGTGTAGTAGTAATA--TCTATACCG----------A-------T---ATATTTA-T----AGGTTGGCGCATACT-G-CAG-T-GAATTGAA-AA--T-TA----A---TA-AAT---T-GGGGT-CGGTG-C---TGTG-GGAA-GG--TGTCGTA-AATTCCGAAAAATGATAGAAA---ATGACCAAAAATGGGGGAAAA--T-------T-CCAAACT------------------TTTCTG-----------------GTCCTCCGGGTA-GGG-GCGTTCTGCAAAATC--G--GAAAAATGGGTG-------------------------------------------------------------------------------------------------------------------------------------------------------------------------------------------------------------------------------------------------------------------------</ns2:sequence><ns2:name>MN857238.1_Leishmania_infantum_isolate_Murcia-SNP10_minicircle_hypervariable_region_genomic_sequence;_kinetoplast</ns2:name></ns2:Sequence><ns2:Sequence dsseqid="sq1682" id="sq1681"><ns2:sequence>---------------------------------------------------------------------------------------------------------------------------------------------------------------------------------------------------------------------------------------------------------------------------------------------------------------------------------------------------------------------------------------------------------------------------------------------------------------------------------------------------------------------------------------------------------------------------------------------------------------------------------------------------------------------------GTTAGCCGATG-G-TGGTC-TTGGGT-TGGCCTTAGG-TGGTG-ATTCTC----TTTAATA--TTG--A----TATT--------AAAGGTA-A--G-----TGCTTGGA--CA--CATG-ATATAG-CCA---TAG--CGC------------TTTAGAATAG-TTCGACTCCGA-AGAAC--CGGTCTGAGG--------TAGTGTTAAGTA-TACAT--T--AAT----CTAGTAT--ATAATTTAGCA--TAT----AATAACT--GAC-ACTA-C-TC-GTGCACT---ATA-AG-TATT-ATG--TTTGATAT--------ATT--------GCTGTAG--TA------TGT----ATT-TGTGTGCT--GTGTGTAGTAGTAATA--TCTATACCG----------A-------T---ATATTTA-T----AGGTTGGCGCATACT-G-CAG-T-GAATTGAA-AA--T-TA----A---TA-AAT---T-GGGGT-CGGTG-C---TGTG-GGAA-GG--TGTCGTA-AATTCCGAAAAATGATAGAAA---ATGACCAAAAATGGGGGAAAA--T-------T-CCAAACT------------------TTTCTG-----------------GTCCTCCGGGTA-GGG-GCGTTCTGCAAAATC--G--GAAAAATGGGTG-------------------------------------------------------------------------------------------------------------------------------------------------------------------------------------------------------------------------------------------------------------------------</ns2:sequence><ns2:name>MN857239.1_Leishmania_infantum_isolate_Murcia-SNP11_minicircle_hypervariable_region_genomic_sequence;_kinetoplast</ns2:name></ns2:Sequence><ns2:Sequence dsseqid="sq1684" id="sq1683"><ns2:sequence>---------------------------------------------------------------------------------------------------------------------------------------------------------------------------------------------------------------------------------------------------------------------------------------------------------------------------------------------------------------------------------------------------------------------------------------------------------------------------------------------------------------------------------------------------------------------------------------------------------------------------------------GGGGT-G----G-GTTGACTTT-AATGTTG---GG-GTTAGCCGATG-G-TGGTC-TTGGGT-TGACCTTAGG-TGGTG-ATTCTC----TTTAATA--TTG--A----TATT--------AAAGGTA-A--G-----TGCTTGGA--CA--TATG-ATATAG-CCA---TAG--CGC------------TTTAGAATAG-TTCGACTCCGA-AGACC--CAGTCTGAGG--------TAGTGTTAAGTA-TACAT--T--AAT----CTAGTAT--ATAATTTAGCA--TAT----AATAACT--GAC-ATTA-C-TC-GTACACT---ATAA-G-TATT-ATG--TTTAATAT--------ATT--------GCTGTAG--TA------TGT----ATT-TGTGTGCT--GTGTGTAGTAGTAATA--TCTATACCG----------A-------T---ATATTTA-T----AGGTTGGCGCATACT-GCAG--T-GAATTGAA-AA--T-TA----A---TG-AAT---T-GGGGT-CGGGC-T---GTGG-GAAA-GG--TGTCGTA-AATTCTGGAAAATGATGGAAA---ATGGCCAAAAATGGGGGGAAA--T-------T-CCAAACT------------------TTTCTG-----------------GTCCTCCGGGTA-GGG-GCGTTCTGCAAAATC--G--GAAAAATGGGT--------------------------------------------------------------------------------------------------------------------------------------------------------------------------------------------------------------------------------------------------------------------------</ns2:sequence><ns2:name>MW245062.1_Leishmania_infantum_isolate_Mae_DAgua_minicircle_kinetoplast_sequence</ns2:name></ns2:Sequence><ns2:Sequence dsseqid="sq1686" id="sq1685"><ns2:sequence>---------------------------------------------------------------------------------------------------------------------------------------------------------------------------------------------------------------------------------------------------------------------------------------------------------------------------------------------------------------------------------------------------------------------------------------------------------------------------------------------------------------------------------------------------------------------------------------------------------------------------------------------------------------------------GTTAGCCGATG-G-TGGTC-TTGGGT-TGACCTTAGG-TGGTG-ATTCTC----TTTAATA--TTG--A----TATT--------AAAGGTA-A--G-----TG-TTGGA--CA--TATG-ATATAG-CCA---TAG--CGC------------TTTAGAATAG-TTCGACTCCGA-AGACC--CAGTCTGAGG--------TAGTGTTAAGTA-TACAT--T--AAT----CTAGTAT--ATAATTTAGCA--TAT----AATAACT--GAC-ATTA-C-TC-GTACACT---ATAA-G-TATT-ATG--TTTAATAT--------ATT--------GCTGTAG--TA------TGT----ATT-TGTGTGCT--GTGTGTAGTAGTAATA--TCTATACCG----------A-------T---ATATTTA-T----AGGTTGGCGCATACT-G-CAG-T-GAATTGAA-AA--T-TA----A---TG-AAT---T-GGGGT-CGGGC-T----GTG-GGAA-GG--TGTCGTA-AATTCTGGAAAATGATGGAAA---ATGGCCAAAAATGGGGGGAAA--T-------T-CCAAACT------------------TTTCTG-----------------GTCCTCCGGGTA-GGG-GCGTTCTGCAAAATC--G--GAAAAATGGGTG-------------------------------------------------------------------------------------------------------------------------------------------------------------------------------------------------------------------------------------------------------------------------</ns2:sequence><ns2:name>OQ595095.1_Leishmania_infantum_isolate_Zoo1139_minicircle_hypervariable_region_genomic_sequence;_kinetoplast</ns2:name></ns2:Sequence><ns2:Sequence dsseqid="sq1688" id="sq1687"><ns2:sequence>---------------------------------------------------------------------------------------------------------------------------------------------------------------------------------------------------------------------------------------------------------------------------------------------------------------------------------------------------------------------------------------------------------------------------------------------------------------------------------------------------------------------------------------------------------------------------------------------------------------------------------------------------------------------------------------G-TGGTC-TTGGGT-TGGCCTTAGG-TGGTG-ATTCTC----TTTAATA--TTG--A----TATT--------AAAGGTA-A--G-----TGCTTGGA--CA--TATG-ATATAG-CCA---TAG--CGC------------TTTAGAATAG-TTCGACTCCGA-AGAAC--CAGTCTGAGG--------TAGTGTTAAGTA-TGCAT--T--AAT----CTAGTAT--ATAATTTAGCA--TAT----AATAACT--GAC-ATTA-C-TC-GTACACT---ATA-AG-TATT-ATG--TTTAATAT--------ATT--------GCTGTAG--TA------TGT----ATT-TGTGTGCT--GTGTGTAGTAGTAATA--TCTATACCG----------A-------T---ATATTTA-T----AGGTTGGCGCATACT-G-CAG-T-GAATTGAA-AA--T-TA----A---TG-AAT---T-GGGGT-CG-GG-C---TGCG-GGAA-GG--TGTCGTA-AATTCCGGAAAATGATGGAAA---ATGGCCAAAAATGGGGGGAAA--T-------T-CCAAACT------------------TTTCTG-----------------GTCCTCCAGGTA-GGG-GCGTTCTCAAAAATC--G--GAAAAATGGGTG--------ACCC-------------------------------------------------------------------------------------------------------------------------------------------------------------------------------------------------------------------------------------------------------------</ns2:sequence><ns2:name>OQ969202.1_Leishmania_infantum_isolate_2046_minicircle_hypervariable_region_genomic_sequence;_kinetoplast</ns2:name></ns2:Sequence><ns2:Sequence dsseqid="sq1690" id="sq1689"><ns2:sequence>----------------------------------------------------------------------------------------------------------------------------------------------------------------------------------------------------------------------------------------------------------------------------------------------------------------------------------------------------------------------------------------------------------------------------------------------------------------------------------------------------------------------------------------------------------------------------------------------------------------------------------------------------------------------------TTAGCCGATG-G-TGGTC-TTGGGT-TGGCCTTAGG-TGGTG-ATTCTC----TTTAATA--TTG--A----TATT--------AAAGGTA-A--G-----TGCTTGGA--CA--TATG-ATATAG-CCA---TAG--CGC------------TTTAGAATAG-TTCGACTCCGA-AGAAC--CAGTCTGAGG--------TAGTGTTAAGTA-TACAT--T--AAT----CTAGTAT--ATAATTTAGCA--TAT----AATAACT--GAC-ATTA-C-TC-GTACACT---ATA-AG-TATT-ATG--TTTAATAT--------ATT--------GCTGTAG--TA------TGT----ATT-TGTGTGCT--GTGTGTAGTAGTAATA--TCTATACCG----------A-------T---ATATTTA-T----AGGTTGGCGCATACT-G-CAG-T-GAATTGAA-AA--T-TA----A---TG-AAT---T-GGGGT-CG-GG-C---TGTG-GGAA-GG--TGTCGTA-AATTCCGGAAAATGATGGAAA---ATGGCCAAAAATGGGGGGAAA--T-------T-CCAAACT------------------TTTCTG-----------------GTCCTCCGGGTA-GGG-GCGTTCTGCAAAATC--G--GAAAAATGG----------------------------------------------------------------------------------------------------------------------------------------------------------------------------------------------------------------------------------------------------------------------------</ns2:sequence><ns2:name>OQ969203.1_Leishmania_infantum_isolate_2080_minicircle_hypervariable_region_genomic_sequence;_kinetoplast</ns2:name></ns2:Sequence><ns2:Sequence dsseqid="sq1692" id="sq1691"><ns2:sequence>---------------------------------------------------------------------------------------------------------------------------------------------------------------------------------------------------------------------------------------------------------------------------------------------------------------------------------------------------------------------------------------------------------------------------------------------------------------------------------------------------------------------------------------------------------------------------------------------------------------------------------------------------------------------------------------G-TGGTC-TTGGGT-TGGCCTTAGG-TGGTG-ATTCTC----TTTAATA--TTG--A----TATT--------AAAGGTA-A--G-----TGCTTGGA--CA--TATG-ATATAG-CCA---TAG--CGC------------TTTAGAATAG-TTCGACTCCGA-AGAAC--CAGTCTGAGG--------TAGTGTTAAGTA-TACAT--T--AAT----CTAGTAT--ATAATTTAGCG--TAT----AATAACT--GAC-ATTA-C-TC-GTACACT---ATA-AG-CATT-ATG--TTTAATAT--------ATT--------GCTGTAG--TA------TGT----ATT-TGTGTGCT--GTGTGTAGTAGTAATA--TCTATACCG----------A-------T---ATATTTA-T----AGGTTGGCGCATACT-G-CAG-T-GAATTGAA-AA--T-TA----A---TG-AAT---T-GGGGT-CG-GG-C---TGTG-GGAA-GG--TGTCGTA-AATTCCGGAAAATGATGGAAA---ATGGCCAAAAATGGGGGGAAA--T-------T-CCAAACT------------------TTTCTG-----------------GTCCTCCGGGTA-GGG-GCGTTCTGCAAAATC--G--GAAAAATGG----------------------------------------------------------------------------------------------------------------------------------------------------------------------------------------------------------------------------------------------------------------------------</ns2:sequence><ns2:name>OQ969204.1_Leishmania_infantum_isolate_3400_minicircle_hypervariable_region_genomic_sequence;_kinetoplast</ns2:name></ns2:Sequence><ns2:Sequence dsseqid="sq1694" id="sq1693"><ns2:sequence>---------------------------------------------------------------------------------------------------------------------------------------------------------------------------------------------------------------------------------------------------------------------------------------------------------------------------------------------------------------------------------------------------------------------------------------------------------------------------------------------------------------------------------------------------------------------------------------------------------------------------------------------------------------------------------------G-TGGTC-TTGGGT-TGGCCTTAGG-TGGTG-ATTCTC----TTTAATA--TTG--A----TATT--------AAAGGTA-A--G-----TGCTTGGA--CA--TATG-ATATAG-CCA---TAG--CGC------------TTTAGAATAG-TTCGACTCCGA-AGAAC--CAGTCTGAGG--------TAGTGTTAAGTA-TGCAT--T--AAT----CTAGTAT--ATAATTTAGCA--TAT----AATAACT--GAC-ATTA-C-TC-GTACACT---ATA-AG-TATT-ATG--TTTAATAT--------ATT--------GCTGTAG--TA------TGT----ATT-TGTGTGCT--GTGTGTAGTAGTAATA--TCTATACCG----------A-------T---ATATTTA-T----AGGTTGGCGCATACT-G-CAG-T-GAATTGAA-AA--T-TA----A---TG-AAT---T-GGGGT-CG-GG-C---TGCG-GGAA-GG--TGTCGTA-AATTCCGGAAAATGATGGAAA---ATGGCCAAAAATGGGGGGAAA--T-------T-CCAAACT------------------TTTCTG-----------------GTCCTCCGGGTA-GGG-GCGTTCTGCAAAATC--G--GAAAAATGGGT--------------------------------------------------------------------------------------------------------------------------------------------------------------------------------------------------------------------------------------------------------------------------</ns2:sequence><ns2:name>OQ969206.1_Leishmania_infantum_isolate_3398_minicircle_hypervariable_region_genomic_sequence;_kinetoplast</ns2:name></ns2:Sequence><ns2:Sequence dsseqid="sq1696" id="sq1695"><ns2:sequence>---------------------------------------------------------------------------------------------------------------------------------------------------------------------------------------------------------------------------------------------------------------------------------------------------------------------------------------------------------------------------------------------------------------------------------------------------------------------------------------------------------------------------------------------------------------------------------------------------------------------------------------------------------------------------------------G-TGGTC-TTGGGT-TGGCCTTAGG-TGGTG-ATTCTC----TTTAATA--TTG--A----TATT--------AAAGGTA-A--G-----TGCTTGGA--CA--TATG-ATATAG-CCA---TAG--CGC------------TTTAGAATAG-TTCGACTCCGA-AGAAC--CAGTCTGAGG--------TAGTGTTAAGTA-TACAT--T--AAT----CTAGTAT--ATAATTTAGCG--TAT----AATAACT--GAC-ATTA-C-TC-GTACACT---ATA-AG-CATT-ATG--TTTAATAT--------ATT--------GCTGTAG--TA------TGT----ATT-TGTGTGCT--GTGTGTAGTAGTAATA--TCTATACCG----------A-------T---ATATTTA-T----AGGTTGGCGCATACT-G-CAC-T-GAATTGAA-AA--T-TA----A---TG-AAT---T-GGGGT-CG-GG-C---TGTG-GGAA-GG--TGTCGTA-AATTCCGGAAAATGATGGAAA---ATGGCCAAAAATGGGGGGAAA--T-------T-CCAAACT------------------TTTCTG-----------------GTCCTCCGGGTA-GGG-GCGTTC---------------------------------------------------------------------------------------------------------------------------------------------------------------------------------------------------------------------------------------------------------------------------------------------------</ns2:sequence><ns2:name>OQ969207.1_Leishmania_infantum_isolate_3424_minicircle_hypervariable_region_genomic_sequence;_kinetoplast</ns2:name></ns2:Sequence><ns2:Sequence dsseqid="sq1698" id="sq1697"><ns2:sequence>---------------------------------------------------------------------------------------------------------------------------------------------------------------------------------------------------------------------------------------------------------------------------------------------------------------------------------------------------------------------------------------------------------------------------------------------------------------------------------------------------------------------------------------------------------------------------------------------------------------------------------------------------------------------------------------G-TGGTC-TTGGGT-TGGCCTTAGG-TGGTG-ATTCTC----TTTAATA--TTG--A----TATT--------AAAGGTA-A--G-----TGCTTGGA--CA--TATG-ATATAG-CCA---TAG--CGC------------TTTAGAATAG-TTCGACTCCGA-AGAAC--CAGTCTGAGG--------TAGTGTTAAGTA-TACAT--T--AAT----CTAGTAT--ATAATTTAGCG--TAT----AATAACT--GAC-ATTA-C-TC-GTACACT---ATA-AG-CATT-ATG--TTTAATAT--------ATT--------GCTGTAG--TA------TGT----ATT-TGTGTGCT--GTGTGTAGTAGTAATA--TCTATACCG----------A-------T---ATATTTA-T----AGGTTGGCGCATACT-G-CAG-T-GAATTGAA-AA--T-TA----A---TG-AAT---T-GGGGT-CG-GG-C---TGTG-GGAA-GG--TGTCGTA-AATTCCGGAAAATGATGGAAA---ATGGCCAAAAATGGGGGGAAA--T-------C-CCAAACT------------------TTTCTG-----------------GTCCTCCGGGTA-GGG-GCGTTCTGCAAAATC------------------------------------------------------------------------------------------------------------------------------------------------------------------------------------------------------------------------------------------------------------------------------------------</ns2:sequence><ns2:name>OQ969208.1_Leishmania_infantum_isolate_2134_minicircle_hypervariable_region_genomic_sequence;_kinetoplast</ns2:name></ns2:Sequence><ns2:Sequence dsseqid="sq1700" id="sq1699"><ns2:sequence>----------------------------------------------------------------------------------------------------------------------------------------------------------------------------------------------------------------------------------------------------------------------------------------------------------------------------------------------------------------------------------------------------------------------------------------------------------------------------------------------------------------------------------------------------------------------------------------------------------------------------------------------------------------------------TTAGCCGATG-G-TGGTC-TTGGGT-TGGCCTTAGG-TGGTG-ATTCTC----TTTAATA--TTG--A----TATT--------AAAGGTA-A--G-----TGCTTGGA--CA--TATG-ATATAG-CCA---TAG--CGC------------TTTAGAATAG-TTCGACTCCGA-AGAAC--CAGTCTGAGG--------TAGTGTTAAGTA-TACAT--T--AAT----CTAGTAT--ATAATTTAGCG--TAT----AATAACT--GAC-ATTA-C-TC-GTACACT---ATA-AG-TATT-ATG--TTTAATAT--------ATT--------GCTGTAG--TA------TGT----ATT-TGTGTGCT--GTGTGTAGTAGTAATA--TCTATACCG----------A-------T---ATATTTA-T----AGGTTGGCGCATACT-G-CAG-T-GAATTGAA-AA--T-TA----A---TG-AAT---T-GGGGT-CG-GG-C---TGTG-GGAA-GG--TGTCGTA-AATTCCGGAAAATGATGGAAA---ATGGCCAAAAATGGGGGGAAA--T-------T-CCAAACT------------------TTTCTG-----------------GTCCTCCGGGTA-GGG-GCGTTCTGCAAAATC--G--GAAAAATGGGTG--------A----------------------------------------------------------------------------------------------------------------------------------------------------------------------------------------------------------------------------------------------------------------</ns2:sequence><ns2:name>OQ969209.1_Leishmania_infantum_isolate_3401_minicircle_hypervariable_region_genomic_sequence;_kinetoplast</ns2:name></ns2:Sequence><ns2:Sequence dsseqid="sq1702" id="sq1701"><ns2:sequence>--------------------------------------------------------------------------------------------------------------------------------------------------AATTCCCCGACCCACC-CGGCCTATTTTAC------ACCAACCCCTAGTTTCCCGCCTC-CGAGCC-CAAAAATGGCAATTTTCGGCCAAAAATCGAAC-GGG----------------------------------------------------------------------------------------------------------------------------------G------------TTTC-TGCACCCAT-T-----------TT--TCG-AAT-----------TTCGC-A--GA-AC-GC-CC--CTACC-CAC--G--GG---A----CCA-GAAAAGTTT-GAAATTTCG-GGCA-------TTTTTTG-----------ACCCCCATAACCAAAATACTCA----CATAA-A------TAAACCA-TTACT-GTAAGTATA--TC-------------T-GTACTATCATC-----------------T-AAGTTATTACA-T-TGTATTAAGTAC-CAG---TTAG-CGCAC-A-AACA----A--A--TAAGAG--A----GAATAGAACTGTAATTGTATA--GA--ACATA---------AACTCCGCATATA--AC---TATCATATA-------------CTATAGAA-TG----TATCA--ATAA--AATTAATACACT-CT-AAGCAGT----------TAT-CA--T------GTAGGGT-CCAGAG-ACCATAATATAT-------AT--AAA-CTAATA-TT-AATGT-T--AGTTTAT-TCTA-TGA--------GT--------A----------CAGAACGC-CCAC-----CC----ATA-ATCACA------AGTCCCACATAATA--CCCTAAACCC-C------AGTA--CCAAA--GCCACAA-T----TCGA--ACCC-GACA-CAGCGCAAGCT-CGAG-CCCAA-CGCAGCT-----ACTT-----AGCAG-GCACCCCAA-CACGCAGAA-ACATCAAACT--AAA-----------ACCAAAA---AATT--CAAAGAGAAATTAAT-------------------------------------------ATCT----AATTTCCAAACCAGCAAAAACAGGCCGCCAGACCCACACAACCCGGCCACCCCAG--------------------AGAATTT-------------------------------------------------------------------------------------------------------------------------------------------------------------------------------------------------------------------------------------------------</ns2:sequence><ns2:name>J04654.1_L.major_minicircle_DNA</ns2:name></ns2:Sequence><ns2:Sequence dsseqid="sq1704" id="sq1703"><ns2:sequence>------------------------------------------------------------------------------------------------------------------------------------------------------------------------------------------------------------------------------------------------------------------------------------------------------------------------------------------------------------------------------------------------------------------------------------------------------------------------------------------------------------------------------------------------------------------------------------------------------------------------------------------------------TCGCAG-----AACG---CC-CCTACCCGGAG-GACCAGA-AAAGTT-TGGAATTTCC-C-CC-----CCA----TTTTTGG--CCA-------TTTTCCAT----CATTTTCCA--GAAT--TTACGACACCCCCACAGC--CCGAC-CC----CAATTCATT-AAT---TTTCAATTCACT---GCAGTATGCGCCAACC---TATAAATATATC-GGTATAGATATTAC--T-ACTAC--A--CGC----A--GCA---CACAAATACATACTACA---GCAATATATTAA-ACATAATAC-TTATAGT--GTACGAGCAATGTCAGTTATTATATGCTAAATTATATACTAAATTAATGTATA-CTTAA--CACTACCTCAG-ACTGGGTCTTCGGAGTCGAACTATTC--TAAAGCGCTATG-GC---TATATCATATGT-CCAAGCA-C-TTACTTTT-AATATCAAT-ATTAAAGAGAATCACC-AC--C-TA---AG---GTCAAC-CCAAGACCA-CCATCGGCT-AACCCCAAC-ATTAAAGTCAA-CCC-----------ACCCCAG---CATCATCAAAAACACCCGTAG--AGTAAC--ACCGAAGCA-----CCCCACCA---GACTAATCCA------CCAAGGCACAAGCCTCCACCA-GGCTCCAACCCACTAAAGCCAC--ACAACCAACACCC-ACATCAAAGGCACCCGAACCATTAAAAC-A-CCAAAAACTGCTAGCCCACCCAAAACCAAGCCCCCAACCCCAGGGTTTCAGCCCAATCCAGCTCAGGAAAACCCAATCCA-GCCCAGGGGAGCCATTTCCGGCCACCCGGCCCTATTTTACAC-CAACCCCCAGT-------------------------------------------------------------------------------------------------</ns2:sequence><ns2:name>AF308685.1_Leishmania_major_strain_MHOM/IL/67/LV561_kinetoplast_minicircle_DNA,_complete_sequence</ns2:name></ns2:Sequence><ns2:Sequence dsseqid="sq1706" id="sq1705"><ns2:sequence>-----------------------------------------------------------------------------------------------------------------------------------------------------------------------------------------------------------------------------------------------------------------------------------------------------------------------------------------------------------------------------------------------------------------------------------------------------------------------------------------------------------------------------------------------------------------------------------------GA-T------CCAA------TAA-G-TC-CTAT--GC-------------A-TAAGAGCCTAGGCGC---AACAGA---CT-AGGTATACATC-A-AG--------------------C-TCAGA-C-GCCA----GTCA---AAGAC--C----CTAGAACT---CGAGAGCCTA--GA--GCCTACCNNCCCGGGGATAAGTCCAGT-AAC---TAAGAGCCA-AGG---TCCGCACAACAAAG-AC----TAGGT--ATA----ACTCCAACCTA-AG-CCTACAG----------AGC-CC--AGT----CAAAAGA-CCGCTA-GACCATGC---------GAGC--CTC-ACCAGA-GT-ACAGA-C--GCCTAGC-AGAC-ACG-GAAGCACGA--------A----------GACGTGAC----------TG----ACG-ACCGCA------TACTGTTAGTCCCA--TCATGACGTA-A------CCGA--AGCCTG-AACGGCC-C----GACAA-CAA--GAAG-CATAG-GTAAACCGAA-GCCAG-GCCTCCAGCAGCCAGT---CCTAGAA-AGCCACCTA-GACC-CATC-GAGCCAGCCTC-AAC-----------CCAGAGT---CAGC--CACAAGCTCAGAGTC----------AC------------------C---------AGAGACC-GCACAGCAGCAGCCAGTCCAAAAAGCCACGCTAGACCCAAGTTCCCCT-GAGTCCAGCGCTCG-AAACCCAGAGTCAAGCCCA------------AAAAGACC--------------------TCAGAAGTCCCACCAAGAGCCAGCAACCCGGTT-----CCAGACTGGTCCC-AG-ATGGAACCAGTTCTAGGCAGAGCCACGGAGATCCGATCA-GGACACCCATATTCCACCGTTGAGCTGGCATGTTGAGATTAGGTTGTAGTATGAGT--TGTATGATCATGATTCTAG-------------------------------</ns2:sequence><ns2:name>AF515558.1_Leishmania_major_minicircle,_partial_sequence;_kinetoplast</ns2:name></ns2:Sequence><ns2:Sequence dsseqid="sq1708" id="sq1707"><ns2:sequence>------------------------------------------------------------------------------------------------------------------------------------------------------------------------------------------------------------------------------------------------------------------------------------------------------------------------------------------------------------------------------------------------------------------------------------T--GCG-GTG-------------CGC-G--CG-TG-GG-GC--GTATC-TGC--G--AG---T----GGA-GATGGGTGC-AGAAGTCCC-GTTT-------TTTTTGG-----------CCGAAAAGTGCCGTTTTTGGGC----TGTTA-T------GCGGGAA-ATTAG-ATAATGAGT--AGGGG------TAATC-GGGTGGATCGG-GAG---AAGGGA---TG-CTTGATTTTGG-T-AACCTAAGGGAAAAAA-ATGGGG-TGCGT-G-GGTGCTTGAATGTGAGGTG------------TAAA---TGGATAAAGT--GA--AAAGATGGGGGACTTAGAT------TATAAT---TA-----AT-ATG---GACCTCTAAAA--C-CCAA-ATCCCA--AA-------ATATATAAT-CT-TTTATCTTTTAATG-TTAAC-GG-----------------G-CCCA-A-CATTTCCC----GGAAACA--CAC-CCTTCC-TT--TATA-A--TTTTTT-----T-ATA-----AAGGG--------G----------GGGGAACC-CCC------CC----AA---ATAAG------GTACCCC-CCCTCA--AC--AT--AC-G------ACCC--CC--CC-CCCCCCC-A----AAAAA-AAAGCCCAT-TTGA-TAGTAAAAATC-GCCAC-TT--GCC--CCTCGTG---T-TT-TT-TCGCCCGGA-CCGTTTGT--CATATGGCATT-TCT-----------CGCGTCA---AAGAGCGGTGAATAAAAA-----ACACAAAAATCTATTTT----------TGTG-CCTGGGACA--------CAAAAA---AAATCGAACAAG-GGG-GATTGTGGGG-GATT--TG-CCAAGAAAGTAAA-----TTTCCCCCGCCCCCCCTTTTTTTT-T-TTAAAACCGGAAAAGAGA-G-----CCG-G----------------------------------------------------------------------------------------------------------------------------------------------------------------------------------------------------------</ns2:sequence><ns2:name>HQ600661.1_Leishmania_major_isolate_CMG_irfan_kinetoplast_minicircle,_partial_sequence</ns2:name></ns2:Sequence><ns2:Sequence dsseqid="sq1710" id="sq1709"><ns2:sequence>----------------------------------------------------------------------------------------------------------------------------------------------------------------------------------------------------------------------------------------------------------------------------------------------------------------------------------------------------------------------------------------------------------CG-TCAGGCTGA-T-----------CT--CGG-A-------------------------------------------------------------------------------------------------------------------TCATACGGCTGTGGCGGCC----TGATT-T-------TGGGAG-TTCAG-GTTTTTGAT--AT-------------T-GATTTTGAACT-TGT---TTGTGG---CG-TGTTGGTGGCT-A-T-------------AC-GCGTGG-TGT----------------GTGGGGTC------------TGGT---TAGTTGTGAT--TC--GGCTGTGGTGGGGCTGAATGCTGGTGTTTTG---CC-----AG-GGG---TGGGGTTATTGTTG-GAGT-TTTGGG--CA-------TGGAATTGA-GG-ACTCAAATTGTTGG-GTTTT-AC--CAG----ATATGCC-TCAAAA-T-TAATAAAC----ACTCCCT--AAC-GCATAA-ATTTTATG-T--CATTGGT-ATGT-GTA-----TTACT--------G----------GGCGGCGC-CCG------AT----ATCCCCCCCC------CCAAAGATATAAAA--CCCTTA--TA-T------TAAA--TA--TT-ATTTATA-T----GTTTG-GGGGAATCT-TTTA-CATAACCCACC-CCCC---T----G--TGTCCTC---T-TG-CC-TGAGCCCAA-ATCACC----AA------CAG-TAA-----------CCCCACC---CATGCTGAAACACCAGAA------TATA----TCCCCCCC----------ACGGTGAAGA-GTA--------AGTGTGCAGACGCCGCACACC-GC--TCTGATACCCACCAACA----CGCCACAGAAAT-----CT-CAAACTTATAT-ATTTCAGCT-C---TGA-GGTGCCGAGATG-T-----GGA-CGCCGA---CACC-CGTAT-----AAGACGCG------AGA--CTACTCCT-----------GTTTTCCCGAACACCGCCAGTGTTTTTTTCCA--ACCAAAAAAGTG-----------------------------------------------------------------------------------------------</ns2:sequence><ns2:name>HQ727552.1_Leishmania_major_isolate_CMG_irfan1_minicircle_complete_sequence;_kinetoplast</ns2:name></ns2:Sequence><ns2:Sequence dsseqid="sq1712" id="sq1711"><ns2:sequence>-------------------------------------------------------------------------------------------------------------------------------------------------------------------------------------------------------------------------------------------------------------------------------------------------------------------------------------------------------------------------------------------C------------TGTT-AGGGCTGGA-T-----------CT--CGG-G-------------------------------------------------------------------------------------------------------------------TTATACGGGTGTGGCGGCC----TGATT-T-------TGGGAG-TTCAG-GTTTTTGAT--AT-------------T-GATTTTGAACT-TGT---TTGTGG---CG-TGTTGGTGGCT-A-T-------------AC-GCGTGG-TGT----------------GTGGGGTC------------TGGT---TAGTTGTGAT--TC--GGCTGTGGTGGGGCTGAATGCTGGTGTTTTG---CC-----AG-GGG---TGGGGTTATTGTTG-GAGT-TTTGGG--CA-------TGGAATTGA-GG-ACTCAAATTTTTGG-GTTTT-AC--CAG----ATATGCC-TCATAA-T-TAATAACC----ACTTCCT--AAC-GCATAA-ATTTTATG-T--CAAATAT-ATGT-GTA-----ATATT--------G----------GGCGTGGC-CCG------AT----ATTCCCCTTC------CCAAAGATATAAAA--GCCTTA--TA-T------TAAA--TA--TT-ATATATA-T----GTTTG-GGGGAATCT-CAGG-TATAACCCACC-CCCC---T----G--TGTGCTC---T-TG-TA-TGAGATAAA-AACACC----TA------AAG-TAA-----------CCTCACC---CCTACTGAAACACCAGAA------TATA----TCTCCCCC----------ACGGTGCAGT-GTA--------AGAGTGCACACGCCGCACATC-GC--ACTGATATCCACCCACA----CGCCACAGGAAT-----CT-TAAAAATATAT-ATTTTCAGA-G---CTGAGGTCTCAAAATG-A-----GCA-GGCCAC---ACCATGTAGT-----AGTAGGAG------AGA--CTATTCCT-----------GATTTTTCCAACGACCCCATTTGTTTTTATAC--ACCCCCACAAAAAGGG-------------------------------------------------------------------------------------------</ns2:sequence><ns2:name>HQ727553.1_Leishmania_major_isolate_CMG_irfan2_minicircle_complete_sequence;_kinetoplast</ns2:name></ns2:Sequence><ns2:Sequence dsseqid="sq1714" id="sq1713"><ns2:sequence>----------------------------------------------------------------------------------------------------------------------------------------------------------------------------------------------------------------------------------------------------------------------------------------------------------------------------------------------------------------------------------------------------------CG-GCAGGCTGA-T-----------CT--CGG-G-------------------------------------------------------------------------------------------------------------------TTATACGGGTGTGGCGGCC----TGATT-T-------TGGGAG-TTCAG-GTTTTTGAT--AT-------------T-GATTTTGAACT-TGT---TTGTGG---CG-TGTTGGTGGCT-A-T-------------AC-GCGTGG-CGT----------------GTGGGGTC------------TGGT---TAGTTGTGAT--TC--GGCTGTAGTGGGGCTGAATGCTGGTGTTTTG---CC-----AG-GGG---TGGGGTTATTGTTG-GAGT-TTTTGG--CA-------TGGAAATGA-GA-ACTCAAATTTTTGG-CTTTT-GC--CAG----ATATTCC-CCAAAA-T-TAATAACC----ACTTCCT--AAC-GCATAA-ATCCTATA-T--CATATAT-ATGT-GTA-----ATATT--------G----------GGGGGGGC-CCC------AT----ATCCCCCCTC------CCAAAGATCTAAAA--CCCTTA--TA-T------CAAA--TA--TT-ATATATA-T----GTTAT-GGGGCATCT-CAGG-GATAACCCACC-CCTC---T----G--TGTGCTC---T-TG-TA-TGAGCGCAT--ACACT----TA------CAG-TAA-----------CCCCCCC---CCTGCTGAAACAGCAGAA------TATA----CCCCCCCC----------ACGGTGCAGTCTCA--------AGTGTGCGCGCCCCGCACACC-GC--TCTGGTACCCACCCACA----CGCCACAGGAAA-----TA-AACATATCTAT-TTCAGACCC-G---AG--AGCCCGGAAATC-A-----CGG-CGACAC--------CCGAA-----TAAAAGAC------GAG--AAACTCCT-----------GTTTTCACAAACGACCCAAGTGTTTTTTTACG--CCCCCCCGCAAGGGAAA------------------------------------------------------------------------------------------</ns2:sequence><ns2:name>HQ727554.1_Leishmania_major_isolate_CMG_irfan3_minicircle_complete_sequence;_kinetoplast</ns2:name></ns2:Sequence><ns2:Sequence dsseqid="sq1716" id="sq1715"><ns2:sequence>------------------------------------------------------------------------------------------------------------------------------------------------------------------------------------------------------------------------------------CGGGGGGTACTGTGAGC-GGG----------------------------------------------------------------------------------------------------------------------------------T------------TTTC-TGCACCCGT-T-----------TT--GGG-GTT-----------TTCGC-G--GA-AG-GC-CC--CTACC-CGG--G--GG---A----CCA-GAAAAGTTG-GGGATTTTG-GCCC-------TTTTTGG-----------TTTGTTTCAGGCCAATTGCCAA----CACCC-G-------CACTGA-TACCC-GGAACATAA--AA-------------G-AAAATATGGTT-TAT---AACATC---AG-TATAAATTATC-T-A-------------T--TTTAGG-AGA---------------TTTTATGTC------------ATAC---AGGTTACATG--AA--AATTATGGCTTTTGTAAAGTATTACTATAAA---TA-----TA-GAA---ACACTTACTAACGC-ATAA-ATACTA--TA-------TCAAATATA-AT-TATAATATCGAGGG-GGGCC-CA--GTT----AGCCCCA-TCCCAA-AGGCCTAAAA----GCCTTAT--ATT-TAATAT-TA--TATA-T--TAGTTG---GGG-GGC-----ATCTC--------G----------GGTATAAC-CCA------CC----CA--CCTGGG------TCCTCGC-CCCGTG--CCCAAA--TC-T------CCCA--CA--GT-AACCCCA-C----CCCTG-GGAAAACAC-CAGC-ATTCACCCCCA-CCAA---G----G--CCGAATG---T-CA-AC-TAACCAGAC-CCCACA----CTCCACGCGTA-TAG-----------CCTCAAA---CACGCCACAAAATATTT--------CAA--ATTAAATGTC----------AAAGACCTGAGCTC--------CCAATCTCAGGCCCCCACACC-GGG---TGAAGG-GAGAGA--CT-CCGCCCATTTCCC-----CCAAACCCCCCCGG-CTTATGTTC-C-CCAAACCCCAGAAAAA------------------------------------------------------------------------------------------------------------------------------------------------------------------------------------------------------------------------</ns2:sequence><ns2:name>HQ727555.1_Leishmania_major_isolate_CMG_irfan4_minicircle_complete_sequence;_kinetoplast</ns2:name></ns2:Sequence><ns2:Sequence dsseqid="sq1718" id="sq1717"><ns2:sequence>---------------------------------------------------------------------------------------------------------------------------------------------------------------------------------------------------------------------------------------------------------------------------------------------------------------------------------------------------------------------------------------------------------CGT-CGGCTGGAT-C-----------TC--GGG-T-------------------------------------------------------------------------------------------------------------------TTATACGGGTGTGGCGGCC----TGATT-T-------TGGGAG-TTCAG-GTTTTTGAT--AT-------------T-GATTTTGAACT-TGT---TTGTGG---CG-TGTTGGTGGCT-A-T-------------AC-GCGTGG-TGT----------------GTGGGGTC------------TGGT---TAGTTGTGAT--TC--GGCTGTGGTGGGGCTGAATGCTGGTGTTTTG---CC-----AG-GGG---TGGGGTTATTGTTG-GAGT-TTTGGG--CA-------TGGAATTGA-GG-ACTCAAATTGTTGG-GTTTT-AC--CTG----ATATGCC-CCATAA-T-TAATAACC----ACTTCCT--AAC-GCAGGC--TTCTATA-C--CATTTGG-ATGT-GTA-----TTACT--------G----------GGCGGCGC-CAG------AT----ATCCCCCCTC------CCAAAGATATAAAA--CCCTTA--TA-T------CAAA--TA--TT-ATTTCTA-T----GTTTT-GGGGAATCT-CAGG-TATACCCCACC-CCCC---T----G--TGTCCTC---T-TG-CC-TGAGCCCAA-ATCACC----TA------CAG-TAA-----------CCTCACT---CCTGCTGAAACAGCAGAA------TATA----CCCCCCCC----------ACGGTGCAGTCACA--------ACTAAGCAGACGCCGCACATC-GC--GCTTATACCCACCAAAA----CGCCACAAAAAT-----CT-CAAACTTATAT-ATTTCAAGT-C---TGA-GCTCCCAAAATG-A-----GCG-CGCCCA---CACC-CCGTA-----TAAACGCG------AGA--CTACTCCT-----------GATTTCACCAACACCCCCATTTTTTTTTTCCC--CACCCCAGAGAAACTG-------------------------------------------------------------------------------------------</ns2:sequence><ns2:name>HQ727556.1_Leishmania_major_isolate_CMG_irfan5_minicircle_complete_sequence;_kinetoplast</ns2:name></ns2:Sequence><ns2:Sequence dsseqid="sq1720" id="sq1719"><ns2:sequence>--------------------------------------------------------------------------------------------------------------------------------------------------------------------------------------------------------------------------------------TGGGGGCATTGGAAC-TGG----------------------------------------------------------------------------------------------------------------------------------A------------TTTC-TGCACCCGT-T-----------TT--GGG-GTT-----------TTCGC-A--GA-AC-GC-CC--CTACC-CGG--G--GG---A----CCA-GAAAAGTTT-GGGATTTTT-GCCC-------TTTTTGG-----------TTTGTTTCAGGCCGTTTGGCAA----CCCCC-G-------CACACC-TACTC-TGAATATGG--AG-------------G-AAAATATATTT-TAT---AACATC---AG-TATAAATTATC-T-A-------------AC-ATTACG-AGA---------------ATTTGTGTC------------ATAC---AAGTTACATG--AA--AATTATGGCTTTTGTAAAGTATTACTATAAA---TA-----TA-GAA---ACACTTACTAACGC-ATAA-ATACTA--TA-------TCAAATATA-AT-TATAATATCGAGGG-GGGCC-CA--GTT----AGCCCCT-TCCCAA-AGGCCTAAAA----GCCTTAT--AAC-AAATAT-TA--TATA-T--AAGTTA---TGG-GGC-----ATCTC--------A----------GGTATAAC-CCA------AC----CA--CCTGTG------TCCTCAATCCCGTG--CCCAAA--AC-T------CCAA--CA--AT-AACCCCA-C----CCCTG-GGAAAACAG-CAGC-ATTCACCCCCA-CCAC---G----G--CCGAGTC---A-CA-AC-TAACCAGAC-GCCGCA----CACCGCGCGTA-TAC-----------CCACCAA---CACGCCACAGACAAGTT--------CAA--AATCTATATT----------AAAGATCTGAGGTG--------CCAAAATCGGGCGGCCACAAC-CGG---TATAAACGAGAGA--CT-ACTGCCCTTTTCA-----CCGACACACCCGGT-GT-TTTTTC-C-ACAAAACCCAAAAAAA------------------------------------------------------------------------------------------------------------------------------------------------------------------------------------------------------------------------</ns2:sequence><ns2:name>HQ727557.1_Leishmania_major_isolate_CMG_irfan6_minicircle_complete_sequence;_kinetoplast</ns2:name></ns2:Sequence><ns2:Sequence dsseqid="sq1722" id="sq1721"><ns2:sequence>----------------------------------------------------------------------------------------------------------------------------------------------------------------------------------------------------------------------------------------------------G-GCG----------------------------------------------------------------------------------------------------------------------------------G------------TATG-CGCTGGAGT-C-----------TC--GGG-C-------------------------------------------------------------------------------------------------------------------TGATACGGGTGTGGTGGCC----TGATT-T-------TGGGAG-TCCAG-GTTTTTGAT--AT-------------T-GATTTTGAACT-TGT---TAGTGG---CG-TGTTGGTGGCT-A-T-------------AC-GCTTGG-AGA----------------GTGGGGTC------------TGGT---AAGTTGTGAT--TC--GGCTGTGGTGGGGCTAAAGGCTGGTGTTTTG---CC-----AG-GGA---AGGGGTTATAGTTG-GTGT-TTTGGG--CA-------TGG-GAATA-AG-GATAATATCTAATG-GGGCC-CC--CTG----AGCCCCC-CCCCAA-AGGCCTAAAA----ACCTTAT--AAC-TAAGGT-TT--TAAA-T--TAGTTGG-GGGG-GGT-----C--TA--------A----------GGGATACC-CCA------AC----CA--CCTGAG------AATTCAATTCCATG--CCCAAA--AC-T------CCCA--CA--AT-AACCCCC-C----CCCTG-GTAAAAAAC-AATC-CTTCACCCCCC-CCAC---A----A--TTTAATC---A-CA-AC-TTGTAGAA--CCCACA----TTCACCTCGTG-TAG-----------CATCATA---CACCCCGCAAAAAAGTAC------AAAA----TTTTGTT-----------GAAAACCTGAACTC--------CGAAAGCGAGGGCGGGAAACC-GG--TCTGACCCG---GAGAAAC-CATGGAATAACAT-----CC-GACACTTTTGT-GGTATTTTC-A---AAAAGGGCAAAAAATG-C-----GAA-AGGGAA---AAGCT-AGTTCGGGATTTTTT--------GGC--GAAAATTT-----------ACCGGCGTTTTCTCAACCCCCTTTTTTGGAGG--GCCCGAAAAAAAGGAT-------------------------------------------------------------------------------------------</ns2:sequence><ns2:name>KC869683.1_Leishmania_major_isolate_irfan7CMG_minicircle,_partial_sequence;_kinetoplast</ns2:name></ns2:Sequence><ns2:Sequence dsseqid="sq1724" id="sq1723"><ns2:sequence>----------------------------------------------------------------------------------------------------------------------------------------------------------------------------------------------------------------------------------------------------C-CTC----------------------------------------------------------------------------------------------------------------------------------G------------GGCA-TGCGCTGGA-T-----------CT--CAT-G-------------------------------------------------------------------------------------------------------------------TTATACGGGTGTGGCGGCC----TGATT-T-------TGGGAG-TTCAG-GTTTTTGAT--AT-------------T-GATTTTGAACT-TGT---TTGTGG---CG-TGTTGGTGGCT-A-T-------------AC-GCTTGG-AGA----------------GTGGGGTC------------TGGT---AAGTTGTAAT--TC--GGCTGTGGTGGTGCTGAATGCTGGTGTTTTG---TC-----AG-GAA---AGGGGTTATTGCTG-GTGT-TTACTA--TA-------TCAAATATA-AT-TATAATATCTAATG-GGGCC-CC--CTT----AGCCCCC-CCCCAA-AGGCCTAAAA----CCCTTAT--AAC-TAATAT-TT--TATA-T--TAGTGAT-GGGG-GGT-----C--TC--------A----------GGGATATC-CCA------AC----CA--CCTGTG------TATTCAATACAATG--CGCAAA--AC-T------CCCA--CA--AA-AACCCCC-C----CCCTG-GGAAAAAAC-AATC-CTTCACCCCCC-CCAC---A----C--CCTAGTT---T-CA-AC-TAAACAGAC-ACCACA----CACAACGCGTA-TAG-----------CCTCAAA---CACGCCCCACAGAAGTTC------TAAA----TATATATC----------AAAAACCTGAGCTC--------CGTGAATAGGGGCGGCGGTTA-CA--CCTCTAAACCCGGAGAATC-CCGCGAATGCCCC-----CG-ACTCGCTCGGT-GTATTTTGT-T-ACGACGCCGCTAGAAGTG-A-----ACG-GCAAAA---AACCCAAATATCGGTATTTTTAT------CGC--CCAGTTAT-----------GATGTCCTCTTACTACCGCCATTTCTTGGGGA--CTCGGCAGGGCAGTAAACTAGGGT-----------------------------------------------------------------------------------</ns2:sequence><ns2:name>KC869684.1_Leishmania_major_isolate_irfan8CMG_minicircle,_partial_sequence;_kinetoplast</ns2:name></ns2:Sequence><ns2:Sequence dsseqid="sq1726" id="sq1725"><ns2:sequence>----------------------------------------------------------------------------------------------------------------------------------------------------------------------------------------------------------------------------------------------------------------------------------------------------------------------------------------------------------------------------------------------------------------------------------------------------------------------------------------------------------------CATA-CTGTTATGC-GCTG-------ATTCTCA-----------G-TTAATACGGATGTGTTGCCC----TGATT-T-------TGAACT-TTCAG-GTTTTTGAT--AA-------------A-AATTTTTATTT-TTT---TAGTGG---CG-TGTAAATGATT-T-T-------------AC-ATTTGG-AGA---------------ATTTATGTC------------TGGT---AAGTTACAAT--AA--AATTGTAGCGATGGTAAAGGATTACTATAAA---TA-----TG-GAA---ACACTTTATAGCCC-ATAA-AAACTA--TT-------TCAAATATA-AT-TTTAAAATTTAATG-GGGGG-CC--CTT----TGCCCCC-TCCCTA-AAGGCTATAA----ACCTTAT--AAA-AATAAT-TT--TTTT-T--TTGTGT---TGG-GGC-----ACCTC--------A----------GGAATATC-CCA------AC----AC--CCCCTG------TCTCCACAACCATG--CCCCAA--AC-A------CCCA--CA--CA-AACCCCC-C----CCCTG-GAAAAAAAT-AAAA-GTAATCCCCCC-CCCCC-AC----C--TATAATT---T-CA-AA-AGTACCTAG-GCGACA----CACAAATCGTG-TAG-----------AGTCACA---CAACCCCCCACAGAAGTT------GTTAGAAAAAAATTGG--------GAAGGGCGGTGAACCC--------GGAAAATGGGCGGGGTGCAAA-AAATTTTGAAACCGAAAAAGATT-TCCAAAATGGTCC-----CCGACCCCCTCCCG-GGTTTTTTT-T-ACAAGCGCCCAAAAAAGT-T-----TCG-GGAAAAAAAAACATAAAATTGGGTTTTTTTA-------CGT--CCATTTTT-----------AATTCTCTCATA-TATGCGCCATTTTTTGGGG--CTCGGGAGAGAGAAAAACTAGGGGGT---------------------------------------------------------------------------------</ns2:sequence><ns2:name>KC869685.1_Leishmania_major_isolate_irfan9CMG_minicircle,_partial_sequence;_kinetoplast</ns2:name></ns2:Sequence><ns2:Sequence dsseqid="sq1728" id="sq1727"><ns2:sequence>---------------------------------------------------------------------------------------------------------------------------------------------------------------------------------------------------------------------------------------------------------------------------------------------------------------------------------------------------------------------------------------------------------------------------------------------------------------------------------------------------------------CGTTC-TGGGTATCC-CGGC-------ATTTTCT-----------G--CTGATCGGACGAATTTCCC----TAACT-T-------TGCACC-TACAG-GGAACATAC--AA-------------C-AAAATTTATTT-TAT---AACTTC---AG-TGTAAATGATC-T-T-------------AC-ATTACT-TGA---------------ATTTATGTC------------ATAC---AAGTTACATG--AA--AATTATGGCTATTGTAAAGGATTACTATAAA---TA-----TA-GAA---ACACTTACTAACGC-ATAA-ATACTA--TT-------TCAAATATA-AT-TATAAAATCTAATG-GGGGC-CA--GTT----AGCCCCA-TCCCAA-AGGGCTAAAA----CCCTTAT--AAC-TATTAT-TT--TATA-T--TTGTGA---TGG-GGC-----ATCTC--------A----------GGTGTAAC-CCA------AC----AC--CCTGTG------TGTTCAATACCATG--CGCCAA--AC-T------CCCA--CA--AT-AACCCCC-C----CCCTG-GGAAATAAC-AAGA-GTTAACCCCCC-CCCC---A----C--CGGAATT---T-CA-AC-TGTACTTAG-GCCACA----CACAACTCGTG-TAG-----------CGTCACA---CACGCCACAAAGAAGTG--------CTA--AATAAATATT----------AGAAAGGTGTGCTG--------CGGGAAGGGGGGGGGGGGGCA-AACGTTTGAACCCGAAAGA--GT-CAGCAAATGGGCC-----CCGAGCCCCCCCGCGCGTTTTGTA-T-ACAAGGGGCCAGATAAGG-T-----T--------------------------------------------------------------------------------------------------------------------------------------------------------------------------------------------------------------</ns2:sequence><ns2:name>KC869686.1_Leishmania_major_isolate_irfan10CMG_minicircle,_partial_sequence;_kinetoplast</ns2:name></ns2:Sequence><ns2:Sequence dsseqid="sq1730" id="sq1729"><ns2:sequence>------------------------------------------------------------------------------------------------------------------------------------------------------------------------------------------------------------------------------------------------------GGG----------------------------------------------------------------------------------------------------------------------------------G------------TATG-GGCTGGAGT-C-----------TC--GAG-G-------------------------------------------------------------------------------------------------------------------TTATACGGGTGTGGCGGCC----TGATT-T-------TGGGAG-TTCAG-GTTTTTGAT--AT-------------T-GATTTTGAACT-TGT---TTGTGG---CG-TGTTGGTGGCT-A-T-------------AC-GCTTGG-AGT----------------GTGGGGTC------------TGGT---TAGTTGTGAT--TC--GGCTGTGGTGGGGCTAAATGCTGGTGTTTTG---CC-----AG-GGG---TGGGGTTATTGTTG-AAGT-TTTGGG--CA-------TGG-GATTG-AT-TATCAGGTG-GTTG-GGGCC-CC--CTG----AGCCCCC-CCCCAA-AGGCTTAAAA----ACATTAT--AAA-TAAGGT-TT--TAAA-T--TCTTTGG-GGGG-GGT-----C--TA--------A----------GGGGTACC-CCA------AC----CA--CCTGAT------AATTCAATTTGATG--CCCAAT--TT-T------CCCA--CA--AT-AACCCCT-C----CCTTG-GTAAATAAC-AATC-CTTCACCCCCC-CCAC---A----A--TTTAGTC---G-CA-AC-TAACCTGAC-CCCACC----CACATCGCGTG-TAG-----------CATCATA---CACCCCGCAGAAAAGTCA------TAAA----TCATGTTC----------AAAAACCTGAGCTC--------CGAAAGCGAGGCCGCGAAATC-GG--TCTGAACCA---GAGAAAA-ATGCCAATAACAC-----CG-ACCCTT--TTC-GGTATTTGA-A---GCAGGGGCAAAAAATG-G-----AAG-GGAAAA---AACTT-ATTGGGGGTTTCTTG--------AGA--AAAATTTT-----------CTGGGCTCTTTTTCCGCCTCCTTTTTTGGAGG--CCCGGGAAAATAGGATTTTGGGG------------------------------------------------------------------------------------</ns2:sequence><ns2:name>KC869687.1_Leishmania_major_isolate_irfan11CMG_minicircle,_partial_sequence;_kinetoplast</ns2:name></ns2:Sequence><ns2:Sequence dsseqid="sq1732" id="sq1731"><ns2:sequence>-------------------------------------------------------------------------------------------------------------------------------------------------------------------------------------------------------------------------------------------------------------------------------------------------------------------------------------------------------------------------------------------------------------------------------------------------------------------------------------------------------------------A-GGGGTATGC-TGGG-------ATTTTCG-----------G--CTGTTTGGACGAATTTCCC----GCC-----------CGGAAC-CTACG-GGAACATAC--AA-------------C-AAAATTTATTT-TAT---AAGTTC---CG-TGTAAATGATC-T-A-------------AC-ATTACG-TGA---------------ATTTATGTC------------ATAC---AAGTTACATG--AA--AATTGTGGCGATGGTAAAGGATTACTATAAA---TA-----TG-GAA---ACGCTTACTAGCGG-ATAA-ATACTA--TA-------TCAAATATA-AT-TATAATATCTAATG-AGGCC-CA--GTT----AGCCCCA-TCCCAA-AGGCCTAAAA----GCCTTAT--AAC-TAATAT-TA--TATT-T--TAGTTA---TGG-GGG-----GTCTC--------A----------GGGATAAC-CCA------AC----CA--CCTGTG------TCCTCAATCCCATG--CCCAAA--AC-T------CCCA--CA--AT-AACCCCT-C----CCCTG-GCAAAACAC-CATC-CTTCAGCCCCC-CCCC---A----C--CCGAGTC---T-CA-AC-TAACCGGAC-CCCACA----CACCACGCGTA-TAG-----------CCTCCAA---CACGCCCCAAAAAAGTT--------CAA--AATCAATATC----------AGGAACGTGAACTC--------CGAGAGTGGGGGCGGGACACC-G--GTCTGAACCCGAGAAT---T-CAGCGAATTCCAC-----CG-ACAATCTCGG--CGTATTTT--C-ACAAAGGGCCAAAAAAGC-G-----ACG-GGAAAAA---ACTTAAATGGGGGTTTTTTGT-------CGG--GTATTTTA-----------TCGGGCCTCTCT-TCTGCCGCTCTTTTTG----------------------------------------------------------------------------------------------------------------</ns2:sequence><ns2:name>KC869688.1_Leishmania_major_isolate_irfan12CMG_minicircle,_partial_sequence;_kinetoplast</ns2:name></ns2:Sequence><ns2:Sequence dsseqid="sq1734" id="sq1733"><ns2:sequence>--------------------------------------------------------------------------------------------------------------------------------------------------------------------------------------------------------------------------------------------------------------------------------------------------------------------------------------------------------------------------------------------------------------------------------------------------------------------------------------------------------GA-G-----GGA-GTTGCACTC-GACT-------TTTTTGG-----------CAG-TT--CGGGAA-TTTCGGC----TCCGG-G--------GGCCC----A-------CAGC--GC-----------ATT-GTAGAAGTTGT-ATT---GGTTTA---AG-TTTTAT----T-C-A---------------------------------------GAGGATCAAGG------------GAAC---AGGAAATAAA--AA--AGGTATGGGG--GTTATGGCAATATTATCAA---TC-----AT-ATT---AGTG--ACCTA--T-TTTT-CTTTAA--AT-------TTAAATAAC-TG-AGTTTCTGTAA-----CATC-GC--CCC----CCTACCC-GGGTGC-A-AGTTCTCG----TTATGAA--TAT-ATTTTC-TT--ATTA-T---TTTAA-----T-AAA-----GTGCG--------A----------GGGGGTGC-TCT------CT----CCG-GCCGAA------GGACCCC-CCAACA--ACGCCT--AG-A------ACCC--GC--CT-AACACCA-G----ACCCA-CTAGATAAT-TGCC-ATGTAGGAAAC-CCCAC-------C--CACACTA---A-AG-CA-TCGCCTTCC-AATCCAA---AAAAACATAAG-TAC-----------GAAGA-A----AACCC-CCAGAGGAAAA-----GACAATGTG--TC-ATT----------ACAG--GTTTAAGA--------GGTAC----G-GGGGGAAACT-GTG-AGAATGACGG-GCCG--TG-GCGGTAC---ACA-----GGCGCACCATTCCGGC-TTTTGAA-A-CCA-------------------------------------------------------------------------------------------------------------------------------------------------------------------------------------------------------------------------------------</ns2:sequence><ns2:name>LC009401.1_Leishmania_major_kinetoplast_minicircle_DNA,_partial_sequence,_haplotype:_CSB2X1</ns2:name></ns2:Sequence><ns2:Sequence dsseqid="sq1736" id="sq1735"><ns2:sequence>--------------------------------------------------------------------------------------------------------------------------------------------------------------------------------------------------------------------------------------------------------------------------------------------------------------------------------------------------------------------------------------------------------------------------------------------------------------------------------------------------------GA-G-----GGA-GTTGCACTC-GACT-------TTTTTGG-----------CAG-TT--CGGGAA-TTTCGGC----TCCGG-G--------GGCCC----A-------CAGC--GC-----------ATT-GTAGAAGTTGT-ATT---GGTTTA---AG-TTTTAT----T-C-A---------------------------------------GAGGATCAAGG------------GAAC---AGGAAATAAA--AA--AGGTATGGGG--GTTATGGCAATATTATGAA---TC-----AT-ATT---AGTG--ACCTA--T-TTTT-CTTTAA--AT-------TTAAATAAC-TG-AGTTTCTGTAA-----CATC-GC--CGG----GCTACCC-GGGTGC-A-AGTTCTCG----TTATGAA--TAT-ATTTTC-TT--ATTA-T---TTTTT-----T-AAA-----GTGCG--------A----------GGGGGTGC-TCT------CT----CCG-GCCGAA------GGACCCC-CCAACA--ACGCCT--AG-A------ACCC--GC--CT-AACACCA-G----ACCCA-CTAGATAAT-TGCC-ATGTAGGAAAC-CCCAC-------C--CACACTA---A-AG-CA-TCGCCTTCC-AATCCAA---AAAAACATAAG-TAC-----------GAAGA-A----AACCC-CCAGAGGAAAA-----GACAATGTG--TC-ATT----------ACAG--GTTTAAGA--------GGTAC----G-GGGGGAAACT-GTG-AGAATGACGG-GCCG--TG-GCGGTAC---ACA-----GGCGCACCATTCCGGC-TTTTGAA-A-CCA-------------------------------------------------------------------------------------------------------------------------------------------------------------------------------------------------------------------------------------</ns2:sequence><ns2:name>LC009402.1_Leishmania_major_kinetoplast_minicircle_DNA,_partial_sequence,_haplotype:_CSB2X2</ns2:name></ns2:Sequence><ns2:Sequence dsseqid="sq1738" id="sq1737"><ns2:sequence>-----------------------------------------------------------------------------------------------------------------------------------------------------------------------------------------------------------------------------------------------------------------------------------------------------------------------------------------------------------------------------------------------------------------------------------------------------------------------------------------------------------C-----TGA-ATTGCATTA-GGCG-------TTTTTGG-----------CAT-TT--CGCCAT-TTCCGGC----TCCC-----------GAACC-CCCA-------CAGC--CC-------------T-GGTAGATGTTG-GTT---GTCATG---AG-TTTT----CTT-T-T---------------------------------------TTCGGATAGGT------------GAAC---AGGGTATGAA--AA--TGGT-CTGGGGGTAAAGGGAAATATTGGGAA---TG-----TT-GTT---AGAAGACCTAA--T-CACT-CTGGTA--AT-------TTGAATAAC-TG-AGTAGTTTTTAACG-TCACC-CC--CGT----GGACCGG-G-GGAG-G-GCCT-CAC----GTATTAT--TAA-AGGTTC-TT--AATA-T--TAT-GG-----G-GAG-----AGGGG--------A----------GCCCATGC-CCT------CT----CCC-CCCGAA------TGGCCCT-CCCTCA--ACCGCT--TG-G------ACCG--CC--CC-AACACCA-A----CCCGA-AAAAAACAT-AACC-CAACCCTAACC-CCCCC-------G--CCCCCTA---A-AA-CA-ACCCCCTGG-CTTTTCA---CAAG-CCCAAA-GAC-----------AAAAG-C---AAAACC-AAAAATCCAAA-----AAA-CGAAC-TAATTAT----------TCAA--GTTTGCGG--------CCCGGA---CCCGGGAACATC-AGG-CCCGGGGGGG--CGG--GG-CCGGAAA-AACCC-----CCGCCTCCATTCCTTC-CTATTGA-C-CCAACTTGGGAGTAAAAC----------------------------------------------------------------------------------------------------------------------------------------------------------------------------------------------------------------------</ns2:sequence><ns2:name>LC009403.1_Leishmania_major_kinetoplast_minicircle_DNA,_partial_sequence,_haplotype:_CSB2X3</ns2:name></ns2:Sequence><ns2:Sequence dsseqid="sq1740" id="sq1739"><ns2:sequence>-------------------------------------------------------------------------------------------------------------------------------------------------------------------------------------------------------------------------------------------------------------------------------------------------------------------------------------------------------------------------------------------------------------------------------------------------------------------------------------------------------------------T-CGGGGACCA-TTTT-------TTTGAGC-----------AGT-TT--CGAGAA-AATCCGA----CCACC-C--------AAAAA-ATTA-------AAAA--AAAAA------TTATA-ATTTGAGGATT-GTG---AATGCA---AG-TTTTATTCATT-T-A---------------------------------------GATCAAACTCA------------AACA---AAGGAATATA--AA--ATTTATGGAGAGAAAAGGTAAAAAATGGAAA---TA-----AT-GTT---AGAATACCTAA--T-CATA-ATTTTA--AT-------CTAAATAAA-TG-ATACATTTATAACG-TCAAC-CC--CCG----TACACCC-A-ACGG-A-GAGCCTCT----GTCTTCT--ATG-AG-----TT--CTTT-T--TTTATT-----C-GGA-----GGGGA--------G----------AGGGATTT-CCT------AT----CCC-ACCGAA------AGCCCCT-CTAACA--ACCGAT--AG-G------AAAA--CC--CA-AAAACCA-G----CCCCA-AGGACCAAT-TACC-AAGACCCCACC-CCCAC-------G--CCCCCTT---A-AC-CC-CCCCCCCTC-CTGCCTC---TAAAACCCCAA-TTC-----------CAACGCA---AATACCCCCGAATCCAAA------ACATGGTCCCAATTAT----------TGAT--ATTTGAGG--------CCCAAG---CCCGCGGAAAAT-AAG-GCCCATGCGG-ACCG--GA-CAGGGGA-CACCC-----CGCACTCTCTTACCTCTCTATTGA-C-CCAAATTAGGTAAAAGC-----------------------------------------------------------------------------------------------------------------------------------------------------------------------------------------------------------------------</ns2:sequence><ns2:name>LC009404.1_Leishmania_major_kinetoplast_minicircle_DNA,_partial_sequence,_haplotype:_CSB2X4</ns2:name></ns2:Sequence><ns2:Sequence dsseqid="sq1742" id="sq1741"><ns2:sequence>-------------------------------------------------------------------------------------------------------------------------------------------------------------------------------------------------------------------------------------------------------------------------------------------------------------------------------------------------------------------------------------------------------------------------------------------------------------------------------------------------------------------T-CGGGGACCA-TTTT-------TTTGAGC-----------AGT-TT--CGAGAA-AATCCGA----CCACC-C--------AAAAA-ATTA-------AAAA--AAAAA------TTATA-ATTTGAGGATT-GTG---AATGCA---AG-TTTTATTCATT-T-A---------------------------------------GATCAAACTCA------------AACA---AAGGAATATA--AA--ATTTATGGAGAGAAAAGGTAAAAAATGGAAA---TA-----AT-GTT---AGAATACCTAA--T-CATA-ATTTTA--AT-------CTAAATAAA-TG-ATACATTTATAACG-TCAAC-CC--CCG----TACACCC-A-ACGG-A-GAGCCTCT----GTCTTCT--ATG-AG-----TT--CTAA-T--TTTATT-----C-GGA-----GGGGA--------G----------AGGGATTT-CCT------AT----CCC-ACCGAA------AGCCCCT-CTAACA--ACCGAT--AG-G------AAAA--CC--CA-AAAACCA-G----CCCCA-AGGACCAAT-TACC-AAGACCCCACC-CCCAC-------G--CCCCCTT---A-AC-CC-CCCCCCCTC-CTGCCTC---TAAAACCCCAA-TTC-----------CAACGCA---AATACCCCCGAATCCAAA------ACATGGTCCCAATTAT----------TGAT--ATTTGAGG--------CCCAAG---CCCGCGGAAAAT-AAG-GCCCATGCGG-ACCG--GA-CAGGGGA-CACCC-----CGCACTCTCTTACCTCTCTATTGA-C-CCAAATTAGGTAAAAGC-----------------------------------------------------------------------------------------------------------------------------------------------------------------------------------------------------------------------</ns2:sequence><ns2:name>LC009405.1_Leishmania_major_kinetoplast_minicircle_DNA,_partial_sequence,_haplotype:_CSB2X5</ns2:name></ns2:Sequence><ns2:Sequence dsseqid="sq1744" id="sq1743"><ns2:sequence>------------------------------------------------------------------------------------------------------------------------------------------------------------------------------------------------------------------------------------------------------------------------------------------------------------------------------------------------------------------------------------------------------------------------------------------------------------------------------------------------------------------AT-GGGAAATAG-GGCA-------TTTTTGG-----------CAT-TT--TCGCCA-TTTCGCA----T-CC-----------CCCCC-TTCA-------CAGC--AG-------------G-AAAGATGTTGT-TTT---GTCATG---AG-TTTT----AGT-T-C---------------------------------------TTGCTCAACTG------------CACA---TAGGGATAAA--AA--AGGT-ATGGGGGACAAGGGATATGTAAGGAA---TG-----TT-GTT---AGAATACCTAA--T-CACT-GTTTTA--AT-------TTAAATTAC-TG-AGCTGTTATAATAT-CACCC-G-----G----AGGATCG-G-GGGA-G-CGCA-TCA----GGGTTAT--TAT-ATATTA-TT--AAAA-T--TAT-TT-----T-GAG-----AGGGG--------A----------GGCCATCC-CCT------GT----CCC-CCCGAA------TGGCCCT-CCCCGA--ACCCAT--TG-G------ACCG--CC--CC-AACACCA-C----CCCCA-AACAACAAT-TACC-AAAACACAACC-CCCAA-------A--CCCCGGA---A-AG-CA-CCCCCGAGG-CTTCCTC---CCCC-CCATTC-TCA-----------AAGCA-A---AACCCC-CAAAATCCCAA-----AAA-CGACC-CTAATTA----------TTGG--GTTTGAGG--------CCAAAA---CCCGCGAAAAAT-AGG-GGCCGGGCGG--GGC--TG-CCGGGGA-AACCC-----GGCCCTCCTTCCCCTA-ATTTTTG-A-CAAAAATAGGAAAAAAAA-A--------------------------------------------------------------------------------------------------------------------------------------------------------------------------------------------------------------------</ns2:sequence><ns2:name>LC009406.1_Leishmania_major_kinetoplast_minicircle_DNA,_partial_sequence,_haplotype:_CSB2X6</ns2:name></ns2:Sequence><ns2:Sequence dsseqid="sq1746" id="sq1745"><ns2:sequence>-----------------------------------------------------------------------------------------------------------------------------------------------------------------------------------------------------------------------------------------------------------------------------------------------------------------------------------------------------------------------------------------------------------------------------------------------------------------------------------------------------------G-----GAG-TCGGAATC--GGCA-------TTTTTGG-----------CAT-TT--TGGCAA-TTTCCCA----TTCC-----------AAC------C-------TAAC--AGGCG------AAAAT-AGATGTTGTTA-GTG---CAGACC---AG-TTTTATTCGGC-T-C---------------------------------------CATGTAACGTA------------CACA---TAGGGATATA--AA--AGTTTTGGGAAGAAAACGTAACTAGTGGGAA---TA-----AT-GCC---AGACTACCTAA--A-CAGT-CTTATA--AT-------TTAAATTAT-TA-ACTAATTTATTCCG-TCTCC-GG--CGT----AGACCCA-G-CGGA-G-AGCCTTTC----TGT-TAA--TAA-AATTTC-TT--AATA-T--TAATCT-----T-GTA-----GAGGG--------A----------GCCCAGCC-CCT------GT----CCC-AGCGAG------TGCCCCT-CCATCA--ACCGAT--TG-G------ACCG--CC--CC-AACACCA-A----CCCAA-AGCAACAAT-TACC-CAGCCGCAACC-CCTAA-------G--CCCCGTA---A-AC-CC-GTCCCCTCA-CTCATAT---CAAA-CACCCA-AAA-----------CACCA-T---TATCCCCCGAAATCCCAA-----ACCAAAATCTAAT-TTT----------TCAA--CTCTGAGG--------CCCAAG---CCCGCGGAAAAT-AGG-CCCCGGGGGG--ATG--TT-CCGGGGA-CCCGG-----GGGCCTCCCTCCCCTC-CCTTTCC-A-CCAAATTTTAAGAAAAA-----------------------------------------------------------------------------------------------------------------------------------------------------------------------------------------------------------------------</ns2:sequence><ns2:name>LC009407.1_Leishmania_major_kinetoplast_minicircle_DNA,_partial_sequence,_haplotype:_CSB2X7</ns2:name></ns2:Sequence><ns2:Sequence dsseqid="sq1748" id="sq1747"><ns2:sequence>-----------------------------------------------------------------------------------------------------------------------------------------------------------------------------------------------------------------------------------------------------------------------------------------------------------------------------------------------------------------------------------------------------------------------------------------------------------------------------------------------------------G-----GAG-TCGGAATC--GGCA-------TTTTTGG-----------CAT-TT--TGGCAA-TTTCCCA----TTCC-----------AAC------C-------TAAC--AGGCG------AAAAT-AGATGTTGTTA-GTG---CAGACC---AG-TTTTATTCGGC-T-C---------------------------------------CATGTAACGTA------------CACA---TAGGGATATA--AA--AGTTTTGGGAAGAAAACGTAACTAGTGGGAA---TA-----AT-GCC---AGACTACCTAA--A-CAGT-CTTATA--AT-------TTAAATTAT-TA-ACTAATTTATTCCG-TCTCC-CC--CGT----AGACCCA-G-CGGA-G-AGCCTTTC----TGT-TAA--TAA-AATTTC-TT--AATA-T--TAATCT-----T-GTA-----GAGGG--------A----------GCCCAGCC-CCT------GT----CCC-AGCGAG------TGCCCCT-CCATCA--ACCGAT--TG-G------ACCG--CC--CC-AACACCA-A----CCCAA-AGCAACAAT-TACC-CAGCCGCAACC-CCTAA-------G--CCCCGTA---A-AC-CC-GTCCCCTCA-CTCATAT---CAAA-CACCCA-AAA-----------CACCA-T---TATCCCCCGAAATCCCAA-----ACCAAAATCTAAT-TTT----------TCAA--CTCTGAGG--------CCCAAG---CCCGCGGAAAAT-AGG-CCCCGGGGGG--ATG--TT-CCGGGGA-CCCCC-----GGGCCTCCCTCCCCTC-CCTTTCC-A-CCAAATTTTAAGAAAAA-----------------------------------------------------------------------------------------------------------------------------------------------------------------------------------------------------------------------</ns2:sequence><ns2:name>LC009408.1_Leishmania_major_kinetoplast_minicircle_DNA,_partial_sequence,_haplotype:_CSB2X8</ns2:name></ns2:Sequence><ns2:Sequence dsseqid="sq1750" id="sq1749"><ns2:sequence>---------------------------------------------------------------------------------------------------------------------------------------------------------------------------------------------------------------------------------------------------------------------------------------------------------------------------------------------------------------------------------------------------------------------------------------------------------------------------------------------------------A-G-----GAG-AGGGGATTA-GGAT-------TTTTGGG-----------AGT-TT--TGGCCA-TTTCCGG----AACC-----------CCCAC-CCCC-------AACA--ACCCA------ATAAA-AGAAAGTTGAA-TTG---TTAAGG---AG-TTTTATTCATT-T-C---------------------------------------GATGTAAGTTA------------CACA---TAGGTATATA--AA--AGTTAA-GGAGGAAAAGATAAATAATAGGAA---TA-----AT-GTT---AGAAGACCTAT--T-CAGT-GTTTTA--AT-------TTACATTAT-TG-ACTAAGTTTTTACG-TCACA-CC--CCC----TGGACCG-G-CGGA-G-CCCCTAAC----GTATTAT--TTT-AGATTA-TT--AATT-T--TATTGG-----G-AGA-----GGGGG--------A----------GCCCATCC-CCT------CT----CCC-CCCAAA------ACCCCCC-CCCCAA--ACCCAT--AA-G------ACCA--CC--CC-AACACCA-A----CCCGA-TGCACGAAT-AACC-AAGAACCCACC-CCCAC-------G--CCCCCGA---A-AC-CA-ACCCCCTCC-CACTATC---CAAA---CCCA-TAA-----------CACCA-T---AAACCCCCTGTATCCAAA-----AACAAAACCTCATAAAC----------TGAA--CTTCGAAG--------CCCAAG---CCCGGGGACATC-AAG-GTGCAAGGGG-GCCC--GA-CCGTGGAAAACCC-----GCCCCTCTTTTACATC-TTTTTGA-C-ACAAATTAGAAATACC------------------------------------------------------------------------------------------------------------------------------------------------------------------------------------------------------------------------</ns2:sequence><ns2:name>LC009409.1_Leishmania_major_kinetoplast_minicircle_DNA,_partial_sequence,_haplotype:_CSB2X9</ns2:name></ns2:Sequence><ns2:Sequence dsseqid="sq1752" id="sq1751"><ns2:sequence>--------------------------------------------------------------------------------------------------------------------------------------------------------------------------------------------------------------------------------------------------------------------------------------------------------------------------------------------------------------------------------------------------------------------------------------------------------------------------------------------------------GA-G-----GGA-GTTGCACTC-GACT-------TTTTTGG-----------CAG-TT--CGGGAA-TTTCGGC----TCCGG-G--------GGCCC----A-------CAGC--GC-----------ATT-GTAGAAGTTGT-ATT---GGTTTA---AG-TTTTAT----T-C-A---------------------------------------GAGGATCAAGG------------GAAC---AGGAAATAAA--AA--AGGTATGGGG--GTTATGGCAATATTATGAA---TC-----AT-ATT---AGTG--ACCTA--T-TTTT-CTTTAA--AT-------TTAAATAAC-TG-AGTTTCTGTAA-----CATC-GC--CCC----CCTACCC-GGGTGC-A-AGTTCTCG----TTATGAA--TAT-ATTTTC-TT--ATTA-T---TTTTT-----T-AAA-----GTGCG--------A----------GGGGGTGC-TCT------CT----CCG-GCCGAA------GGACCCC-CCAACA--ACGCCT--AG-A------ACCC--GC--CT-AACACCA-G----ACCCA-CTAGATAAT-TGCC-ATGTAGGAAAC-CCCAC-------C--CACACTA---A-AG-CA-TCGCCTTCC-AATCCAA---AAAAACATAAG-TAC-----------GAAGA-A----AACCC-CCAGAGGAAAA-----GACAATGTG--TC-ATT----------ACAG--GTTTAAGA--------GGTAC----G-GGGGGAAACT-GTG-AGAATGACGG-GCCG--TG-GCGGTAC---ACA-----GGCGCACCATTCCGGC-TTTTGAA-A-CCA-------------------------------------------------------------------------------------------------------------------------------------------------------------------------------------------------------------------------------------</ns2:sequence><ns2:name>LC009410.1_Leishmania_major_kinetoplast_minicircle_DNA,_partial_sequence,_haplotype:_CSB2X10</ns2:name></ns2:Sequence><ns2:Sequence dsseqid="sq1754" id="sq1753"><ns2:sequence>------------------------------------------------------------------------------------------------------------------------------------------------------------------------------------------------------------------------------------------------------------------------------------------------------------------------------------------------------------------------------------------------------------------------------------------------------------------------------------------------------------------------------------------------------------------------------------------------------------------------------------------------------TCGCAG-----AACG---CC-CCTACCCGGAG-GACCAGA-AAAGTT-TGGAATTTCC-C-CC-----CCA----TTTTTGG--CCA-------TTTTCCAT----CATTTTCCA--GAAT--TTACGACACCCCCACAGC--CCGAC-CC----CAATTCATT-AAT---TTTCAATTCACT---GCAGTATGCGCCAACC---TATAAATATATC-GGTATAGATATTAC--T-ACTAC--A--CGC----A--GCA---CACAAATACATACTACA---GCAATATATTAA-ACATAATAC-TTATAGT--GTACGAGCAATGTCAGTTATTATATGCTAAATTATATACTAAATTAAAGTATA-CTTAA--CACTACCTCAG-ACTGGGTCTTCGGAGTCGAA-TATTC--TAAAGCGCTATG-GC---TATATCATATGT-CCAAGCA-C-TTACTTTT-AATATCAAT-ATTAAAGAGAATCACC-AC--C-TA---AG---GTCAAC-CCAAGACCA-CCATCGGCT-AACCCCAAC-ATTAAAGTCAA-CCC-----------ACCCCAG---CATCATCAAAAACACCCGTAG--AGTAAC--ACCGAAGCA-----CCCCACCA---GACTAATCCA------CCAAGGCACAACCCTCCACCA-GGCTCCAACCCACTAAAGCGTC--A--CCCAACACCC-ACATCAAAGGCACCCGAACCATTAAAAC-A-CCAAAAACTGCTAGCCCACCCAAAACCAAGCCCCCAACCCCAGGGTTTCAGCCCAATCCAGCTCAGGAAAACCCAATCCA-GCCCAGGGGAGCCATTTCCGGCCACCCGGCCCTATTTTACAC-CAACCAGT----------------------------------------------------------------------------------------------------</ns2:sequence><ns2:name>KM555286.1_Leishmania_major_isolate_Mehran_L1_minicircle,_partial_sequence;_kinetoplast</ns2:name></ns2:Sequence><ns2:Sequence dsseqid="sq1756" id="sq1755"><ns2:sequence>------------------------------------------------------------------------------------------------------------------------------------------------------------------------------------------------------------------------------------------------------------------------------------------------------------------------------------------------------------------------------------------------------------------------------------------------------------------------------------------------------------------------------------------------------------------------------------------------------------------------------------------------------TCGCAG-----AACG---CC-CCTACCCGGAG-GACCAGA-AAAGTT-TGGAATTTCC-C-CC-----CCA----TTTTTGG--CCA-------TTTTCCAT----CATTTTCCA--GAAT--TTACGACACCCCCACAGC--CCGAC-CC----CAATTCATT-AAT---TTTCAATTCACT---GCAGTATGCGCCAACC---TATAAATATATC-GGTATAGATATTAC--T-ACTAC--A--CGC----A--GCA---CACAAATACATACTACA---GCAATATATTAA-ACATAATAC-TTATAGT--GTACGAGCAATGTCAGTTATTATATGCTAAATTATATACTAAATTAATGTATA-CTTAA--CACTACCTCAG-ACTGGGTCTTCGGAGTCGAACTATTC--TAAAGCGCTATG-GC---TATATCATATGT-CCAAGCA-C-TTACTTTT-AATATCAAT-ATTAAAGAGAATCACC-AC--C-TA---AG---GTCAAC-CCAAGACCA-CCATCGGCT-AACCCCAAC-ATTAAAGTCAA-CCC-----------ACCCCAG---CATCATCAAAAACACCCGTAG--AGTAAC--ACCGAAGCA-----CCCCACCA---GACTAATCCA------CCAAGGCACAAGCCTCCACCA-GGCTCCAACCCACTAAAGCCAC--ACAACCAACACCC-ACATCAAAGGCACCCGAACCATTAAAAC-A-CCAAAAACTGCTAGCCCACCCAAAACCAAGCCCCCAACCCCAGGGTTTCAGCCCAATCCAGCTCAGGAAAACCCAATCCA-GCCCAGGGGAGCCATTTCCGGCCACCCGGCCCTATTTTACAC-CAACCCCCAGT-------------------------------------------------------------------------------------------------</ns2:sequence><ns2:name>KM555287.1_Leishmania_major_isolate_Mehran_L2_minicircle,_partial_sequence;_kinetoplast</ns2:name></ns2:Sequence><ns2:Sequence dsseqid="sq1758" id="sq1757"><ns2:sequence>-----------------------------------------------------------------------------------------------------------------------------------------------------------------------------------------------------------------------------GGGG-TTGGTGTAAAATAGGGCCGGGTGGTGGCCGGAAATGGCT--CCCTGG-----------GCTGGATTGGGTTTTCCTGAGCTGGATTGGGCTGAAACCCTGG-GTTGG--GGGCTTGGTTTTGG--GTGG-G-CTAGC---------------------------G-TTTT-TGGTGTTTTAA--T-GG----TTC--GGG-TGCCTT--------TGATG----TGGGT-GT-TG--GTTGT-GTGGCTTTAGTGGGT---TGG-AGCCTGGTG-GAGGCTTGT-GCCT-------TGGTG-G-----------ATTAGTC-TGGTGGG-GTGCTT----CGGT---------GTTACTC-TACGG-GTGTCTTTG--ATGATGC--T-GGGGT-G----G-GTTGACTTT-AATGTTG---GG-GTTAGCCGATG-G-TGGTC-TTGGGT-TGACCTTAGG-TGGTG-ATTCTC----TTTAATA--TTG--A----TATT--------AAAGGTA-A--G-----TGCTTGGA--CA--TATG-ATATAG-CCA---TAG--CGC------------TTTAGAATAG-TTCGACTCCGA-AGACC--CAGTCTGAGG--------TAGTGTTAAGTA-TACAT--T--AAT----CTAGTAT--ATAATTTAGCA--TAT----AATAACT--GAC-ATTG-C-TC-GTACACT---ATAA-G-TATT-ATG--TTTAATAT--------ATT--------GCTGTAG--TA------TGT----ATT-TGTGTGCT--GTGTGTAGTAGTAATA--TCTATACCG----------A-------T---ATATTTA-T----AGGTTGGC-CATACT-GCAG--T-GAATTGAA-AA--T-TA----A---TG-AAT---T-GGGGT-CGGGC-T---GT------G-GG--TGTTGTA-AATTCTGGAAAATGATGGAAA---ATGGCCAAAAATGG-GGGGAA--T-------T-CCAAACT------------------TTTCTG-----------------GTCCTCCGGGTA-GGG-GCGTTCTGCGAAATC--G--GAAAA-AGGGTG--------CAGAAATCCCGTTCAAAAATCG-G-CCAAAAATGCCAAAAATC-GG--CCCGG-GGCGGGAAACTG-----------------------------------------------------------------------------------------------------------------------------------------------------------------------------------------------</ns2:sequence><ns2:name>KM555288.1_Leishmania_major_strain_MHOM/IL/67/LV561_minicircle,_complete_sequence;_kinetoplast</ns2:name></ns2:Sequence><ns2:Sequence dsseqid="sq1760" id="sq1759"><ns2:sequence>------------------------------------------------------------------------------------------------------------------------------------------------------------------------------------------------------------------------------------------------------------------------------------------------------------------------------------------------------------------------------------------------------------------------------------------------------------------------------------------------------------------------------------------------------------------------------------------------------------------------------------------------------TCGCAG-----AACG---CC-CCTACCCGGAG-GCCCAGA-AAAGTT-TGGAATT-TC-C-CC-----CCA----TTTTTGG--CCA-------TTTTCCAT----CATTTTCCA--GAAT--TTACGACACCCCCACAGC--CCGAC-CC----CAATTCATT-AAT---TTTCAATTCACT---GCAGTATGCGCCAACC---TATAAATATATC-GGTATAGATATTAC--T-ACTAC--A--CGC----A--GCA---CACAAATACATACTACA---GCAATATATTAA-ACATAATAC-TTATAGT--GTACGAGCAATGTCAGTTATTATATGCTAAATTATTTACTAAATTAAAGTATA-CTTAA--CACTACCTCAG-ACTGGGTCTTCGGAGTCGAA-TATTC--TAAAGCGCTATG-GC---TATATCATATGT-CCAAGCA-C-TTACTTTT-AATATCAAT-ATTAAAGAGAATCACC-AC--C-TA---AG---CTCAAC-CCAAGACCA-CCATCGGCT-AACCCCAAC-ATTAAAGTCAA-CCC-----------ACCCCAG---CATCATCAAAAACACCCGTAG--AGTAAC--ACCGAAGCA-----CCCCACCA---GACTAATCCA------CCAAGGCACAACCCTCCACCA-GGCTCCAACCCACTAAAGCGTC--A--CCGAACACCC-ACATCAAAGGCACCCGAACCATTAAAAC-A-CCAAAAACTGCTAGCCCACCCAAAACCAAGCCCCCAACCCCAGGGTTTCAGCCCAATCCAGCTCAGGAAAACCCAATCCA-GCCCAGGGGAGCCATTTCCGGCCACCCGGCCCTATTTTACAC-CAACCAGT----------------------------------------------------------------------------------------------------</ns2:sequence><ns2:name>KM555289.1_Leishmania_major_isolate_Mehran_L4_minicircle,_partial_sequence;_kinetoplast</ns2:name></ns2:Sequence><ns2:Sequence dsseqid="sq1762" id="sq1761"><ns2:sequence>------------------------------------------------------------------------------------------------------------------------------------------------------------------------------------------------------------------------------------------------------------------------------------------------------------------------------------------------------------------------------------------------------------------------------------------------------------------------------------------------------------------------------------------------------------------------------------------------------------------------------------------------------TCGCAG-----AACG---CC-CCTACCCGGAG-GACCAGA-AAAGTT-TGGAATTTCC-C-CC-----CCA----TTTTTGG--CCA-------TTTTCCAT----CATTTTCCA--GAAT--TTACGACACCCCCACAGC--CCGAC-CC----CAATTCATT-AAT---TTTCAATTCACT---GCAGTATGCGCCAACC---TATAAATATATC-GGTATAGATATTAC--T-ACTAC--A--CGC----A--GCA---CACAAATACATACTACA---GCAATATATTAA-ACATAATAC-TTATAGT--GTACGAGCAATGTCAGTTATTATATGCTAAATTATATACTAAATTAAAGTATA-CTTAA--CACTACCTCAG-ACTGGGTCTTCGGAGTCGAA-TATTC--TAAAGCGCTATG-GC---TATATCATATGT-CCAAGCA-C-TTACTTTT-AATATCAAT-ATTAAAGAGAATCACG-AC--C-TA---AG---GTCAAC-CCAAGACCA-CCATCGGCT-AACCCCAAC-ATTAAAGTCAA-CCC-----------ACCCCAG---CATCATCAAAAACACCCGTAG--AGTAAC--ACCGAAGCA-----CCCCACCA---GACTAATCCA------CCAAGGCACAACCCTCCACCA-GGCTCCAACCCACTAAAGCGTC--A--CCCAACACCC-ACATCAAAGGCACCCGAACCATTAAAAC-A-CCAAAAACTCTA-GCCCACCCAAAACCAAGCCCCCAACCCCAGGGTTTCAGCCC-AATCCGCTCAGGAAAACCCAATCCA-GCCCAGGGGAGCCATTTCCGGCCACCCGGCCCTATTTTACAC-CAACCAGT----------------------------------------------------------------------------------------------------</ns2:sequence><ns2:name>KM555290.1_Leishmania_major_isolate_Mehran_L5_minicircle,_partial_sequence;_kinetoplast</ns2:name></ns2:Sequence><ns2:Sequence dsseqid="sq1764" id="sq1763"><ns2:sequence>------------------------------------------------------------------------------------------------------------------------------------------------------------------------------------------------------------------------------------------------------------------------------------------------------------------------------------------------------------------------------------------------------------------------------------------------------------------------------------------------------------------------------------------------------------------------------------------------------------------------------------------------------TCGCAG-----AACG---CC-CCTACCCGGAG-GACCAGA-AAAGTT-TGGAATTTCC-C-CC-----CCA----TTTTTGG--CCA-------TTTTCCAT----CATTTTCCA--GAAT--TTACGACACCCCCACAGC--CCGAC-CC----CAATTCATT-AAT---TTTCAATTCACT---GCAGTATGCGCCAACC---TATAAATATATC-GGTATAGTTATTAC--T-ACTAC--A--CGC----A--GCA---CACAAATACATACTACA---GCAATATATTAA-ACATAATAC-TTATAGT--GTACGAGCAATGTCAGTTATTATATGCTAAATTATATACTAAATTAAAGTATA-CTTAA--CACTACCTCAG-ACTGGGTCTTCGGAGTCGAA-TATTC--TACAGCGCTATG-GC---TATATCATATGT-CCAAGCA-C-TTACTTTT-AATATCAAT-ATTAAAGAGAATCACC-AC--C-TA---AG---GTCAAC-CCAAGACCA-CCATCGGCT-AACCCCAAC-ATTAAAGTCAA-CCC-----------ACCCCAG---CATCATCAAAAACACCCGTAG--AGTCAC--ACCGAAGCA-----CCCCACCA---GACTAATCCA------CCAAGGCACAACCCTCCACCA-GGCTCCAACCCACTAAAGCGTC--A--CCCAACACCC-ACATCAAAGGCACCCGAACCATTAAAAC-A-CCAAAAACTGCTAGCCCACCCAAAACCAAGCCCCCAACCCCAGGGTTTCAGCCCAATCCAGCTCAGGAAAACCCAATCCA-GCCCAGGGGAGCCATTTCCGGCCACCCGGCCCTATATTACAC-CAACCAGT----------------------------------------------------------------------------------------------------</ns2:sequence><ns2:name>KM555291.1_Leishmania_major_isolate_Mehran_L6_minicircle,_partial_sequence;_kinetoplast</ns2:name></ns2:Sequence><ns2:Sequence dsseqid="sq1766" id="sq1765"><ns2:sequence>------------------------------------------------------------------------------------------------------------------------------------------------------------------------------------------------------------------------------------------------------------------------------------------------------------------------------------------------------------------------------------------------------------------------------------------------------------------------------------------------------------------------------------------------------------------------------------------------------------------------------------------------------TCGCAG-----AACG---CC-CCTACCCGGAG-GACCAGA-AAAGTT-TGGAATTTCC-C-CC-----CCA----TTTTTGG--CCA-------TTTTCCAT----CATTTTCCA--GAAT--TTACGACACCCCCACAGC--CCGAC-CC----CAATTCATT-AAT---TTTCAATTCACT---GCAGTATGCGCCAACC---TATAAATATATC-GGTATAGATATTAC--T-ACTAC--A--CGC----A--GCA---CACAAATACATACTACA---GCAATATATTAA-ACATAATAC-TTATAGT--GTACGAGCAATGTCAGTTATTATATGCTAAATTATATACTAAATTAAAGTATA-CTTAA--CACTACCTCAG-ACTGGGTCTTCGGAGTCGAA-TATTC--TAAAGCGCTATG-GC---TATATCATATGT-CCAAGCA-C-TTACTTTT-AATATCAAT-ATTAAAGAGAATCACC-AC--C-TA---AG---GTCAAC-CCAAGTCCA-CCATCGGCT-AACCCCAAC-ATTAAAGTCAA-CCC-----------ACCCCAG---CATCATCAAAAACACCCGTAG--AGTAAC--ACCGAAGCA-----CCCCACCA---GACTAATCCA------CCAAGGCACAACCCTCCACCA-GGCTCCAACCCACTAAAGCGTC--A--CCCAACACCC-ACATCAAAGGCACCCGAACCATTAAAAC-A-CCAAAAACTGCTAGCCCACCCAAAACCAAGCCCCCAACCCCAGGGTTTCAGCCCAATCCAGCTCAGGAAAACCCAATCCA-GCCCAGGGGAGCCATTTCCGGCCACCCGGCCCTATTTTACAC-CAACCAGT----------------------------------------------------------------------------------------------------</ns2:sequence><ns2:name>KM555292.1_Leishmania_major_isolate_Mehran_L7_minicircle,_partial_sequence;_kinetoplast</ns2:name></ns2:Sequence><ns2:Sequence dsseqid="sq1768" id="sq1767"><ns2:sequence>------------------------------------------------------------------------------------------------------------------------------------------------------------------------------------------------------------------------------------------------------------------------------------------------------------------------------------------------------------------------------------------------------------------------------------------------------------------------------------------------------------------------------------------------------------------------------------------------------------------------------------------------------TCGCAG-----AACG---CC-CCTACCCGGAG-GACCAGA-AAAGTT-TGGAATTTCC-C-CC-----CCA----TTTTTGG--CCA-------TTTTCCAT----CATTTTCCA--GAAT--TTACGACACCCCCACAGC--CCGAC-CC----CAATTCATT-AAT---TTTCAATTCACT---GCAGTATGCGCCAACC---TATAAATATATC-GGTATAGATATTAC--T-ACTAC--A--CGC----A--GCA---CACAAATACATACTACA---GCAATATATTAA-ACATAATAC-TTATAGT--GTACGAGCAATGTCAGTTATTATATGCTAAATTATATACTAAATTAATGTATA-CTTAA--CACTACCTCAG-ACTGGGTCTTCGGAGTCGAACTATTC--TAAAGCGCTATG-GC---TATATCATATGT-CCAAGCA-C-TTACTTTT-AATATCAAT-ATTAAAGAGAATCACC-AC--C-TA---AG---GTCAAC-CCAAGACCA-CCATCGGCT-AACCCCAAC-ATTAAAGTCAA-CCC-----------ACCCCAG---CATCATCAAAAACACCCGTAG--AGTAAC--ACCGAAGCA-----CCCCACCA---GACTAATCCA------CCAAGGCACAAGCCTCCACCA-GGCTCCAACCCACTAAAGCCAC--ACAACCAACACCC-ACATCAAAGGCACCCGAACCATTAAAAC-A-CCAAAAACTGCTAGCCCACCCAAAACCAAGCCCCCAACCCCAGGGTTTCAGCCCAATCCAGCTCAGGAAAACCCAATCCA-GCCCAGGGGAGCCATTTCCGGCCACCCGGCCCTATTTTACAC-CAACCCCCAGT-------------------------------------------------------------------------------------------------</ns2:sequence><ns2:name>KM555293.1_Leishmania_major_isolate_Mehran_L8_minicircle,_partial_sequence;_kinetoplast</ns2:name></ns2:Sequence><ns2:Sequence dsseqid="sq1770" id="sq1769"><ns2:sequence>------------------------------------------------------------------------------------------------------------------------------------------------------------------------------------------------------------------------------------------------------------------------------------------------------------------------------------------------------------------------------------------------------------------------------------------------------------------------------------------------------------------------------------------------------------------------------------------------------------------------------------------------------TCGCAG-----AACG---CC-CCTACCCGGAG-GACCAGA-AAAGTT-TGGAATTTCC-C-CC-----CCA----TTTTTGG--CCA-------TTTTCCAT----CATTTTCCA--GAAT--TTACGACACCCCCACAGC--CCGAC-CC----CAATTCATT-AAT---TTTCAATTCACT---GCAGTATGCGCCAACC---TATAAATATATC-GGTATAGATATTAC--T-ACTAC--A--CGC----A--GCA---CACAAATACATACTACA---GCAATATATTAA-ACATAATAC-TTATAGT--GTACGAGCAATGTCAGTTATTATATGCTAAATTATATACTAAATTAATGTATA-CTTAA--CACTACCTCAG-ACTGGGTCTTCGGAGTCGAACTATTC--TAAAGCGCTATG-GC---TATATCATATGT-CCAAGCA-C-TTACTTTT-AATATCAAT-ATTAAAGAGAATCACC-AC--C-TA---AG---GTCAAC-CCAAGACCA-CCATCGGCT-AACCCCAAC-ATTAAAGTCAA-CCC-----------ACCCCAG---CATCATCAAAAACACCCGTAG--AGTAAC--ACCGAAGCA-----CCCCACCA---GACTAATCCA------CCAAGGCACAAGCCTCCACCA-GGCTCCAACCCACTAAAGCCAC--ACAACCAACACCC-ACATCAAAGGCACCCGAACCATTAAAAC-A-CCAAAAACTGCTAGCCCACCCAAAACCAAGCCCCCAACCCCAGGGTTTCAGCCCAATCCAGCTCAGGAAAACCCAATCCA-GCCCAGGGGAGCCATTTCCGGCCACCCGGCCCTATTTTACAC-CAACCCCCAGT-------------------------------------------------------------------------------------------------</ns2:sequence><ns2:name>KM555294.1_Leishmania_major_isolate_Mehran_L9_minicircle,_partial_sequence;_kinetoplast</ns2:name></ns2:Sequence><ns2:Sequence dsseqid="sq1772" id="sq1771"><ns2:sequence>------------------------------------------------------------------------------------------------------------------------------------------------------------------------------------------------------------------------------GGG-TTGGTGTAAAATAGGGCCGGGTGGTGGCCGGAAATGGCT-CCCCTGG-----------GCTGGATTGGGTTTTCCTGAGCTGGATTGGGCTGAAACCCTGGGGTTGG--GGGCTTGGTTTTGG--GTGG-G-CTAGC---------------------------G-TTTT-TGGTGTTTTAA--T-GG----TTC--GGG-TGCCTT--------TGATG----TGGGT-GT-TG--GTTGT-GTGGCTTTAGTGGGT---TGG-AGCCTGGTG-GAGGCTTGT-GCCT-------TGGTG-G-----------ATTAGTC-TGGTGGG-GTGCTT----CGGT---------GTTACTC-TACGG-GTGTCTTTG--ATGATGC--T-GGGGT-G----G-GTTGACTTT-AATGTTG---GG-GTTAGCCGATG-G-TGGTC-TTGGGT-TGACCTTAGG-TGGTG-ATTCTC----TTTAATA--TTG--A----TATT--------AAAGGTA-A--G-----TGCTTGGA--CA--TATG-ATATAG-CCA---TAG--CGC------------TTTAGAATAG-TTCGACTCCGA-AGACC--CAGTCTGAGG--------TAGTGTTAAGTA-TACAT--T--AAT----CTAGTAT--ATAATTTAGCA--TAT----AATAACT--GAC-ATTG-C-TC-GTACACT---ATAA-G-TATT-ATG--TTTAATAT--------ATT--------GCTGTAG--TA------TGT----ATT-TGTGTGCT--GTGTGTAGTAGTAATA--TCTATACCG----------A-------T---ATATTTA-T----AGGTTGGCGCATACT-GCAG--T-GAATTGAA-AA--T-TA----A---TG-AAT---T-GGGGT-CGGGC-T---GTG-----G-GG--TGTTGTA-AATTCTGGAAAATGATGGAAA---ATGGCCAAAAATGGGGGGAAA--T-------T-CCAAACT------------------TTTCTG-----------------GTCCTCCGGGTA-GGG-GCGTTCTGCGAAATC--G--GAAAAATGGGTG--------CAGAAATCCCGTTCAAAAATCG-G-CCAAAAATGCCAAAAATC-GG--CTCCG-GGGCGGGAAACTG----------------------------------------------------------------------------------------------------------------------------------------------------------------------------------------------</ns2:sequence><ns2:name>KM555295.1_Leishmania_major_strain_MHOM/IL/67/LV563_minicircle,_complete_sequence;_kinetoplast</ns2:name></ns2:Sequence><ns2:Sequence dsseqid="sq1774" id="sq1773"><ns2:sequence>----------------------------------------------------------------------------------------------------------------------------------------------------------------------------------------------------------------------------------------------------------------------------------------------------------------------------------------------------------------------------------------------------------------------------------------------------------------------------------------------------------------------------------------------------------------------------------------------------------------------------------------------------------------------------------------------------------------------------------------------------------------------CCA--GAAT--TTACGACACCCCCACAGC--CCGAC-CC----CAATTCATT-AAT---TTTCAATTCACT---GCAGTATGCGCCAACC---TATAAATATATC-GGTATAGATATTAC--T-ACTAC--A--CGC----A--GCA---CACAAATACATACTACA---GCAATATATTAA-ACATAATAC-TTATAGT--GTACGAGCAATGTCAGTTATTATATGCTAAATTATATACTAAATTAAAGTATA-CTTAA--CACTACCTCAG-ACTGGGTCTTCGGAGTCGAA-TATTC--TAAAGCGCTATG-GC---TATATCATATGT-CCAAGCA-C-TTACTTTT-AATATCAAT-ATTAAAGAGAATCACC-AC--C-TA---AG---GTCAAC-CCAAGACCA-CCATCGGCT-AACCCCAAC-ATTAAAGTCAA-CCC-----------ACCCCAG---CATCATCAAAAACACCCGTAG--AGTAAC--ACCGAAGCA-----CCCCACCA---GACTAATCCA------CCAAGGCACAACCCTCCACCA-GGCTCCAACCCACTAAAGCGTC--A--CCCAACACCC-ACATCAAAGGCACCCGAACCATTAAAAC-A-CCAAAAACTGCTAGCCCACCCAAAACCAAGCCCCCAACCCCAGGGTTTCAGCCCAATCCAGCTCAGGAAAACCCAATCCA-GCCCAGCG-----------------------------------------------------------------------------------------------------------------------------------------------</ns2:sequence><ns2:name>KY131443.1_Leishmania_major_minicircle,_partial_sequence;_kinetoplast</ns2:name></ns2:Sequence><ns2:Sequence dsseqid="sq1776" id="sq1775"><ns2:sequence>----------------------------------------------------------------------------------------------------------------------------------------------------------------------------------------------------------------------------AGGGG-TTGGTGTAAAATAGGCCGGGTGGGT-CGGGGAATTTGGCCA--------------------GAGTTGTGGAAAT-----------------------------ATGC---GGGTGGGAGGCGT-TCT---T-TTTGAG-GTTTGC--GA----TTTT---TCTGAGATTT-GATGGT-------------------------------------------------------------------------------------------------------AGTT-TTACGAATAT-GTTTTGGGG-A--T--TGTGGGGATTTTAGTGG---------TTTTGG--A-----GGCTACGT-GGGTA-CTAGGTTGG-------GG--CGGCTGAGGTATTTGGTTAGCTGC-GGGCCTTGGGGG-TTAGGGTGTTG-A-TGCTG-TGG--T-AGGCGGGT----AGAG-C-AT--------TG-----------------GGGGT--------GGCCTT--T-GC--CCTTAATA--TAC-GAATAAAAGGGATA----TTTGTGTA---TCC-TATGGGGTAC-------CTA-ACGT--TATCAT--GAT----GAGTA-G--GGTTGTAGTTG-TG-TTAAT--A--GTT----TC-GTAT-ATATTAA-------TAA----TACTTAT--TA--GTTTCT-CT-TTG-----------C--------------------------------------------------ATAAATTGTA---TCC-GTTGCT------TAGATTAACTT-AA--TATATCTGTAAA-------C-----TTAC--TGA---------------------TGGC-ATAATTG--TACTGTAACCTTT-TA---GT---AT-A-C---T-GATGTTGATGT-GAG-ACACACTGA-TGGGGTGCCAA-AAT-----------GTCCGGA---AATCCTTAAAAATGGGCCGAA--A-------ATCGAAACT------------------TTTCTG-----------------GTCCCGCGGGTA-GGG-GCGTTCTGCGAAATT--C--GAAAAA-TGGGT-------GCAGAAATCCCGTTCATAATTTG-G-CCAAAAATGCCAAAAATG-GG--CTCGG-AGGCGGGAAACTGGGG---------GTTGGTGT-----AAAATAGG-------------------------------------------------------------------------------------------------------------------------------------------------------------</ns2:sequence><ns2:name>MH728991.1_Leishmania_major_strain_kahak.QOM_minicircle_genomic_sequence;_kinetoplast</ns2:name></ns2:Sequence><ns2:Sequence dsseqid="sq1778" id="sq1777"><ns2:sequence>------------------------------------------------------------------------------------------------------------------------------------------------------------------------------------------------------------------------------------------------------------------------------------------------------------------------------------------------------------------------------------------------------------------------------------------------------------------------------------------------------------------------------------------------------------------------------------------------------------------------------------------------------------------------------------------------------------------------------------------------------------------------A--GAAT--TTACGACACCGCCACAGC--CCGAC-CC----CAATTCATT-AAT---TTTCAATTCACT---GCAGTATGCGCCAACC---TATAAATATATC-GGTATAGATATTAC--T-ACTAC--A--CGC----A--GCA---CACAAATACATACTACA---GCAATATATTAA-ACATAATAC-TTATAGT--GTACGAGCAATGTCAGTTATTATATGCTAAATTATATACTAAATTAAAGTATA-CTTAA--CACTACCTCAG-ACTGGGTCTTCGGAGTCGAA-TATTC--TAAAGCGCTATG-GC---TATATCATATGT-CCAAGCA-C-TTACTATT-AATATCAAT-ATTAAAGAGAATCACC-AC--C-TA---AG---GTCAAC-CCAAGACCA-CCATCGGCT-AACCCCAAC-ATTAAAGTCAA-CCC-----------ACCCCAG---CATCATCAATAACACCCGTAG--AGTAAC--ACCGAAGCA-----CCCCACCA---GACTAATCCA------CCAAGGCACAACCCTCCACCA-GGCTCCAACCCACTAAAGCGTC--A--CGCAACACCC-ACATCAAAGGCACCCGAACCATTAAAAC-A-CCAAAAACTGCTAGCCCACCCAAAACCAAGCCCCCAACCCCAGGGTTTCAGCCCAATCCAGCTCAGGAAAACCCAATCCA-GCCCAGGGGA---------------------------------------------------------------------------------------------------------------------------------------------</ns2:sequence><ns2:name>MN179620.1_Leishmania_major_isolate_MK/Kharameh/1_minicircle_DNA_genomic_sequence;_kinetoplast</ns2:name></ns2:Sequence><ns2:Sequence dsseqid="sq1780" id="sq1779"><ns2:sequence>------------------------------------------------------------------------------------------------------------------------------------------------------------------------------------------------------------------------------------------------------------------------------------------------------------------------------------------------------------------------------------------------------------------------------------------------------------------------------------------------------------------------------------------------------------------------------------------------------------------------------------------------------------------------------------------------------------------------------------------------------------------------A--GAAT--TTACGACACCCCCACAGC--CCGAC-CC----CAATTCATT-AAT---TATCAATTCACT---GCAGTATGCGCCAACC---TATAAATATATC-GGTATAGATATTAC--T-ACTAC--A--CGC----A--GCA---CACAAATACATACTACA---GCAATATATTAA-ACATAATAC-TTATAGT--GTACGAGCAATGTCAGTTATTATATGCTAAATTATATACTAAATTAAAGTATA-CTTAA--CACTACCTCAG-ACTGGGTCTTCGGAGTCGAA-TATTC--TAAAGCGCTATG-GC---TATATCATATGT-CCAAGCA-C-TTACTTTT-AATATCAAT-ATTAAAGAGAATCACC-AC--C-TA---AG---GTCAAC-CCAAGACCA-CCATCGGCT-AACCCCAAC-ATTAAAGTCAA-CCC-----------ACCCCAG---CATCATCAATAACACCCGTAG--AGTAAC--ACCGAAGCA-----CCCCACCA---GACTAATCCA------CCAAGGCACAACGCTCCACCA-GGCTCCAACCCACTAAAGCGTC--A--CCCAACACCC-ACATCAAAGGCACCCGAACCATTAAAAC-A-CCAATAACTGCTAGCCCACCCAAAACCAAGCCCCCAACCCCAGGGTTTCAGCCCAATCCAGCTCAGGAAAACCCAATCCA-GCCCAGGGGA---------------------------------------------------------------------------------------------------------------------------------------------</ns2:sequence><ns2:name>MN179621.1_Leishmania_major_isolate_MK/Kharameh/2_minicircle_DNA_genomic_sequence;_kinetoplast</ns2:name></ns2:Sequence><ns2:Sequence dsseqid="sq1782" id="sq1781"><ns2:sequence>------------------------------------------------------------------------------------------------------------------------------------------------------------------------------------------------------------------------------------------------------------------------------------------------------------------------------------------------------------------------------------------------------------------------------------------------------------------------------------------------------------------------------------------------------------------------------------------------------------------------------------------------------------------------------------------------------------------------------------------------------------------------A--GAAT--TTACGACACCCCCACAGC--CCGAC-CC----CAATTCATT-AAT---TATCAATTCACT---GCAGTATGCGCCAACC---TATATATATATC-GGTATAGATATTAC--T-ACTAC--A--CGC----A--GCA---CACAAATACATACTACA---GCAATATATTAT-ACATAATAC-TTATAGT--GTACGAGCAATGTCAGTTATTATATGCTAAATTATATACTAAATTAAAGTATA-CTTAA--CACTACCTCAG-ACTGGGTCTTCGGAGTCGAA-TATTC--TAAAGCGCTATG-GC---TATATCATATGT-CCAAGCA-C-TTACTTTT-AATATCAAT-ATTAAAGAGAATCACC-AC--C-TA---AG---GTCAAC-CCAAGACCA-CCATCGGCT-AACCCCAAC-ATTAAAGTCAA-CCC-----------ACCCCAG---CATCATCAAAAACACCCGTAG--AGTAAC--ACCGAAGCA-----CCCCACCA---GACTAATCCA------CCAAGGCACAACCCTCCACCA-GGCTCCAACCCACTAAAGCGTC--A--CCCAACACCC-ACATCAAAGGCACCCGAACCATTAAAAC-A-CCAAAAACTGCTAGCCCACCCAAAACCAAGCCCCCAACCCCAGGGTTTCAGCCCAATCCAGCTCAGGAAAACCCAATCCA-GCCCAGGCGA---------------------------------------------------------------------------------------------------------------------------------------------</ns2:sequence><ns2:name>MN179622.1_Leishmania_major_isolate_MK/Kharameh/3_minicircle_DNA_genomic_sequence;_kinetoplast</ns2:name></ns2:Sequence><ns2:Sequence dsseqid="sq1784" id="sq1783"><ns2:sequence>--------------------------------------------------------------------------------------------------------------------------------------------------------------------------------------------------------------------------------------------------------------------------------------------------------------------------------------------------------------------------------------------------------------------------------------------------------------------------------------------------------------------------------------------------------------------------------------------------------------------------------------------------------------------C---GC-AATTCATAA---------------------------T-TCTCA-A-TTCA----CTGCAGTATGCG--C----TAACCTAT---AAATGATATA--GA--TATTACTAC---TACACGCAGCACACA--AA---TACATAGCA-ATA---T---ATTAACATAC-TTAT-AGTGTA--CGAGCAATCTCAGTTATT-AA-ATTATATACTAAATTAATAT-AT--ACT----TAACACT-ACCTCA-GACTGAGT-----------------C-TTCGGA-GT-CGAAC-T--AATTTAA-AGCG-CT---------AT--------G----------GCTATATC----------AT----ATG-CAAGCA------CTGTACTTTTAATA--TCAATATTAA-A------TCAC--CACCT--AAGGTCA-G----CCCAA-GACCACCAT-CGGCTAACCATTAAAG-TCAAC-CCACCCC-----AG---------CAT-CATCAAGAA-CACCCGTAG-AGCAACACCGA-AGC-----------ACCCACT---AATC--CACCACTCAAGCCTC------------------------------------------CACCA-----GGCTCCAACCC--------------ACTAAAGCCACACAACCAACACCCCAAAGGCAC----------------CCGAA-----CAA-T-TAAAACACCAAAAACTGC-TA-GCCCAC-CCAAAACCAAGCA----------------------------------------------------------------------------------------------------------------------------------------------------------------------------------------------</ns2:sequence><ns2:name>MN995468.1_Leishmania_major_isolate_534_minicircle_genomic_sequence;_kinetoplast</ns2:name></ns2:Sequence><ns2:Sequence dsseqid="sq1786" id="sq1785"><ns2:sequence>------------------------------------------------------------------------------------------------------------------------------------------------------------------------------------------------------------------------------------------------------------------------------------------------------------------------------------------------------------------------------------------------------------------------------------------------------------------------------------------------------------------------------------------------------------------------------------------------------------------------------------------------------------------------GC-AATTCATAA---------------------------T-TCTCA-A-TTCA----CTGCAGTATGCG--C----TAACCTAT---AAATGATATA--GA--TATTACTAC---TACACGCGGCACACA--AA---TACATAGCA-ATA---T---ATTAACATAC-TTAT-AGTGTA--CGAGCAATCTCAGTTATT-AA-ATTATATACTAAATTAATGT-AT--ACT----TAACACT-ACCTCA-GACTGAGT-----------------C-TTCGGA-GT-CGAAC-T--AATCTAA-AGCG-CT---------AT--------G----------GCTATATC----------AT----ATG-CAAGCA------ATGTACTTTTAATA--TCCATATTAA-A------TCAC--CACCT--AAGGTCA-A----CCCAA-GACCACCAT-CGGCTAACCATTAAAG-TCAAC-CCACCCC-----AG---------CAT-CATCAAGAA-CACCCGTAG-AGTAACACCGA-AGC-----------ACCCACT---AATC--CACCACACAAGCCTC------------------------------------------CACCA-----GGCTCCAACCC--------------ACTAAATCCACACAACCAACACCCCAAAGGCAC----------------CCGAA-----CAA-T-TAAAACACCAAAAACTGC-TA-GCCCAC-CCAAAACCAAGCA----------------------------------------------------------------------------------------------------------------------------------------------------------------------------------------------</ns2:sequence><ns2:name>MN995469.1_Leishmania_major_isolate_543_minicircle_genomic_sequence;_kinetoplast</ns2:name></ns2:Sequence><ns2:Sequence dsseqid="sq1788" id="sq1787"><ns2:sequence>--------------------------------------------------------------------------------------------------------------------------------------------------------------------------------------------------------------------------------------------------------------------------------------------------------------------------------------------------------------------------------------------------------------------------------------------------------------------------------------------------------------------------------------------------------------------------------------------------------------------------------------------------------------------C---GC-AATTCATAA---------------------------T-TCTCA-A-TTCA----CTGCAGTATGCG--C----TAACCTAT---AAATGATATA--GA--TATTACTAC---TAAACGCAGCACACA--AA---TACATAGCA-ATA---T---ATTAACATAC-TTAT-ATTGTA--CGAGCAATCTCAGTTATT-AA-ATTATATACTAAATTAATGT-AT--ACT----TAACACT-ACCTCA-GACTGAGT-----------------C-TTCGGA-GT-CGAAC-T--AATCTAA-AGCG-CT---------AT--------G----------GCTATATC----------AT----ATG-CAAGCA------CTGTACTTCTAATA--TCAATATTAA-A------TCAC--CACCT--AAGGTCA-A----GCCAA-GACCACCAT-CGGCTAACCATTAAAG-TCAAC-CCACCCC-----AG---------CAT-CATCAAGAA-CACCCGTAG-AGTAACACCGA-AGC-----------ACCCACT---AATC--CACCACACAAGCCTC------------------------------------------CACCA-----GGCTCCAACCC--------------ACTAAAGCCACACAACCAACACCCCAAATGCAC----------------CCGAA-----CAA-T-TGAAACACCAAAAACTGC-TA-GCCCAC-CCAAAACCAAGC-----------------------------------------------------------------------------------------------------------------------------------------------------------------------------------------------</ns2:sequence><ns2:name>MN995470.1_Leishmania_major_isolate_521_minicircle_genomic_sequence;_kinetoplast</ns2:name></ns2:Sequence><ns2:Sequence dsseqid="sq1790" id="sq1789"><ns2:sequence>--------------------------------------------------------------------GAATTCGTCAAAAAAGGGGCAGAAATCGTAGCATGGAGTAGCCCTCC-GGGTAGGGGCGTTCTGCGAATTTCGAAAAATCGATACAGAAACCCCGTTCAAAAAT-CCA------CGGAAAATGCCATTTTTGGCCTCGGGGCGT-GCAAACTGGGGG-TTGGTGTAAAATAGGCCGGGTGGGTCCTGGAATTCGGATCCTCCGGGGCTGGGT--CCTCCGGGGGCTGGCCTC-----------------------------C-TG---GCGGGGGTTTTGG--GGAG-CTGCTGG--CTCTGG-TGG----CTT---T-T-AA-TGGC-TGTTCTGGGCTTGATGT-TTGGCTG-TTT-CTGGCT--------TGGCT-G--GCTCC-TA-CA--TGCGG-GCTTTT--GGCTTGG---CTT-TGAGGGTTC-GATGGGATT-GTGG-------CGGTGTTTT-A--G--GGTAGGCTG-TG-GCCTTGTGGA-----TTGG---------TGGACTT--GGTT-CTTCCTTGGG-GTTG-------GGTGG-CTGCTGGCCTGGCTG--TGGCTCT---AT-GTTGGATA-G--C-CTTGATGGCTGG-GCGGGATAGA-TTAGC-C-CTG------GTAAGG--TGTT------GATTCTAC---TCCCCTT-TG--A-TA--TTAATATT-------AAAGG--CAA-CG-----TGAGGGCA-GCA---TATAAACA--TAAG-ATAGGAGCCTATGGAA----G-------GGT-GAACCGAA-TATAGCTC--CGTA--G--TGT----TA------CATTATATAAT----------------------------ACGT-AAGAT-A---TCTATA-AATTATAAGTTAAAAATC---ACGTTTAC--------TATATGCA-TTCTA--TGCTC---TAA-AAT-------------TGGATG-TGG--AATTATATTAAT-GT---GATAC-TGTAAT-GACTCTCGT---CTGTAT-ACTTCTACG-CCTGAAGACTCCTGCG-GAT-C-TG---TT---GCAGAT---G-TGGAT-TTTAGACGT-GG---------GGGGAGGGAG-TTT----------CGAGAGGGTTTGAGTCCTGGATGGGCCTGAAG--T-------CTCCAGAGT------------------GGCCTG-----------------AA--------AA-TCG-TCG------------------------------------------------------------------------------------------------------------------------------------------------------------------------------------------------------------------------------------------------------------------------------------------------------</ns2:sequence><ns2:name>Z11549.1_L.mexicana_kinetoplast_minicircle_DNA</ns2:name></ns2:Sequence><ns2:Sequence dsseqid="sq1792" id="sq1791"><ns2:sequence>-----------------------------------------------------------------------------------------------------------------------------------------------------------------------GG--ATCCT------CCGGGGCTGGG---------------TCCT-CCGGGGGCTGGC-CTCCTGGCGGGGGTTTTGGGGAGCTGCTGGCTCTGGTGGCT--------------------TTTAATGGCTGTT-----------------------------CTGG---GCTTGATGTTT-G-GCTGT-T-TCTGGC-TTGGCT--GG----CTCCTACATGCGGGCTT-TTGGCTTGGCTTTGAGG-G--TTC--GAT-GGGATT-----G--TGGCG-G--TGTTT-TA-GG--GTAGG-CTGTGGCCT-----------------------T-GTGGATT-GGTGGA------CTTGGTTC-T--T--CC-TTGGGGT-T-GGGTGGCTG--CTGGCCTG--G-----CTGTGGCT-CTATG-TTGGATAGCC-TTGATGG--CTGGGCGGGATAGATTAGCCCTGG-TAAGGTGTTGAT-TCTACTCCCCT-T-TGATA-TTAATA-TTAAAGGCAA-CGTGA-G-GG---------------CAG--C----ATATAAA------CATAAGAT--A-GG--AGCCT--A--TG--GAAGGGTGAACC--------GAATAT---AGC-TCCGTAGTGT-------TAC-AT--TATATAAT--ACGTAAGATATC-T--ATAAATTATAA-GT-TAAAA--A--TCA----CG-TTTA-CTATATGCATTC-TA-------TGCTCT--AA--AATTGG-AT-GTG-----------GA-ATTA-T-------ATTAA--------TG---------TGATACT--GTAATGACTCTC---GTC-TGTATA------C----TTCTACGCC--TGAAGACTCCTGCGGA--TCTG--TTGCAG-ATGTGGA-T---TTTAGA-CGTGG--GG-GGAGGGA--GTTTCG--AG--A-GG---GT---TTGAGT---C-CTGGATGGGCCTGAA-GTCTCCAGA-GTGGCCTGAAA-ATC-----------GTCGGAA---TTCGTCAAAAAAGGGGCAGAA--A-------TCGTAGCAT------------------GGAGTA-----------------GCCCTCCGGGTA-GGG-GCGTTCTGCGAATTT--C--GAAAAATCGATA--------CAGAAACCCCGTTCAAAAAT-C-CACGGAAAATGCCATTTTTG-GC--CTCGG-GGCGTGCAAACTGGGG---------GTTGGTGT-----AAAATAGGCCGGG-TGGGTCCTGGAATTC----------------------------------------------------------------------------------------------------------------------------------------</ns2:sequence><ns2:name>Z11550.1_L.mexicana_kinetoplast_minicircle_DNA</ns2:name></ns2:Sequence><ns2:Sequence dsseqid="sq1794" id="sq1793"><ns2:sequence>--------------------------------------------------------------------------------------------------------------------------------------------------GAATTCCTGGAATTTCAGCTCCG--------------------------------------GCGGT-GGAAACTGGGGG-TTGGTGTAAAATAGTGGGGGTGGTG-GGGATTTTTATTTTA----------------------TTTGGAATTGT-----------------------------GAGG---GCTTTGTAGGCGT-TGTTA-C-ACGGCA-TTCTAT--TT----GTTT---TGTTTAGCTG-TTCTTTTGTGTGGTT------ACG--TGC-GGCTTT-----G--TG-----------------T--GTTAT-G-----------AAGG-TGGA-TTGACGCTT-A-AT---TG-GACC---------TTTGA---T--A--TA------TGGGCAGGTTCATTGTCTTTTGAT-------------ATG-C-------G--AT---------T---TTTGTTTGTTGCTTTTCTGGTGGA-CGTTGTTGTTGG-TT-------GT-G-CTGGA-TTGAGA-TTGGGTGCCT-TACAG-A-AT--------AAAA----GG--C----CTTTAAT--------TAGGTA--A-GT--GAGGGGTG--TGT-AATGGTAAGT-TTT----TG---ATT---CTT-GACGTTATAT-------TTT-GGTAT-------------------------------ACTTT-GT-TTTAA--T--GTC----AG-TGAT-ACATGTTACTAT-TACG----ATGAATT--AA--T-TTCT-CT-TTA-----------TA-TAAA-CTG------TATA------------------------C----------------------ATTGCC------TGGTTAAGTGTTGA--ATGTT------T-------GTG---------TTAAGGA-A---TGTAAT-TGTTTTGTA-CGAGTTA----GA----TG-----------------T-G---G-ATTTAGTGTGGGTGA-TGTGTTGGT-GGTGATGATTT-GGG-----------TTGGGAG---TGGGCTTGAAAATAGGGACAA--A-------AAACGAAAC------------------TTTTCT-----------------GCCCGTGGGGGA-GGG-GCGTTCTGCGAAAAT--G--GCAAAAATGAGT-------GCAGAAACCCCGTTCATAATTTA-G-GG--------------------------------------------------------------------------------------------------------------------------------------------------------------------------------------------------------------------------------------</ns2:sequence><ns2:name>Z11551.1_L.mexicana_kinetoplast_minicircle_DNA</ns2:name></ns2:Sequence><ns2:Sequence dsseqid="sq1796" id="sq1795"><ns2:sequence>------------------------------------------------------------------------------------------------------------------------------------GGACCTTTGATATATGGGCAGGTTCATTGTCTTT------------------TGATATGCGATTTT--TGTTTGTTGCTT-TTCTGGTGGACG-TTGTTGTTGGT-----------TGTGCT-----------GGATTGAGATTGGGT--GCCTTACAGAATAAAA--------GG-------------------CCT---------TTAATT--------AG-GTAAGTG---AGGGG-TGT----GTA---A-T-GG-TAAG-TTTTTGATTCTTGACGTTATATTTT-GGT-ATACTT--------TGTTT-T--AAT-------G--TC----AGTGAT--ACATGTT---ACT-ATTACGATG-AATTAAT-T-TCTC-------TTTATA------------TAAACTG-TA-TA-CATTGCC-----TGGT---------TAAGTGT--TGAA-TGTTTGTG---TTA------------A-GGAATGTAATTGTTT---TGTACG---A--GTTAGATG-T----G-GATTTAGTGT-GGGTGATGTG-TTGGT-G-GTGA----TGATTTG--GG---------TTGGGAG---TGGGCTT-GA--A-AA--TAGGGACA-------AAAAACGAAA-CT----TTTCTGCCC-GTG---GGG-GAGG--GGCG-TTCTGCGAAAATGGCAA--AAATGAGTGCAG-AAACCCCG-T-----TC--ATAA--T--TTA----GGGGAAT-TCCTGGAATTTCAGCTC----CGGCGGT-----------G--G-AAACT-G---GGGGTT-GGTGTAAAATAGTGGGGG-------------------TGGTGGGG-ATTTT--TATTT---TAT-TT---------GGAATTGTGAG-GGC--TTTGTAGGCGTT-GT---TACAC-GGCATT-CTATTTGTT---TTGTTT-AGCTGTTCT-TTTGTGTGGTTACGTG-CGG-C-TT---TG---TGT-----------G------------------------------------------------------TTATGAAGGTGGATTGACGCTTAAT--T-----------------------------------------------------------------------------------------------------------------------------------------------------------------------------------------------------------------------------------------------------------------------------------------------------------------------------------------------------------------------------------</ns2:sequence><ns2:name>Z11552.1_L.mexicana_kinetoplast_minicircle_DNA</ns2:name></ns2:Sequence><ns2:Sequence dsseqid="sq1798" id="sq1797"><ns2:sequence>-----------------------------------------------------------------------------------------------------------------------------------------------------------GAATTCCGGCTCCG--------------------------------------GCGGT-CACAACTGGGGG-TTGGTGTAAAATACCCGGTGCGTGG-GTATGGTTAGT-GGT----------------------AGAGCTTTGTC-----------------------------GTAG---GCTTGGTCTTGAT---------GC-----TTTAGA--TT----AGTT---TTGGGCTGGT-GAGTTTTGTTTGGTA------GAT--TT--GGTA-T-----A--CATTT-T--A--AA-TT-GT--CT-------------------G-TTAT-TTGATTTTA-A-TA----A-TCTC---------TTTGG---T--A--TAGTTATTATTCT-ATGTGGTATTAGTTTGTT-------------AGG-ATGTT-GTGTGTT---------G---GATTT-GGTGTCTTGGATTTGGGC-TGCCCGTGGGTT-TA-TATA--TT-T-ATGGT-TGAATA-ATGGAGATAA-TATAG-A-AT--------ACTG----AT--A----AGTTATA--------TTA-TA--T-AT--TATTAGGT--GGT-AGTGGATTGG---------A---TAT---GGT-AATGTGGGGG-------TTT-GTTGCA---T-T--ATG----TGGTA-C--GTGGATGT-TT-AT-GTTGT--C--TTT----CG-TATT-TATATTTAGCTT-TTCG----TTTT-GA--AT----TTCT-GT-TTA-----------TG-TT---ATTA-----TATC--------GT---------TGTGGT----------------------CATTGT------GATATTTGGGTTAT--TTG--------T-------ATG---------TTCTGGT-T---TTGAGA-TATGTGTTT-GTTAATTAAAAGA----TG-----------------T-T---T-TGAGGGGATTAGACT-TGGTT-TGG-ATATGCTGATT-TGG-----------TTAGGAG---TTTCTGGGGAAAGTGGGTCCC--G-------GCCCAAACT------------------TTTCTG-----------------CCCCGTGGGGGA-GGG-GCGTTCTGCGAATTT--G--GGAAAAATGAGT-------GCAGAAACCCCGTTCATATTTTG-G-GGAATTTTGGG-----------------------------------------------------------------------------------------------------------------------------------------------------------------------------------------------------------------------------</ns2:sequence><ns2:name>Z11553.1_L.mexicana_kinetoplast_minicircle_DNA</ns2:name></ns2:Sequence><ns2:Sequence dsseqid="sq1800" id="sq1799"><ns2:sequence>--------------------------------------------------------------------------------------GGTCCCGGCCCAAACTTTTCTGCCCCGTG-GGGGAGGGGCGTTCTGCGAATTTGGGAAAAATGAGTGCAGAAACCCCGTTCATATTTTGG------GGAATTTTGGGGAATTCCGGCTCCGGCGGT-CACAACTGGGGG-TTGGTGTAAAATACCCGGTGCGTGGGTATGGTTAGTGGTAGAGCTTTGTCGTAG--GCTTGGTCTTGATGCTTT-AGATTAG-------------------TTT-T-------GGGCT--------GG------TGAG-TTTTGT-TTG----GTA---G-A-T---TTG-GTATACATTTT--A-AA--TTGTCT-GTT-ATT--T--------GA-TT-T--TAAT-----AA--TCTCT-TTGGTA--TA---G-----TT-AT---TATT-CTATGTGGT-ATTA-------GTTT-----------------GTTA-GG-ATGTTGTGTG-----TTGG---------ATTTGGT-GTCTT-GGAT-TTGGG-CTGCC--------CGT-GGGTTTATATATTTA---TGGTTG---AA-TA--AT-G-G--A-GATA--ATATAG-AATACTGATA-AGTTA-T-ATTA----TATATTA--T------------TAGGT----GGTAGT-GG--A-TT--GGATATGG--TAA-TGTG-GGGGTT-TG-----TT--GCAT-TAT---GT--GGTACGTGGA-TGTTT--ATGTTGT--C--T---TTCGTATT-TATATT-T-AGCTT-TT-CGTTT--T--GAA----T----TT--CTGTTTATGT---TA--------TTAT--ATC--GTT---GT-GGTCA-T---TGTGAT-ATTT--GGGT-----TAT--------TTG--------TATGTTCT-GGTTT--TGA-G---ATA-TGTGTTT---GTTAATTAAAAGATGT--TTTGAGGGGATT-AG---ACT---TGGTT---TGGA---T---ATGCTG-AT---TTGG-TTAGGAGTTTCTGGGG-AAA-G-TG--------------------------------------------------------------------------------------------------------------------------------------------------------------------------------------------------------------------------------------------------------------------------------------------------------------------------------------------------------------------------------------------------------------------------------------------------------------------------------------------</ns2:sequence><ns2:name>Z11555.1_L.mexicana_kinetoplast_minicircle_DNA</ns2:name></ns2:Sequence><ns2:Sequence dsseqid="sq1802" id="sq1801"><ns2:sequence>--------------------------------------------------------------------GAATTCGTCAAAAAAGGGGCAGAAATCGTAGCATGGAGTAGCCCTCC-GGGTAGGGGCGTTCTGCGAATTTCGAAAAATCGATACAGAAACCCCGTTCAAAAATTCCA------GGGAAAATGCCATTTTTGGCCTTGGGGCGT-GCAAACTGGGGG-TTGGTGTAAAATAGGCCGGGTGGGTCCTGGAATTCGGATCCTCCGGGGCTGGGT--CCTCCGGGGGCTGGCCTC-----------------------------C-TG---GCGGGGGTTTTGG--GGAG-CTGCTGG--CTCTGG-TGG----CTT---T-T-AA-TGGC-TGTTCTGGGCTTGATGT-TTGGCTG-TTT-CTGGCT--------TGGCT-G--GCTCC-TA-CA--TGCGG-GCTTTT--GGCTTGG---CTT-TGAGGGTTC-GATGGGATT-GTGG-------CGGTGTTTT-A--G--GGTAGGCTG-TG-GCCTTGTGGA-----TTGG---------TGGACTT--GGTT-CTTCCTTGGG-GTTG-------GGTGG-CTGCTGGCCTGGCTG--TGGCTCT---AT-GTTGGATA-G--C-CTTGATGGCTGG-GCGGGATAGA-TTAGC-C-CTG------GTAAGG--TGTT------GATTCTAC---TCCCCTT-TG--A-TA--TTAATATT-------AAAGG--CAA-CG-----TGAGGGCA-GCA---TATAAACA--TAAG-ATAGGAGCCTATGGAA----G-------GGT-GAACCGAA-TATAGCTC--CGTA--G--TGT----TA------CATTATATAAT----------------------------ACGT-AAGAT-A---TCTATA-AATTATAAGTTAAAAATC---ACGTTTAC--------TATATGCA-TTCTA--TGCTC---TAA-AAT-------------TGGATG-TGG--AATTATATTAAT-GT---GATAC-TGTAAT-GACTCTCGT---CTGTAT-ACTTCTACG-CCTGAAGACTTCTGCG-GAT-C-TG---TT---GCAGAT---G-TGGAT-TTTAGACGT-GG---------GG-GAGGGAG-TTT----------CGAGAGGGTTTGAGTCCTGGATGGGCCTGAAG--T-------CTCCAGAGT------------------GGCCTG-----------------AA--------AA-TCG-TCG------------------------------------------------------------------------------------------------------------------------------------------------------------------------------------------------------------------------------------------------------------------------------------------------------</ns2:sequence><ns2:name>Z11554.1_L.mexicana_kinetoplast_minicircle_DNA</ns2:name></ns2:Sequence><ns2:Sequence dsseqid="sq1804" id="sq1803"><ns2:sequence>-----------------------------------------------------------------------------------------------------------------------------------------------------------------------GG--ATCCT------CCGGGGCTGGG---------------TCCT-CCGGGGGCTGGC-CTCCTGGCGGGGGTTTTGGGGAGCTGCTGGCTCTGGTGGCT--------------------TTTAATGGCTGTT-----------------------------CTGG---GCTTGATGTTT-G-GCTGT-T-TCTGGC-TTGGCT--GG----CTCCTACATGCGGGCTT-TTGGCTTGGCTTTGAGG-G--TTC--GAT-GGGATT-----G--TGGCG-G--TGTTT-TA-GG--GTAGG-CTGTGGCCT-----------------------T-GTGGATT-GGTGGA------CTTGGTTC-T--T--CC-TTGGGGT-T-GGGTGGCTG--CTGGCCTG--G-----CTGTGGCT-CTATG-TTGGATAGCC-TTGATGG--CTGGGCGGGATAGATTAGCCCTGG-TAAGGTGTTGAT-TCTACTCCCCT-T-TGATA-TTAATA-TTAAAGGCAA-CGTGA-G-GG---------------CAG--C----ATATAAA------CATAAGAT--A-GG--AGCCT--A--TG--GAAGGGTGAACC--------GAATAT---AGC-TCCGTAGTGT-------TAC-AT--TATATAAT--ACGTAAGATATC-T--ATAAATTATAA-GT-TAAAA--A--TCA----CG-TTTA-CTATATGCATTC-TA-------TGCTCT--AA--AATTGG-AT-GTG-----------GA-ATTA-T-------ATTAA--------TG---------TGATACT--GTAATGACTCTC---GTC-TGTATA------C----TTCTACGCC--TGAAGACTTCTGCGGA--TCTG--TTGCAG-ATGTGGA-T---TTTAGA-CGTGG--GG--GAGGGA--GTTTCG--AG--A-GG---GT---TTGAGT---C-CTGGATGGGCCTGAA-GTCTCCAGA-GTGGCCTGAAA-ATC-----------GTCGGAA---TTCGTCAAAAAAGGGGCAGAA--A-------TCGTAGCAT------------------GGAGTA-----------------GCCCTCCGGGTA-GGG-GCGTTCTGCGAATTT--C--GAAAAATCGATA--------CAGAAACCCCGTTCAAAAATTC-CAGGGAAAATGCCATTTTTG-GC--CTTGG-GGCGTGCAAACTGGGG---------GTTGGTGT-----AAAATAGGCCGGG-TGGGTCCTGGAATTC----------------------------------------------------------------------------------------------------------------------------------------</ns2:sequence><ns2:name>Z11556.1_L.mexicana_kinetoplast_minicircle_DNA</ns2:name></ns2:Sequence><ns2:Sequence dsseqid="sq1806" id="sq1805"><ns2:sequence>--------------------------------------------------------------------------------------------------------------------------------------------------GAATTCCTCGAAAATCGGCTCCC--------------------------------------GGGCT-CGAAACTGGGGG-TTGGTGTAAAATAGCGGCGGGGGTC--TCCGTGGGGATGTG--------------------GAAATGCCTCCTC-----------------------------CTGG---GCTATGTCCTCG--GGAAA-C-TGGCCT-CCTAGG--GC----GTATGGTTGGGGGATCT-GGGGTTTTTCCTTTTAA-T--TTT--TCC-TTTTGG-----T--TACAG-G--TTTAA-GT-GG--GTTGG-CTACT-------GCCG-ATTC-TTTATTTAT-T-GTGGTTG-GTGTCC---G-TTGATGT---T--G--TTTGTGGTGTTACGATGTTGTTTTGACTTTCG--T-----TTGATATT-GATTG-GTTTACATC-----TTTT--TGAATGCGAGTGTTGCCCTTTTGA-GTTGATGGTGGT-TAGGATCCGGG-A-TTCAA-ATGCCT-TTCCCG------GCCC-C-TT--------ATAT----AA--C----TAATAAT--------AATACT--A-GT--T--GTGGG--GGT-TTTGGGGGTAAGAAA---GGGTTAATA-TGGC-GTTGTTCGGC-------TGT-ATATGCATTCGA--ATG----TTATA-T--GATA----TTT-AA-TTATT--T--ATC----GT-TTAT-ATAATCTTTGTT-ATCA----T-TTTCT--AC--GTTACG-AT-TGACA-----TATCTT-ATTA-GTTT-ACTGTAGC--------GG---------GGTGTAAT-T----------------C-GCTGTA------CGTGTACATGTTAC--CTTAAAGTTTTG-------ATT--CTGGTG-GATTGA--G---TTTG----TGAGTTTT-GGAGGGTGTTGGATGAAACGTT-AT---AG---GTGGTG---A-TACGGATGTGATGTG-GATGGAGAG-TGG--TGGGGG-TGG-----------GTTCGAA---ATGGGGTCAAAAATGGCCAGA--A-------TTCCAAACT------------------TTTCTG-----------------CCGT--GGGGGA-GGG-GCGTTCTGCGGGGAG--G--GCAAAAATGAGT-------GCAGAAACCCCGTTCATATTTTG-G-GGAATTC---------------------------------------------------------------------------------------------------------------------------------------------------------------------------------------------------------------------------------</ns2:sequence><ns2:name>AY145437.1_Leishmania_mexicana_kinetoplast_minicircle,_complete_sequence</ns2:name></ns2:Sequence><ns2:Sequence dsseqid="sq1808" id="sq1807"><ns2:sequence>--------------------------------------------------------------------------------------------------------------------------------------------------AATTCCCTAGAAATTG-G-----------------------GCCTGG---------------TCCT-CGGAAACTGGGC-CTCCTAGGTCGTACTTTCGGCTGGA-----------------------------------------TGCGTATT-----------------------------TTGG---GCTTCTTTGGG-C-GGGGT-T-TGGGGG-CTTCTTTTGT----TGTTTGACTGATGTTGT-TGGCCTTGGCTTTGGGG-C--GCT--GGC-TTTTTG--------GGGTG-G--TTGTT-CT-TC--TTGAG-GTTGTTGGT-----AT-TGGT-T---------T-AGTGCTG-CGTAGC------TTTGCGGC-T--T--GC-TGGTTTT-G-ACGCTGC----CTGTGGTT--G-----CA-CTGAT-GGGTG-TTGGGCTTGG-GGGTTGG--GTGCGTGGGTTTGATGCTTGG-AT-TGGAGTCGATTT-TTGGCCCCCCT-T-TGATA-TTAATA-TTAGTTTGAT-ATATG-G-CTA-------TGAGG---CC--G----AAAT--A------GACTATGT--T-GG--AACAG--C--GT--GATACATAGGCA--------TAATAT---AG-----GTAGCGT-------TAG-GC--TAGTTGGT--AT-----TGTTA-C--ATTAATA---------CTAT--C--TAA----TG-TTAT-CTA-------AC-TA-------AGCTCT--AT--ATTTAA-GT-CCA-----------CG-ATTG-CCGT-TCTTGGTA--------TC---------TCATGTT--GATGTATGTTAC---TAT-CGTAAA------TTACAGTTAATGCC--TGCAGCCTATTC---------------TTC-TTCGGGA-G---TGTAGA-AACCAAAAA-GGAGGTT--CACGGT--GC--T-TC---GG---TTGAAT---G-GTGCGT-GGAAGCTA-AGCTTCAGT-CGGGCTTGAAT-TGT-----------CGAAAAA---GTCCGAAAAAATGGGGCAAAA--A-------TCGTAGCAT------------------GGAGTA-----------------GCCCCTCCGGTA-GGG-GCGTTCTGCGAAAAT--C--GAAAAAATCATA--------CAGAAACCCCGTTCATATTTTG-G-CCAAAAATGCCATTTTCG-GG--CTCGG-AGGCATCAAACTG-GG---------GTTGGTGT-----AAAATAGGGGTGG-TGGGTCCTGG---------------------------------------------------------------------------------------------------------------------------------------------</ns2:sequence><ns2:name>X68027.1_L.sp_strain_UR6_kinetoplast_DNA_minicircle_pLURkH13</ns2:name></ns2:Sequence><ns2:Sequence dsseqid="sq1810" id="sq1809"><ns2:sequence>-----------------------------------------------------------AATTCTCCGAAAAAGGGTCAAAAATGGGGATAAATCCAAACCATGAGTAG-CCTCC-GGGTAGGGGCGTTCTGCAAAATCGGGAAAATTGATACAGAAACCCCGTTCAAAAATCCCC-------GAAAAATCGTATTTTTGGCCTCGGAGCCG-TCAAACTGGGGG-TTGGTGTAAAATAGGGCCGGGCG-GCCTGGAATTGGGCCTGAATTTCCTCCCCT--GGGCTGGCCGCGCTGCAG-ACCCTGG-------------------GCCTAG----GCGTACTTTTTA--CGTG-TTCTGGA--CTGGCG-TGG----CTT---A-G-AA-GTGG-CTCTCTAGGCTTCTGGT-AGGGCAG-TGG-AGGCTG--------TGGGA-G--GCT----T-GA--TTCGA-GGCTGT--GGGCTGG---TTG-TTGATGTGG-GT------T-GATG-------ATCCTG-------------ATTTTC-CA-CCTTTGTGGG-----CTGG---------CTGTCTC--TGCT-GGCACTGGTG-GTTG-------CTAGA-CTGCTTGACTGCTTG--GGAAGAG---G------CTGA-G--C-CCTCTG-CATGT-GGT-TGTTGG-GATTG-G-CTC------CTATGG--TG--------GATAACGA---TGGGTTT-AG--A-TA--TAGGAATA--------AAG---CAA-TA----------TCT-GGC---TTTGGATG--CCTT-ATTAGACCTTAGGCT----AGGGTTGA-CAA-TTAACCCC-TTTACACC--CGAC--T--TGT----TCGGTAA-CAGTATATTATAAGTTT------ACGTTAGTAA-TATATAGAT-AACAT-T---TATATA-ATTGATACATTTAATATT-------TGAT--------TCTATGCA-CTGTT--GTTTA---TT--AATTTGATG-AACTCTT-GATG-TAG--CCGTATACTAAT-GT---ATAAA-TATAC-------------------------CAACT-T-CTAGAACTCCTAAG-GGA-G-TA---TT---TAAGTG---C-CAAA---------------------------GGTGAC-T-------------------ATTTGGGG-CTGGAGTGGGCTGCAC--T-------ACGTAGGAT------------------CTGGCG-----------------GG------------------------------------------------------------------------------------------------------------------------------------------------------------------------------------------------------------------------------------------------------------------------------------------------------------------------</ns2:sequence><ns2:name>X68026.1_L.sp._strain_UR6_kinetoplast_DNA_minicircle_pLURkE3</ns2:name></ns2:Sequence><ns2:Sequence dsseqid="sq1812" id="sq1811"><ns2:sequence>----------------------------AATTCGCTCCTAAACGTGTTCTGGACGGCTGGAAAAGTCAGAAAAAGGCTGAAAAACGGCCAAAATCCCAAACTTGAGTAGCCCTCC-G-GTAGGGGCGTTCTGCGAAAAGCCAAAAATCGATACAGAAACCCCGTTCAAAAATGGGC-------CAAAAATGCCGAAAATGGCCTGCGAGGCT-GCAAACTGGGGG-TTGGTGTAAAATAGGGCCGGGTGGC----GGAATTGGCTCCTCCGGGGCTGACT--CCCCTCG--AAAGTGCCT-CCTGGGG-------------------GCT-TG---C-TGGCCTGG-------AA-CTGGCTCC-TGGGGG-CGG----GTT---T-T-GG-AGTT-TGCTGGGATTTGATATT-GATTTTC-TCC-TTTCTT--------TGGGT-G--GTTTT-GT-TG--GTAGA-CGCGGG--TGCTT------CT--TGCTGCTT-GGTGCTAAC-TACG-------CGCTTCT----------GGTAGCTT-TT-ATCTTAACGC-----TGCG---------AGACGTT--TGGG-TGGCTTTGAC-AGT------------A-GGATACGCT-TG------GTTGCG---GG-CTTCGTAG-G--A-GACATTGGATAT-TACGATTGGT-TGGAG-G-CTCC----TCGATGG--GGTTAC-----TCCCTCA---CTTACTT-TA--A-TA--TTAATATT-------AAAGG--AAA-GG-----GGGTAGCT-TAG---GGGTGATA--GCAT-GTAG---GCGCATAGGA--T-AT-----ATC-TCGAGAC------------TAGT--C--GAG----G----AT-TATATATAGTTAATTA--------------------GTAGCTT-TAAAC-T---ATAATT-TGATAACTAACATTGTTC-------ATAT--------GCAATT------A-------------G-TA--------TTATGTTTAATA-TAA--GCTAACTTTGAT-GA---CATAG-AGAGTG-CATTACGTA---GTACAA-CTTAAGACT-AAAGC-----CTTGAG-CTT----G---CG---GAGGTG---C-AGAAA-TGGATTATT-GGT-------TGGAGAGTGCC-CTT----------CCTG-GGGTTTG----------------------------------------------------------------------------------------------------------------------------------------------------------------------------------------------------------------------------------------------------------------------------------------------------------------------------------------------------------------------------------------------------------</ns2:sequence><ns2:name>X97334.1_Leishmania_sp._kinetoplast_DNA_minicircle_pLURk9</ns2:name></ns2:Sequence><ns2:Sequence dsseqid="sq1814" id="sq1813"><ns2:sequence>-------------------------------------------------------------------------------------------------------------------------------------------------------------------------------------------------------------------------------GG-TTGGTGTAAAAT-AGGGCCGGTG----------GGTCGGGGAATTT-GGGTATT-TTGGCTGGATCGGCCTGAA-ACCCTGG-------------------GTCTGG--AGGCTTGTTTTGAC--GCTG-G-CTGGCT-TTTGGG-CTG----GGTT-TG-GGGGTG-TT-GGGGGTTGGTTTGGCAG-T-ATATT-TGG-GGCTGG-----A--TACTT-T--TTGG--GC-GG--GATTT-AGTCTTGGCCTGCGGG-GC---TTGAGTTTG-A-TTTACGC-CTTTTT-----GGTATGGATTA-GG--AGT-TGGGGTGG-CTCTCTCTTT-----CTGGTTG---------------GGAT-TTTA-TTGA--TAGGGGT--GGTGCTGGTGTTGAATGTAGGTGT-GG----G-------CTGGGTGGGT-A-TCCTC--ATAGA-GGGG-TTTTGCCTTTA-C---------TTTAATA--TTA--A----TATTAAGT---TTTGCGTTA---G--TT--TGCTGAC--TCT-TTAGCC--CGA-TGA---TGGGAACAT-AG----TGGACGTCTATA--TATTA----GGGGTGACC--TATAATGGTT---A--TCCGGTATGAGTAA-CAGTT--T--AGC----GT-GCAA-T-ATATAGTCT--ACAT----TGTATAC--ATA-ATCTAG-AG-CTCTA-T---TTCGTG-TATA--TT--TTAATGTA--------T----------GCATATGT-GTTAT--AGAT-----AG-A-----------CTT--TG-----AC--T--GA--CGT--------------GAAAGT-A--AATA-T----ACCTG-C----TGTT-ATAAGGTTGCTGGGCT-T-G-G-AA----T---TT-GTG---C-AAAGT-GCCCTGAAA-TTGGATTTA-AATCC-CGAAA-AGT-----------CCCGAAA---AATCCCGAAAAATGGGGGAAA--T-------TCCCAAACT------------------TTTCTG-----------------GTCCTCCGGGTA-GGG-GCGTTCTG-------------------------------------------------------------------------------------------------------------------------------------------------------------------------------------------------------------------------------------------------------------------------------------------------</ns2:sequence><ns2:name>AJ270103.1_Leishmania_sp._kinetoplast_minicircle_DNA,_isolate_sandfly_G121</ns2:name></ns2:Sequence><ns2:Sequence dsseqid="sq1816" id="sq1815"><ns2:sequence>-----------------------------------------------------------------------------------------------------------------------------------------------------------------------------------------------------------------------------GGGG-TTGGTGTAAAATAGGGCCGGTGGGTCGGGGAATTGTGCTGGCCGGGCCTG----------------------------------------------------------------------------------------------------------------------------------------------------------GATA-CACG--CGGTT-G--GA--G-GC-----TTGTT-TGGAGCTGTGATGGTTAACAC-GGGGGTTTG-TGACTTATT-TTTGG----G-CTTTGCAC-----G--GCGTTTTTGGGGGTTGTTTACTG----------------------------------------------CGTG--T-GGCCTTCGGTCTTGAGGGTGG------CCT---GG-TACTCGTGGGT-A-TTGGT-C--AGT-GGTTGACT-T-G-TA-----ATA----GTGGATG--GGT--T----GAT----G---TGAT---G-G--GTAGTGCTGTTGGT--T-A-CCCGGGTGGTGGGAT---TAATATACA-GAATAAGTTATATATTAACT-TATGATGT-TACGCGGT--TAGGTGTAGTGG-T----GAGGGAGC-TTA-GAATT--G--ACC----GAGGTG------AGGTATT-ATGTA----GACTGT----GA-GTTGAG-AT-AAGCA-----GTT------TA-TGCT-AGT-------------------------------------------T-----GC-TCTATA------TTTACATGTAATTT--TA--CTATAC-T--T---TGCG--TTGGTA-TACTTTA-A------CTT--GCATATGA--TAACATAATAGAGCA-GAG-A-GA---TA---GA-TGT---T-GTAAC-ATAAATAGA-CGTG-TTGT-GATGCGTCCTA-TCG-----------AGCTCGA---ATTCTTCAAAAATGGGTCAAT--T-------TCCCAAACT------------------TTTCTG-----------------GTCCCACGGGTA-GGG-GCGTTCTG-------------------------------------------------------------------------------------------------------------------------------------------------------------------------------------------------------------------------------------------------------------------------------------------------</ns2:sequence><ns2:name>AJ270104.1_Leishmania_sp._kinetoplast_minicircle_DNA,_isolate_sandfly_G129</ns2:name></ns2:Sequence><ns2:Sequence dsseqid="sq1818" id="sq1817"><ns2:sequence>--------------------------------------------------------------------------------------------------------------------------------------------------------------------------------------------------------------------------------------------------CCGGGTGGTGGCTGGAAATGGCTTC-CCTGG-----------GCTGGATTGGGTTTTCCTGAGCTGGATTGGGCTGAAACCCTGGGGTTGGG-GGGCTTGGTTTTGG--GTGG-G-CTGGC---------------------------G-TTTT-TGGTGTTTTAA--T-GG----TTC--GGG-TGCCTT--------TGATG----TGGGT-GT-TG--GTTGT-GTGGCTTTAGTGGGT---GGA-G-CCTGGTG-GAGGCTTGT-GCCT-------TGGTGGG-----------ATTAGTC-TGGTGGG-GTGCTT----CGGG---------GTTACTC-TACGG-GTGTCTTTG--ATGATGC--T-G-GGG-T----GGGTTGACTTT-AATGTTG---GG-GTTAGCCGATG-G-TGGTC-TTGGGT-TGACCTTAGG-TGGTG-ACTCTC----TTTAATA--TTG--A----TATT--------AAAGGTA-A--G-----TGCTTGGA--CA--TATG-ATATAG-CCA---TAG--CGC------------TTTAGAATAG-TTCGACTCCGA-AGACC--CAGTCTGAGG--------TAGTGTTAAGTA-TACAT--T--AAT----CTAGTAT--ATAATTTAGCA--TAT----AATAACT--GAC-ATTA-C-TC-GTACACT---ATA-AG-TATT-ATG--TTTAATAT--------ATT--------GCTGTAG--TA------TGT----ATT-TGTGTGCT--GTGTGTAGTAGTAATA--TCTATACCG----------A-------T---ATATTTA-T----AGGTTGGCGCATACT-G-CAG-T-GAATTGAA-AT--T-AA----T---GA-ATT---N-GG-GT-CGGGC-T---GTGG-GTAA-GG--TGTCGTA-AATTCTGGTAAATGATGG-----------------------------------------------------------------------------------------------------------------------------------------------------------------------------------------------------------------------------------------------------------------------------------------------------------------------------------------------------------------------------------------------------------------</ns2:sequence><ns2:name>AJ270105.1_Leishmania_sp._kinetoplast_minicircle_DNA,_isolate_sandfly_G138</ns2:name></ns2:Sequence><ns2:Sequence dsseqid="sq1820" id="sq1819"><ns2:sequence>--------------------------------------------------------------------------------------------------------------------------------------------------------------------------------------------------------------------------------------------------------------------------C-CCTGG-----------GCTGGATTGGGTTTTCCTGAACTGGATTGGGCTGAAACCCTGGGGTTGGG-GGGCTTGGTTTTGG--GTGG-G-CTGCC---------------------------G-TTTT-TGGTGTTTTAA--T-GG----TTC--GGG-TGCCTT--------TGATG----TGGGT-GT-TG--GTTGT-GTGGCTTTAGTGGGT---GGA-G-CCTGGTG-GAGGCTTGT-GCCT-------TGGTGGG-----------ATTAGTC-TGGTGGG-GTGCTT----CGGG---------GTTACTC-TACGG-GTGTCTTTG--ATGATGC--T-G-GGG-T----GGGTTGACTTT-AATGTTG---GG-GTTAGCCGATG-G-TGGTC-TTGGGT-TGACCTTAGG-TGGTG-ACTCTC----TTTAATA--TTG--A----TATT--------AAAGGTA-A--G-----TGCTTGGA--CA--TATG-ATATAG-CCA---TAG--CGC------------TTTAGAATAG-TTCGACTCCGA-AGACC--CAGTCTGAGG--------TAGTGTTAAGTA-TACAT--T--AAT----CTAGTAT--ATAATTTAGCA--TAT----AATAACT--GAC-ATTA-C-TC-GTACACT---ATA-AG-TATT-ATG--TTTAATAT--------ATT--------GCTGTAG--TA------TGT----ATT-TGTGTGCT--GTGTGTAGTAGTAATA--TCTATACCG----------A-------T---ATATTTA-T----AGGTTGGCGCATACT-G-CAG-T-GAATTGAA-AA--T-TA----A---TG-AAT---T-GG-GG-TCGGG-C---TGTG-GGAA-GG--TGTCGTA-AATTCTGGAAAATGATGGAAA---ATGGCCAAAAATGGGGGGAAA--T--------TCCAAACT------------------TTTT---------------------------------------------------------------------------------------------------------------------------------------------------------------------------------------------------------------------------------------------------------------------------------------------------------------------------------------------</ns2:sequence><ns2:name>AJ270106.1_Leishmania_sp._kinetoplast_minicircle_DNA,_isolate_sandfly_G142</ns2:name></ns2:Sequence><ns2:Sequence dsseqid="sq1822" id="sq1821"><ns2:sequence>--------------------------------------------------------------------------------------------------------------------------------------------------------------------------------------------------------------------------------------------------------------------TGTAAAATAGGGCCGG-----------GTGGTCCGGGGAA-TTCGTGG-------------------ATTTTG--GGC-CTGGATCGGG-GAATA-G-ACGGGT-CT------------------------------GACCCTTGGTTTTGGAG-G-TGGCT-GGC-TTTTTA--------CCTCT-G--GGGTG-GC-TTTATTTTG-GGTTTGGATATTGAG----T--TTTCTTTTT-T-ATGGTTG-GGCTAC--TT-GGCTCGAATTG-AG--GGTTGGGCTTGGATACATTGGATTGGATGCGT--------CGTGGGGC-TTGAT-TTTCCCTCG-----GTCG--G-AAATTTTGTTTTTATTTACTAT-A--GTTTGGGGT-GGTGGATGTCT---TGGCG-TACACT-TGGACTCC-A-ATGTG-C-CTAC----AACTCT---ATA--A----CCCTA-AT---AGAATAAAGG--G--G--ATATCTAG--AAT-AGAGGT-GACCTTTG---TGATAGAT---------AGGGTTAGAATAGTTTATAGCC-GACATCGA--AGC-----CTTT-G---GTAATAAGGTGGG-TG-----G--CAA----GGGATG------G-A-GAATAGAAT----GTGCTAT--CT--ATATGA-CA-TGATA-----CTAG----CTT-TC----TCTTATG--------T----------AGATTGTA-TCC-A--TTGT-----TT-GGTCTA------ATTTAGGCTATAGA-TTGTGC--TAG--------AGGA--CTGTCG-TGGTATA-C---TGTTTA-CCTAAAGGT-GCAAT----GCCTACG-CCA-T-TA---TG---GG-GTG---A-TTTTTGGG-TGGGAT-ATGCTGGAT-TTTCTG-AAAA-AGT-----------GGCGGAA---AATGGCGGAAAATGG-GGAAT--T-------TCCCAAACT------------------TTTCTG-----------------GTCCTTCGGGTA-G------------------------------------------------------------------------------------------------------------------------------------------------------------------------------------------------------------------------------------------------------------------------------------------------------------</ns2:sequence><ns2:name>AJ270107.1_Leishmania_sp._kinetoplast_minicircle_DNA,_isolate_sandfly_G146</ns2:name></ns2:Sequence><ns2:Sequence dsseqid="sq1824" id="sq1823"><ns2:sequence>--------------------------------------------------------------------------------------------------------------------------------------------------------------------------------------------------------------------------------------------------CCTTTTGGTGGCTGGAAATGGCTTC-CCTGG-----------GCTGGATTGGGTTTTCCTGAGCTGGATTGGGCTGAAACCCTGGGGTTGGG-GGGCTTGGTTTTGG--GTGG-G-CTGGC---------------------------G-TTTT-TGGTGTTTTAA--T-GG----TTC--GGG-TGCCTT--------TGATG----TGGGT-GT-TG--GTTGT-GTGGCTTTAGTGGGT---GGA-G-CCTGGTG-GAGGCTTGT-GCCT-------TGGTGGG-----------ATTAGTC-TGGTGGG-GTGCTT----CGGG---------GTTACTC-TACGG-GTGTCTTTG--ATGATGC--T-G-GGG-T----GGGTTGACTTT-AATGTTG---GG-GTTAGCCGATG-G-TGGTC-TTGGGT-TGACCTTAGG-TGGTG-ACTCTC----TTTAATA--TTG--A----TATT--------AAAGGTA-A--G-----TGCTTGGA--CA--TATG-ATATAG-CCA---TAG--CGC------------TTTAGAATAG-TTCGACTCCGA-AGACC--CAGTCTGAGG--------TAGTGTTAAGTA-TACAT--T--AAT----CTAGTAT--ATAATTTAGCA--TAT----AATAACT--GAC-ATTA-C-TC-GTACACT---ATA-AG-TATT-ATG--TTTAATAT--------ATT--------GCTGTAG--TA------TGT----ATT-TGTGTGCT--GTGTGTAGTAGTAATA--TCTATACCG----------A-------T---ATATTTA-T----AGGTTGGCGCATACT-G-CAG-T-GAATTGAA-AA--T-TA----A---TG-AAT---T-GG-GG-TCGGG-C---TGTG-GGAA-GG--TGTCGTA-AATTCTGGAAAATGATGGAAA---ATGGCCAAAAATGGGGGGAAA--T--------TCCAAACT------------------TAAAAG-----------------GTCCTCCG------------------------------------------------------------------------------------------------------------------------------------------------------------------------------------------------------------------------------------------------------------------------------------------------------------------</ns2:sequence><ns2:name>AJ270108.1_Leishmania_sp._kinetoplast_minicircle_DNA,_isolate_sandfly_G160</ns2:name></ns2:Sequence><ns2:Sequence dsseqid="sq1826" id="sq1825"><ns2:sequence>-----------------------------------------------------------------------------------------------------------------------------------------------------------------------------------------------------------------------------GGGG-TTGGTGTAAAATAGGCCCGGGTGGTGGCTGGAAATGGCTTCCCTGGG-----------CTGG-ATTGGGTTTTCCTGAGCTGGATTGGGCTGAAACCCTGGGGT-TGG-GGGCTTGGTTTTGG--GTGG-G-CTGGC---------------------------G-TTTT-TGGTGTTTTAA--T-GG----TTC--GGG-TGCCTT--------TGATG----TGGGT-GT-TG--GTTGT-GTGGCTTTAGTGGGT---G-G-AGCCTGGTG-GAGGCTTGT-GCCT-------TGGTGGG-----------ATTAGTC-TGGT-GGGGTGCTT----CGGG---------GTTACTC-TACGG-GTGTCTTTG--ATGATGC--T-GGG-G-T----GGGTTGACTTT-AATGTTG---GG-GTTAGCCGATG-G-TGGTC-TTGGGT-TGACCTTAGG-TGGTG-ATTCTC----TTTAATA--TTG--A----TATT--------AAAGGTA-A--G-----TGCTTGGA--CA--TATG-ATATAG-CCA---TAG--CGC------------TTTAGAATAG-TTCGACTCCGA-AGACC--CAGTCTGAGG--------TAGTGTTAAGTA-TACAT--T--AAT----CTAGTAT--ATAATTTAGCA--TAT----AATAACT--GAC-ATTA-C-TC-GTACACT---ATA-AG-TATT-ATG--TTTAATAT--------ATT--------GCTGTAG--TA------TGT----ATT-TGTGTGCT--GTGTGTAGTAGTAATA--TCTATACCG----------A-------T---ATATTTA-T----AGGTTGGCGCATACT-G-CAG-T-GAATTGAA-AA--T-TA----A---TG-AAT---T-GGGGT-CG-GG-C---TGTG-GGAA-GG--TGTCGTA-AATTCTGGAAAATGATGGAAA---ATGGCCAAAAATGGGGGGAAA--T-------T-CCAAACT------------------TTTCTG-----------------GTCCTCCGGGTA-GGG-GCGT-----------------------------------------------------------------------------------------------------------------------------------------------------------------------------------------------------------------------------------------------------------------------------------------------------</ns2:sequence><ns2:name>AJ270109.1_Leishmania_sp._kinetoplast_minicircle_DNA,_isolate_sandfly_G166</ns2:name></ns2:Sequence><ns2:Sequence dsseqid="sq1828" id="sq1827"><ns2:sequence>--------------------------------------------------------------------------------------------------------------------------------------------------------------------------------------------------------------------------------------------------CCGGGTGGTGGCTGGAAATGGCTTCCCTGGG-----------CTGG-ATTGGGTTTTCCTGAGCTGGATTGGGCTGAAACCCTGGGGT-TGG-GGGCTTGGTTTTGG--GTGG-G-CTGGC---------------------------G-TTTT-TGGTGTTTTAA--T-GG----TTC--GGG-TGCCTT--------TGATG----TGGGT-GT-TG--GTTGT-GTGGCTTTAGTGGGT---G-G-AGCCTGGTG-GAGGCTTGT-GCCT-------TGGTGGG-----------ATTAGTC-TGGT-GGGGTGCTT----CGGG---------GTTACTC-TACGG-GTGTCTTTG--ATGATGC--T-GGG-G-T----GGGTTGACTTT-AATGTTG---GG-GTTAGCCGATG-G-TGGTC-TTGGGT-TGACCTTAGG-TGGTG-ATTCTC----TTTAATA--TTG--A----TATT--------AAAGGTA-A--G-----TGCTTGGA--CA--TATG-ATATAG-CCA---TAG--CGC------------TTTAGAATAG-TTCGACTCCGA-AGACC--CAGTCTGAGG--------TAGTGTTAAGTA-TACAT--T--AAT----CTAGTAT--ATAATTTAGCA--TAT----AATAACT--GAC-ATTA-C-TC-GTACACT---ATA-AG-TATT-ATG--TTTAATAT--------ATT--------GCTGTAG--TA------TGT----ATT-TGTGTGCT--GTGTGTAGTAGTAATA--TCTATACCG----------A-------T---ATATTTA-T----AGGTTGGCGCATACT-G-CAG-T-GAATTGAA-AA--T-TA----A---TG-AAT---T-GGGGT-CG-GG-C---TGTG-GGAA-GG--TGTCGTA-AATTCTGGAAAATGATGGAAA---ATGGCCAAAAATGGGGGGAAA--T-------T-CCAAACT------------------TTTCTG-----------------GTCCTCCGGGTA-GGG-GCGTTCTG-------------------------------------------------------------------------------------------------------------------------------------------------------------------------------------------------------------------------------------------------------------------------------------------------</ns2:sequence><ns2:name>AJ270110.1_Leishmania_sp._kinetoplast_minicircle_DNA,_isolate_sandfly_G167</ns2:name></ns2:Sequence><ns2:Sequence dsseqid="sq1830" id="sq1829"><ns2:sequence>---------------------------------------------------------------------------------------------------------------------------------------------------------------------------------------------------------------------------------------------------CGGGTGGTTCGGGAAATTT-GGGTAWTTTGGCT-----------GGAACGGCCTGAA-ACCCTGG-------------------GTCTGG--AGGCTTGTTTTGAC--GCTG-G-CTGGCT-TTTGGG-CTG----GGTT-TG-GGGGGTGTT-GGGGGTTG-GTTTGGAA-G-TATAT-T-----------------TGGG------GCTG-GA-TAC-ATTT---TGGGCGG-GATT-TAGACT--TGGCTGCGG-GGCTTGAAGTTTGAATTTAC-GCCTTTTT---------GGTATGGATTAGGAGTTGGGGTGGCTCTCTC--------TTTCTGGT-TGGGA-TTTTA--TT-----GATA--G-GGGTGGTGCTGGTGTTGAATGT-A-GGTGT---GG-GCTGGGTGGGT-A-TCCTC-ATAGAG-GGGTTTTG-C-C-TT-----TAC----TTTAATA--TTA--A----TA-----T---TAAGTTTTG--------CGTTAGTTT--GCT-GACTCTTTAGCCCGA---TGATGGGAA-CAT--AGTGGACGTCTATAT-ATTAGGGG-TGACCTAT--A-ATGGTTATCC-G----GTATGAGT--AA----CA--G--TTT----AGCGTG------CAATATATAGTCT----ACATTGT--ATA-CATAAT-C---TAGA-----GCT-----CTA-TTTC--GTGTATA--------TTT--T-----AATGTATG-CATAT----GT-----GT-TATAG-------ATAGACTTTGACTG--AC---GTG---A--A---AGTA--AATTAT-ACCCTGC-T------GTT--ATAAGGGT--TGCTTGGGGCTTGGG-GAA-T-TT---TG---GT-GGC---A-AAAGG-TGCCCCTGA-AAAT-TTGG-GATTTTAAAAT-Y-C-----------CCGGAAA---AATCCCGGAAA------------A-------ATCCCGAAA------------------AAT----------------------------------------------------------------------------------------------------------------------------------------------------------------------------------------------------------------------------------------------------------------------------------------------------------------------------------------------</ns2:sequence><ns2:name>AJ270111.1_Leishmania_sp._kinetoplast_minicircle_DNA,_isolate_sandfly_G169</ns2:name></ns2:Sequence><ns2:Sequence dsseqid="sq1832" id="sq1831"><ns2:sequence>-------------------------------------------------------------------------------------------------------------------------------------------------------------------------------------------------------------------------------------------------------------AAAATGGGCTTCCCCTGGGG-----------CTGGATTGGGGTTTCCCTGAGCTGGATTGGGCTGAAACCCTGGGGT-TGG-GGGCTTGGTTTTGG--GTGG-G-CTGCC---------------------------G-TTTT-TGGTGTTTTAA--T-GG----TTC--GGG-TGCCTT--------TGATG----TGGGT-GT-TG--GTTGT-GTGGCTTTAGTGGGT---G-G-AGCCTGGTG-GAGGCTTGT-GCCT-------TGGTGGG-----------ATTAGTC-TGGT-GGGGTGCTT----CGGG---------GTTACTC-TACGG-GTGTCTTTG--ATGATGC--T-GGG-G-T----GGGTTGACTTT-AATGTTG---GG-GTTAGCCGATG-G-TGGTC-TTGGGT-TGACCTTAGG-TGGTG-ATTCTC----TTTAATA--TTG--A----TATT--------AAAGGTA-A--G-----TGCTTGGA--CA--TATG-ATATAG-CCA---TAG--CGC------------TTTAGAATAG-TTCGACTCCGA-AGACC--CAGTCTGAGG--------TAGTGTTAAGTA-TACAT--T--AAT----CTAGTAT--ATAATTTAGCA--TAT----AATAACT--GAC-ATTA-C-TC-GTACACT---ATA-AG-TATT-ATG--TTTAATAT--------ATT--------GCTGTAG--TA------TGT----ATT-TGTGTGCT--GTGTGTAGTAGTAATA--TCTATACCG----------A-------T---ATATTTA-T----AGGTTGGCGCATACT-G-CAG-T-GAATTGAA-AA--T-TA----A---TG-AAT---T-GGGGT-CG-GG-C---TGTG-GGAA-GG--TGTCGTA-AATTCTGGWAAATGATGGAAA---ATGGCCAAAAATGGGGGGAAA--T-------T-CCAAAC--------------------------------------------------------------------------------------------------------------------------------------------------------------------------------------------------------------------------------------------------------------------------------------------------------------------------------------------------------------------</ns2:sequence><ns2:name>AJ270112.1_Leishmania_sp._kinetoplast_minicircle_DNA,_isolate_sandfly_G181</ns2:name></ns2:Sequence><ns2:Sequence dsseqid="sq1834" id="sq1833"><ns2:sequence>---------------------------------------------------------------------------------------------------------------------------------------------------------------------------------------------------------------------------------------------------------GTGGCTGGAAATGGCTTCCCTGGG-----------CTGG-ATTGGGTTTTCCTGAGCTGGATTGGGCTGAAACCCTGGGGT-TGG-GGGCTTGGTTTTGG--GTGG-G-CTGGC---------------------------G-TTTT-TGGTGTTTTAA--T-GG----TTC--GGG-TGCCTT--------TGATG----TGGGT-GT-TG--GTTGT-GTGGCTTTAGTGGGT---G-G-AGCCTGGTG-GAGGCTTGT-GCCT-------TGGTGGG-----------ATTAGTC-TGGT-GGGGTGCTT----CGGG---------GTTACTC-TACGG-GTGTCTTTG--ATGATGC--T-GGG-G-T----GGGTTGACTTT-AATGTTG---GG-GTTAGCCGATG-G-TGGTC-TTGGGT-TGACCTTAGG-TGGTG-ATTCTC----TTTAATA--TTG--A----TGTT--------AAAGGTA-A--G-----TGCTTGGA--CA--TATG-ATATAG-CCA---TAG--CGC------------TTTAGAATAG-TTCGACTCCGA-AGACC--CAGTCTGAGG--------TAGTGTTAAGTA-TACAT--T--AAT----CTAGTAT--ATAATTTAGCA--TAT----AATAACT--GAC-ATTA-C-TC-GTACACT---ATA-AG-TATT-ATG--TTTAATAT--------ATT--------GCTGTAG--TA------TGT----ATT-TGTGTGCT--GTGTGTAGTAGTAATA--TCTATACCG----------A-------T---ATATTTA-T----AGGTTGGCGCATACT-G-CAG-T-GAATTGAA-AA--T-TA----A---TG-AAT---T-GGGGT-CG-GG-C---TGTG-GGAA-GG--TGTCGTA-AATTCTGGAAAATGATGGAAA---ATGGCCAAAAATGGGGGGAAA--T-------T-CCAAACT------------------TTTCTG-----------------GTCCTCCGGGTA-GGG-GCGTTCTG-------------------------------------------------------------------------------------------------------------------------------------------------------------------------------------------------------------------------------------------------------------------------------------------------</ns2:sequence><ns2:name>AJ270113.1_Leishmania_sp._kinetoplast_minicircle_DNA,_isolate_sandfly_G182</ns2:name></ns2:Sequence><ns2:Sequence dsseqid="sq1836" id="sq1835"><ns2:sequence>-------------------------------------------------------------------------------------------------------------------------------------------------------------------------------------------------------------------------------------------AAATAGGCCGGGTGGTGGCTGGAAATGGCTTCCCTGGG-----------CTGG-ATTGGGTTTTCCTGAGCTGGATTGGGCTGAAACCCTGGGGT-TGG-GGGCTTGGTTTTGG--GTGG-G-CTG-C---------------------------G-TTTT-TGGTGTCTTAA--T-GG----TTC--GGG-TGCCTT--------TGATG----TGGGT-GT-TG--GTTGT-GTGGCTTTAGTGGGT---G-G-AGCCTGGTG-GAGGCTTGT-GCCT-------TGGTGGG-----------ATTAGTC-TGGT-GGGGTGCTT----CGGG---------GTTACTC-TACGG-GTGTCTTTG--ATGATGC--T-GGG-G-T----GGGTTGACTTT-AATGTTG---GG-GTTAGCCGATG-G-TGGTC-TTGGGT-TGACCTTAGG-TGGTG-ATTCTC----TTTAATA--TTG--A----TATT--------AAAGGTA-A--G-----TGCTTGGA--CA--TATG-ATATAG-CCA---TAG--CGC------------TTTAGAATAG-TTCGACTCCGA-AGACC--CAGTCTGAGG--------TAGTGTTAAGTA-TACAT--T--AAT----CTAGTAT--ATAATTTAGCA--TAT----AATAACT--GAC-ATTA-C-TC-GTACACT---ATA-AG-TATT-ATG--TTTAATAT--------ATT--------GCTGTAG--TA------TGT----ATT-TGTGTGCT--GTGTGTAGTAGTAATA--TCTATACCG----------A-------T---ATATTTA-T----AGGTTGGCGCATACT-G-CAG-T-GAATTGAA-AA--T-TA----A---TG-AAT---T-GGGGT-CG-GG-C---TGTG-GGAA-GG--TGTCGTA-AATTCTGGAAAATGATGGAAA---ATGGCCAAAAATGGGGGGGAA--T-------T-CCAAACT------------------TTTCTG-----------------GTCCTCCGGGGA-GGG-GCG------------------------------------------------------------------------------------------------------------------------------------------------------------------------------------------------------------------------------------------------------------------------------------------------------</ns2:sequence><ns2:name>AJ270114.1_Leishmania_sp._kinetoplast_minicircle_DNA,_isolate_sandfly_G184</ns2:name></ns2:Sequence><ns2:Sequence dsseqid="sq1838" id="sq1837"><ns2:sequence>--------------------------------------------------------------------------------------------------------------------------------------------------------------------------------------------------------------------------------------------AAAATAGGCCGGGTGGAGGGGGAATTTCG----------GTTCC-TCCCTGRAAATGTACGGGT----------------------------GGGGA--GCCCTTGTTTTGAT--CTGGTT-GGTTAT-TTTGGT-GGT----TTGG---------------AGGCTTGTTGTTGGGA-C-TTGGA-GGC-T-TTTTT-GGGGCTTGCTTAG--TTTGGAGC-TTG--GGGT-GGGTG-TTTAGGCTT---GAT-TTG-AT----G-C-TGGTG-GGT--GTTGG-ATGT----GGA-TG-TTTTGAGCT-TGAATTTG-GTGGA-----TTAACTT-----TATTAACT---TGG-GGTG-------TGGCTCT--A-GGATTTTGGATGAGTTTGCGGG-A--TATCA--AT-GCTCTTGGCTG-G-GGCTT-TGGGGG-ATTGGTTTTA-ACTCC-C-TTCC----TTTGATA--TTA--A----TATTAGTT---ATGCTAAGTG--A------CGAAGG---TCT-CAGGGGTGGTAACCA---TAGTGGACG-ACG---AA----TATAGTTATCTAGGTCTATAGAGCTT--AATTACGGGTA-------TACTGGGAA----AG----GT--TAC----GTGGGGC-TCGGTGATGAGT-AGCT----ATAGTAG--AC---------AT----AG-----TATT-----TG-AAT--ATCGTC----------TAT--------AATTGAGA-GTG-A--TAGT-----TT-TATTGA------TTTGCCAGTGTATT--TGTGTTCTAT---------GTA--GATGCT---GTG------------T-TATGTTGA----GGGT-AAATA-TAC-CTG-T-AC---AG---AC-TAG---G-CTGAA-GCTTCTTGA-TGGTACTGG-AGATGGGCAAA-AAT-----------CGCCAAA---AATAGCCAAAAATGGGCCAAA--A-------TTCCAAACT------------------TTTCTG-----------------GTCCTCCGGGTA-GGG----------------------------------------------------------------------------------------------------------------------------------------------------------------------------------------------------------------------------------------------------------------------------------------------------------</ns2:sequence><ns2:name>AJ270115.1_Leishmania_sp._kinetoplast_minicircle_DNA,_isolate_sandfly_G227</ns2:name></ns2:Sequence><ns2:Sequence dsseqid="sq1840" id="sq1839"><ns2:sequence>-----------------------------------------------------------------------------------------------------------------------------------------------------------------------------------------------------------------------------GGGG-TTGGTGTAAAATAGGGCCGGGTGGGTCGGGAATTATCCGGGCGTTTGGGC----------------------------------------------------------------------------------------------------------------------------------------------------------TGTA---TG--GGGCT-G--GC--G-GC-----GGGTT-T----------TCGACTTTGT-TGGGATTTG-TGACTGATA-TTTGA----G-CTTTAAAC-----G--ACGACTTTGTGGTTTTGAGGATT--GGTT---------------------------------TA--TTGTAGC--G-GGCTTTGTATGATGAGATTGG------TAT---TG-GAGT-----------GATA-G--AGG-GCGTGGGT-T-A-TA-----ATT----ATGGATA--ATT--G----GTA----T---AAAGTTGG-T--GTGGTGGTGTTACA--T-G--TGGGTTCTCACACT---TAATATATA-GAATATTCGTAATATTTAAATAATGGGGT-TGTAAAG--------TTATTGT-T----ACGCTAGA-TTT-AGTTA--A--A------TAGATT------AGTTAGT-ATAAT----TACGTGA--AGA-TAACTG-AT-ATTAC-----TTA------TA-TGCT-ATA-------------------------------------------A-----AT-ACTATG------TTTAATATTATA--------TAGAAC-T--T---AGAT--GTGAAC-GATTGTT-A------ATA-TGTAATGCT--TTACCTCTTACAA-G-ATA-T-GA---GA---TA-TGT---T-TTA-C-GTGGCTATG-GGTGTTTGG-ATATGGTGACA-CGG-----------GGTCAAA---AATCCTAAAAAATGGGTCCAA--A-------ATCGAAACT------------------TTTCTG-----------------GTCCCACGGGTA-GGG-GCGTTCTG-------------------------------------------------------------------------------------------------------------------------------------------------------------------------------------------------------------------------------------------------------------------------------------------------</ns2:sequence><ns2:name>AJ270116.1_Leishmania_sp._kinetoplast_minicircle_DNA,_isolate_sandfly_G281</ns2:name></ns2:Sequence><ns2:Sequence dsseqid="sq1842" id="sq1841"><ns2:sequence>------------------------------------------------------------------------------------------------------------------------------------------------------------------------------------------------------------------------------GGG-GTTGGTGTAAAATAGGCCGGGTGGTGGCTGGAAATGGCTTC-CCTGG-----------GCTGGATTGGGTTTTCCTGAGCTGGATTGGGCTGAAACCCTGGGGTTGGG-GGGCTTGGTTTTGG--GTGG-G-CTGGC---------------------------G-TTTT-TGGTGTTTTAA--T-GG----TTC--GGG-TGCCTT--------TGATG----TGGGT-GT-TG--GTTGT-GTGGCTTTAGTGGGT---GGA-G-CCTGGTG-GAGGCTTGT-GCCT-------TGGTGGG-----------ATTAGTC-TGGTGGG-GTGCTT----CGGG---------GTTACTC-TACGG-GTGTCTTTG--ATGATGC--T-G-GGG-T----GGGTTGACTTT-AATGTTG---GG-GTTAGCCGATG-G-TGGTC-TTGGGT-TGACCTTAGG-TGGTG-ACTCTC----TTTAATA--TTG--A----TATT--------AAAGGTA-A--G-----TGCTTGGA--CA--TATG-ATATAG-CCA---TAG--CGC------------TTTAGAATAG-TTCGACTCCGA-AGACC--CAGTCTGAGG--------TAGTGTTAAGTA-TACAT--T--AAT----CTAGTAT--ATAATTTAGCA--TAT----AATAACT--GAC-ATTA-C-TC-GTACACT---ATA-AG-TATT-ATG--TTTAATAT--------ATT--------GCTGTAG--TA------TGT----ATT-TGTGTGCT--GTGTGTAGTAGTAATA--TCTATACCG----------A-------T---ATATTTA-T----AGGTTGGCGCATACT-G-CAG-T-GAATTGAA-AA--T-TA----A---TG-AAT---T-GG-GG-TCGGG-C---TGTG-GGAA-GG--TGTCGTA-AATTCTGGAAAATGATGGAAA---ATGGCCAAAAATGGGGGGAAA--T--------TCCAAACT------------------TTTCTG-----------------GTCCTCCGGGTA-GGG-GCGTTCTG-------------------------------------------------------------------------------------------------------------------------------------------------------------------------------------------------------------------------------------------------------------------------------------------------</ns2:sequence><ns2:name>AJ270117.1_Leishmania_sp._kinetoplast_minicircle_DNA,_isolate_sandfly_G297</ns2:name></ns2:Sequence><ns2:Sequence dsseqid="sq1844" id="sq1843"><ns2:sequence>-----------------------------------------------------------------------------------------------------------------------------------------------------------------------------------------------------------------------------GGGG-TTGGTGTAAAATAGGGCCGGGTGGTGGCTGGAAATGGCTTCCCTGGG-----------CTGG-ATTGGGTTTTCCTGAGCTGGATTGGGCTGAAACCCTGGGGT-TGG-GGGCTTGGTTTTGG--GTGG-G-CTGGC---------------------------G-TTTT-TGGTGTTTTAA--T-GG----TTC--GGG-TGCCTT--------TGATG----TGGGT-GT-TG--GTTGT-GTGGCTTTAGTGGGT---G-G-AGCCTGGTG-GAGGCTTGT-GCCT-------TGGTGGG-----------ATTAGTC-TGGT-GGGGTGCTT----CGGG---------GTTACTC-TACGG-GTGTCTTTG--ATGATGC--T-GGG-G-T----GGGTTGACTTT-AATGTTG---GG-GTTAGCCGATG-G-TGGTC-TTGGGT-TGACCTTAGG-TGGTG-ATTCTC----TTTAATA--TTG--A----TATT--------AAAGGTA-A--G-----TGCTTGGA--CA--TATG-ATATAG-CCA---TAG--CGC------------TTTAGAATAG-TTCGACTCCGA-AGACC--CAGTCTGAGG--------TAGTGTTAAGTA-TACAT--T--AAT----CTAGTAT--ATAATTTAGCA--TAT----AATAACT--GAC-ATTA-C-TC-GTACACT---ATA-AG-TATT-ATG--TTTAATAT--------ATT--------GCTGTAG--TA------TGT----ATT-TGTGTGCT--GTGTGTAGTAGTAATA--TCTATACCG----------A-------T---ATATTTA-T----AGGTTGGCGCATACT-G-CAG-T-GAATTGAA-AA--T-TA----A---TG-AAT---T-GGGGT-CG-GG-C---TGTG-GGAA-GG--TGTCGTA-AATTCTGGAAAATGATGGAAA---ATGGCCAAAAATGGGGGGAAA--T-------T-CCAAACT------------------TTTCTG-----------------GTCCTCCGGGTA-GGG-GCGTTCTG-------------------------------------------------------------------------------------------------------------------------------------------------------------------------------------------------------------------------------------------------------------------------------------------------</ns2:sequence><ns2:name>AJ270118.1_Leishmania_sp._kinetoplast_minicircle_DNA,_isolate_sandfly_G304</ns2:name></ns2:Sequence><ns2:Sequence dsseqid="sq1846" id="sq1845"><ns2:sequence>-----------------------------------------------------------------------------------------------------------------------------------------------------------------------------------------------------------------------------GGGG-TTGGTGTAAAATAGGGCCGGGTG----------GTCCGGGAAATTT-GGGTATT-TTGGCTGGATCGGCCTGAA-ACCCTGG-------------------GTCTGG--AGGCTTGTTTTGAC--GCTG-G-CTGGCT-TTTGGG-CTG----GGTT-TG-GGGGTG-TT-GGGGCTTGGTTTGGCAG-T-ATATT-TGG-GGCTGG-----A--TACTT-T--TTGG--GC-GG--GATTT-AGTCTTGGCCTGCGGG-GC---TTGAGTTTG-A-TTTACGC-CTTTTT-----GGTATGGATTA-GG--AGT-TGGGGTGG-CTCTCTCTTT-----CTGGTTG---------------GGAT-TTTA-TTGA--TAGGGGT--GGTGCTGGTGTTGAATGTAGGTGT-GG----G-------CTGGGTGGGT-A-TCCTC--ATAGA-GGGG-CTTTGCCTTTA-C---------TTTAATA--TTA--A----TATTAAGT---TTTGCGTTA---G--TT--TGCTGAC--TCT-TTAGCC--CGA-TGA---TGGGAACAT-AG----TGGACGTCTATA--TATTA----GGGGTGACC--TATAATGGTT---A--TCCGGTATGAGTAA-CAGTT--T--AGC----GT-GCAA-T-ATATAGTCT--ACAT----TGTATAC--ATA-ATCTAG-AG-CTCTA-T---TTCGTG-TATA--TT--TTAATGTA--------T----------GCATATGT-GTTAT--AGAT-----AG-A-----------CTT--TG-----AC--T--GA--CGT--------------GAAAGT-A--AATA-T----ACCTG-C----TGTT-ATAAGGTTGCTGGGCT-T-G-G-AA----T---TT-GTG---C-AAAGT-GCCCTGAAA-TTGGATTTA-AATCC-CGAAA-AAT-----------CCCGAAA---AATCCCGAAAAATGGGGGAAA--T-------TCCCAAACT------------------TTTCTG-----------------GTCCTCCGGGTA-GGG-GCGTTCTG-------------------------------------------------------------------------------------------------------------------------------------------------------------------------------------------------------------------------------------------------------------------------------------------------</ns2:sequence><ns2:name>AJ270119.1_Leishmania_sp._kinetoplast_minicircle_DNA,_isolate_sandfly_G319</ns2:name></ns2:Sequence><ns2:Sequence dsseqid="sq1848" id="sq1847"><ns2:sequence>-----------------------------------------------------------------------------------------------------------------------------------------------------------------------------------------------------------------------------------------------------------------GTTGGTTCGGGGAATTTGGGTATTTTGGCTGGATCGGCCTG-AAACCCTGG-------------------GTCTGG--AGGCTTGTTTTGAC--GCTG-G-CTGGCT-TTTGGG-CTG----GGTT-TG-GGGGTGTTG-GGG-GTTGGTTTGGCAG-TATATTT-GGG-GCTGGA----TACTTTTTGGG--CGGGA-TT-TAG-TCTTG-GCCTGCGGGGC------------TTGAG-TT-T-GATTTAC-GCC------------TTTT--T--G--GTATGG-ATT-----AGG---AGTTGG-GGTGGCTCTCTCTTTCTGGT-TGGGA-TTTTA-TTG--A--TAGG--G-GTGGTGCTGGTG-T-TGAATGT-A--GGT----GT-GGGCTGGGTGG-G-TATCC-TCATAG-AGGGGTTTTG-CCTT-----TAC----TTTAATA--TTA--A----TATTAAGT---TTTGCGTTAGTTTGCTGACTCTTTAG--CCC-GATGATGGGAACATA---GTGGACGTC-TATAT--ATTAGGGGTGACC-T------A-TAATGGTT--ATCCG-------GT----------ATGAGT-AACAG--T--TTA----GCGTGC------A-ATATATAGTCT----ACATTGT--ATA-CATAAT-CT-AGAGC-----TCTA-----TT-TCGT-GTATATTT--------T----------AATGTATG-CATAT--GTGT-----TA-TAGATA------GACTTTGAC---------TGACGTGAAA--G---TAAA--T----------------------AT-ACCTGCTGT--TATAAGGTTGCTGGG-CTT-G-GA---AT---TT-GTG---C-A-AAG-TGCCCTGAA-ATTGGATTT-AAATCCCGAAA-AAT-----------CCCGAAA---AATCCCGAAAAATGGGGGAAA--T-------TCCCAAACT------------------TTTCTG-----------------GTCCTCCGGGTA-GGG-G--------------------------------------------------------------------------------------------------------------------------------------------------------------------------------------------------------------------------------------------------------------------------------------------------------</ns2:sequence><ns2:name>AJ270120.1_Leishmania_sp._kinetoplast_minicircle_DNA,_isolate_sandfly_P12</ns2:name></ns2:Sequence><ns2:Sequence dsseqid="sq1850" id="sq1849"><ns2:sequence>-------------------------------------------------------------------------------------------------------------------------------------------------------------------------------------------------------------------------------------------------GCCGGGTGGTGGCTGAA--ATGCTCCCT-GGG-----------CTG--GATTGGGTTTCCTGAGCTGGATTGGGCTGAAACCCTGGGGT-TGG-GGGCTTGGTTTTGG--GTGG-G-CTGGC---------------------------G-TTTT-TGGTGTTTTAA--T-GG----TTC--GGG-TGCCTT--------TGATG----TGGGT-GT-TG--GTTGT-GTGGCTTTAGTGGGT---G-G-AGCCTGGTG-GAGGCTTGT-GCCT-------TGGTGGG-----------ATTAGTC-TGGT-GGGGTGCTT----CGGG---------GTTACTC-TACGG-GTGTCTTTG--ATGATGC--T-GGG-G-T----GGGTTGACTTT-AATGTTG---GG-GTTAGCCGATG-G-TGGTC-TTGGGT-TGACCTTAGG-TGGTG-ATTCTC----TTTAATA--TTG--A----TATT--------AAAGGTA-A--G-----TGCTTGGA--CA--TATG-ATATAG-CCA---TAG--CGC------------TTTAGAATAG-TTCGACTCCGA-AGACC--CAGTCTGAGG--------TAGTGTTAAGTA-TACAT--T--AAT----CTAGTAT--ATAATTTAGCA--TAT----AATAACT--GAC-ATTA-C-TC-GTACACT---ATA-AG-TATT-ATG--TTTAATAT--------ATT--------GCTGTAG--TA------TGT----ATT-TGTGTGCT--GTGTGTAGTAGTAATA--TCTATACCG----------A-------T---ATATTTA-T----AGGTTGGCGCATACT-G-CAG-T-GAATTGAA-AA--T-TA----A---TG-AAT---T-GGGGT-CG-GG-C---TGTG-GGAA-GG--TGTCGTA-AATTCTGGAAAATGATGGAAA---ATGGCCAAAAATGGGGGGAAA--T-------T-CCAAACT------------------TTTCTG-----------------GTCCTCCGGGTA-GGG-GCGT-----------------------------------------------------------------------------------------------------------------------------------------------------------------------------------------------------------------------------------------------------------------------------------------------------</ns2:sequence><ns2:name>AJ270121.1_Leishmania_sp._kinetoplast_minicircle_DNA,_isolate_sandfly_P26</ns2:name></ns2:Sequence><ns2:Sequence dsseqid="sq1852" id="sq1851"><ns2:sequence>-----------------------------------------------------------------------------------------------------------------------------------------------------------------------------------------------------------------------------------------------------------------AAATGGCTTC-CCTGG-----------GCTGGATTGGGTTTTCCTGAGCTGGATTGGGCTGAAACCCTGGGGTTGGG-GGGCTTGGTTTTGG--GTGG-G-CTGGC---------------------------G-TTTT-TGGTGTTTTAA--T-GG----TTC--GGG-TGCCTT--------TGATG----TGGGT-GT-TG--GTTGT-GTGGCTTTAGTGGGT---GGA-G-CCTGGTG-GAGGCTTGT-GCCT-------TGGTGGG-----------ATTAGTC-TGGTGGG-GTGCTT----CGGG---------GTTACTC-TACGG-GTGTCTTTG--ATGATGC--T-G-GGG-T----GGGTTGACTTT-AATGTTG---GG-GTTAGCCGATG-G-TGGTC-TTGGGT-TGACCTTAGG-TGGTG-ACTCTC----TTTAATA--TTG--A----TATT--------AAAGGTA-A--G-----TGCTTGGA--CA--TATG-ATATAG-CCA---TAG--CGC------------TTTAGAATAG-TTCGACTCCGA-AGACC--CAGTCTGAGG--------TAGTGTTAAGTA-TACAT--T--AAT----CTAGTAT--ATAATTTAGCA--TAT----AATAACT--GAC-ATTA-C-TC-GTACACT---ATA-AG-TATT-ATG--TTTAATAT--------ATT--------GCTGTAG--TA------TGT----ATT-TGTGTGCT--GTGTGTAGTAGTAATA--TCTATACCG----------A-------T---ATATTTA-T----AGGTTGGCGCATACT-G-CAG-T-GAATTGAA-AA--T-TA----A---TG-AAT---T-GG-GG-TCGGG-C---TGTG-GGAA-GG--TGTCGTA-AATTCTGGAAAATGATGGAAA---ATGGCCAAAAATGGGGGGAAA--T--------TCCAAACT------------------TTTCTG-----------------GTCCTCCGGGTA-GGG-G--------------------------------------------------------------------------------------------------------------------------------------------------------------------------------------------------------------------------------------------------------------------------------------------------------</ns2:sequence><ns2:name>AJ270122.1_Leishmania_sp._kinetoplast_minicircle_DNA,_isolate_sandfly_P27</ns2:name></ns2:Sequence><ns2:Sequence dsseqid="sq1854" id="sq1853"><ns2:sequence>--------------------------------------------------------------------------------------------------------------------------------------------------------------------------------------------------------------------------------------------------CCGGGTGGTGGCTGCAAATGGCTTCCCTGGG-----------CTGG-ATTGGGTTTTCCTGAGCTGGATTGGGCTGAAACCCTGGGGT-TGG-GGGCTTGGTTTTGG--GTGG-G-CTGGC---------------------------G-TTTT-TGGTGTTTTAA--T-GG----TTC--GGG-TGCCTT--------TGATG----TGGGT-GT-TG--GTTGT-GTGGCTTTAGTGGGT---G-G-AGCCTGGTG-GAGGCTTGT-GCCT-------TGGTGGG-----------ATTAGTC-TGGT-GGGGTGCTT----CGGG---------GTTACTC-TACGG-GTGTCTTTG--ATGATGC--T-GGG-G-T----GGGTTGACTTT-AATGTTG---GG-GTTAGCCGATG-G-TGGTC-TTGGGT-TGACCTTAGG-TGGTG-ATTCTC----TTCAATA--TTG--A----TATT--------AAAGGTA-A--G-----TGCTTGGA--CA--TATG-ATATAG-CCA---TAG--CGC------------TTTAGAATAG-TTCGACTCCGA-AGACC--CAGTCTGAGG--------TAGTGTTAAGTA-TACAT--T--AAT----CTAGTAT--ATAATTTAGCA--TAT----AATAACT--GAC-ATTA-C-TC-GTACACT---ATA-AG-TATT-ATG--TTTAATAT--------ATT--------GCTGTAG--TA------TGT----ATT-TGTGTGCT--GTGTGTAGTAGTAATA--TCTATACCG----------A-------T---ATATTTA-T----AGGTTGGCGCATACT-G-CAG-T-GAATTGAA-AA--T-TA----A---TG-AAT---T-GGGGT-CG-GG-C---TGTG-GGAA-GG--TGTCGTA-AATTCTGGAAAATGATGGAAA---ATGGCCAAAAATGGGGGGAAA--T-------T-CCAAACT------------------TTTCTG-----------------GTCCTCCGGGTA-GGG-GCG------------------------------------------------------------------------------------------------------------------------------------------------------------------------------------------------------------------------------------------------------------------------------------------------------</ns2:sequence><ns2:name>AJ270123.1_Leishmania_sp._kinetoplast_minicircle_DNA,_isolate_sandfly_P35</ns2:name></ns2:Sequence><ns2:Sequence dsseqid="sq1856" id="sq1855"><ns2:sequence>------------------------------------------------------------------------------------------------------------------------------------------------------------------------------------------------------------------------------------------AAATAGGGCCGGGTGGTGGCTGGAAATGGCTTCCCTGGG-----------CTGG-ATTGGGTTTTCCTGAGCTGGATTGGGCTGAAACCCTGGGGT-TGG-GGGCTTGGTTTTGG--GTGG-G-CTGGC---------------------------G-TTTT-TGGTGTTTTAA--T-GG----TTC--GGG-TGCCTT--------TGATG----TGGGT-GT-TG--GTTGT-GTGGCTTTAGTGGGT---G-G-AGCCTGGTG-GAGGCTTGT-GCCT-------TGGTGGG-----------ATTAGTC-TGGT-GGGGTGCTT----CGGG---------GTTACTC-TACGG-GTGTCTTTG--ATGATGC--T-GGG-G-T----GGGTTGACTTT-AATGTTG---GG-GTTAGCCGATG-G-TGGTC-TTGGGT-TGACCTTAGG-TGGTG-ATTCTC----TTTAATA--TTG--A----TATT--------AAAGGTA-A--G-----TGCTTGGA--CA--TATG-ATATAG-CCA---TAG--CGC------------TTTAGAATAG-TTCGACTCCGA-AGACC--CAGTCTGAGG--------TAGTGTTAAGTA-TACAT--T--AAT----CTAGTAT--ATAATTTAGCA--TAT----AATAACT--GAC-ATTA-C-TC-GTACACT---ATA-AG-TATT-ATG--TTTAATAT--------ATT--------GCTGTAG--TA------TGT----ATT-TGTGTGCT--GTGTGTAGTAGTAATA--TCTATACCG----------A-------T---ATATTTA-T----AGGTTGGCGCATACT-G-CAG-T-GAATTGAA-AA--T-TA----A---TG-AAT---T-GGGGT-CG-GG-C---TGTG-GGAA-GG--TGTCGTA-AATTCTGGAAAATGATGGAAA---ATGGCCAAAAATGGGGGGAAA--T-------T-CCAAACT------------------TTTCTG-----------------GTCCTCCGGGTA-GGG-GCG------------------------------------------------------------------------------------------------------------------------------------------------------------------------------------------------------------------------------------------------------------------------------------------------------</ns2:sequence><ns2:name>AJ270124.1_Leishmania_sp._kinetoplast_minicircle_DNA,_isolate_sandfly_P38</ns2:name></ns2:Sequence><ns2:Sequence dsseqid="sq1858" id="sq1857"><ns2:sequence>--------------------------------------------------------------------------------------------------------------------------------------------------------------------------------------------------------------------------------------TGTAAAATAGGCCCGGGTGGTTCGGGCAATTT-GGGTATTTTGGCT-----------GGATCGGCCTGAA-ACCCTGG-------------------GTCTGG--AGGCTTGTTTTGAC--GCTG-G-CTGGCT-TTTGGG-CTG----GGTT-TG-GG-GGTGTT-GGGGGTTG-GTTTGGCA-G-TATAT-T-----------------TGGG------GCTG-GA-TAC-TTTT---TGGGCGG-GATT-TAGTCT--TGGCCTGCG-GGGCTTGAG-TTTCATTTAC-GCCTTTTT---------GGTATGGATTAGGAGTTGGGGTGGCTCTCTC--------TTTCTGGT-TGGGA-TTTTA--TT-----GATA--G-GGGTGGTGCTGGTGTTGAATGT-A-GGTGT---GG-GCTGGGTGGGT-A-TCCTC-ATAGAG-GGGTTTTG-C-C-TT-----TAC----TTTAATA--TTA--A----TA-----T---TAAGTTTTG--------CGTTAGTTT--GCT-GACTCTTTAGCCCGA---TGATGGGAA-CAT--AGTGGACGTCTATAT-ATTAGGGG-TGACCTAT--A-ATGGTTATCC-G----GTATGAGT--AA----CA--G--TTT----AGCGTG------CAATATATAGTCT----ACATTGT--ATA-CATAAT-C---TAGA-----GCT-----CTA-TTTC--GTGTATA--------TTT--T-----AATGTATG-CATAT----GT-----GT-TATAG-------ATAGACTTTGACTG--AC---G-T---G--A---AAGT--AAATAT-ACCTG-C-T------GTT--ATAAGGTT--GCTGGGC---TTGGA-ATC-T-G--------------T---G-CAAAG-TGCCCTGAA-ATTGGATTT-ACATCGAAAAT-C-C-----------GA--------AATCCGAACATGG--GG------A-------ATTCCAAAC------------------TTTTCT-----------------GGTCTCGG------------------------------------------------------------------------------------------------------------------------------------------------------------------------------------------------------------------------------------------------------------------------------------------------------------------</ns2:sequence><ns2:name>AJ270125.1_Leishmania_sp._kinetoplast_minicircle_DNA,_isolate_sandfly_P49</ns2:name></ns2:Sequence><ns2:Sequence dsseqid="sq1860" id="sq1859"><ns2:sequence>-------------------------------------------------------------------------------------------------------------------------------------------------------------------------------------------------------------------------------------TTGTAAAATAGGCCCGGGTGGTGGCTGGAAATGGCTTC-CCTGG-----------GCTGGATTGGGTTTTCCTGAGCTGGATTGGGCTGAAACCCTGGGGTTGGG-GGGCTTGGTTTTGG--GTGG-G-CTGGC---------------------------G-TTTT-TGGTGTTTTAA--T-GG----TTC--GGG-TGCCTT--------TGATG----TGGGT-GT-TG--GTTGT-GTGGCTTTAGTGGGT---GGA-G-CCTGGTG-GAGGCTTGT-GCCT-------TGGTGGG-----------ATTAGTC-TGGTGGG-GTGCTT----CGGG---------GTTACTC-TACGG-GTGTCTTTG--ATGATGC--T-G-GGG-T----GGGTTGACTTT-AATGTTG---GG-GTTAGCCGATG-G-TGGTC-TTGGGT-TGACCTTAGG-TGGTG-ACTCTC----TTTAATA--TTG--A----TATT--------AAAGGTA-A--G-----TGCTTGGA--CA--TATG-ATATAG-CCA---TAG--CGC------------TTTAGAATAG-TTCGACTCCGA-AGACC--CAGTCTGAGG--------TAGTGTTAAGTA-TACAT--T--AAT----CTAGTAT--ATAATTTAGCA--TAT----AATAACT--GAC-ATTA-C-TC-GTACACT---ATA-AG-TATT-ATG--TTTAATAT--------ATT--------GCTGTAG--TA------TGT----ATT-TGTGTGCT--GTGTGTAGTAGTAATA--TCTATACCG----------A-------T---ATATTTA-T----AGGTTGGCGCATACT-G-CAG-T-GAATTGAA-AA--T-TA----A---TG-AAT---T-GG-GG-TCGGG-C---TGTG-GGAA-GG--TGTCGTA-AATTCTGGAAAATGATGGAAA---ATGGCCAAAAATGGGGGGAAA--T--------TCCAAACT------------------TTTCTG-----------------GTCCTCCGGGTA-GGG-AAA------------------------------------------------------------------------------------------------------------------------------------------------------------------------------------------------------------------------------------------------------------------------------------------------------</ns2:sequence><ns2:name>AJ270126.1_Leishmania_sp._kinetoplast_minicircle_DNA,_isolate_sandfly_P57</ns2:name></ns2:Sequence><ns2:Sequence dsseqid="sq1862" id="sq1861"><ns2:sequence>---------------------------------------------------------------------------------------------------------------------------------------------------------------------------------------------------------------------------------------------------CGGGTGGTGGCTGAAAATGGCTTC-CCTGG-----------GCTGGATTGGGTTTTCCTGAGCTGGATTGGGCTGAAACCCTGGGGTTGGG-GGGCTTGGTTTTGG--GTGG-G-CTGGC---------------------------G-TTTT-TGGTGTTTTAA--T-GG----TTC--GGG-TGCCTT--------TGATG----TGGGT-GT-TG--GTTGT-GTGGCTTTAGTGGGT---GGA-G-CCTGGTG-GAGGCTTGT-GCCT-------TGGTGGG-----------ATTAGTC-TGGTGGG-GTGCTT----CGGG---------GTTACTC-TACGG-GTGTCTTTG--ATGATGC--T-G-GGG-T----GGGTTGACTTT-AATGTTG---GG-GTTAGCCGATG-G-TGGTC-TTGGGT-TGACCTTAGG-TGGTG-ACTCTC----TTTAATA--TTG--A----TATT--------AAAGGTA-A--G-----TGCTTGGA--CA--TATG-ATATAG-CCA---TAG--CGC------------TTTAGAATAG-TTCGACTCCGA-AGACC--CAGTCTGAGG--------TAGTGTTAAGTA-TACAT--T--AAT----CTAGTAT--ATAATTTAGCA--TAT----AATAACT--GAC-ATTA-C-TC-GTACACT---ATA-AG-TATT-ATG--TTTAATAT--------ATT--------GCTGTAG--TA------TGT----ATT-TGTGTGCT--GTGTGTAGTAGTAATA--TCTATACCG----------A-------T---ATATTTA-T----AGGTTGGCGCATACT-G-CAG-T-GAATTGAA-AA--T-TA----A---TG-AAT---T-GGGGG-TCGGG-C---TGTG-GGAA-GG--TGTCGTA-AATTCTGGAAAATGATGGAAA---ATGGCCAAAAATGGGGGGAAA--T--------TCCAAACT------------------TTTCTG-----------------GTCCTCCGGG----------------------------------------------------------------------------------------------------------------------------------------------------------------------------------------------------------------------------------------------------------------------------------------------------------------</ns2:sequence><ns2:name>AJ270127.1_Leishmania_sp._kinetoplast_minicircle_DNA,_isolate_sandfly_P67</ns2:name></ns2:Sequence><ns2:Sequence dsseqid="sq1864" id="sq1863"><ns2:sequence>---------------------------------------------------------------------------------------------------------------------------------------------------------------------------------------------------------------------------------------------------CGGGTGGTGGCTGAAAATGGCTTC-CCTGG-----------GCTGGATTGGGTTTTCCTGAGCTGGATTGGGCTGAAACCCTGGGGTTGGG-GGGCTTGGTTTTGG--GTGG-G-CTGGC---------------------------G-TTTT-TGGTGTTTTAA--T-GG----TTC--GGG-TGCCTT--------TGATG----TGGGT-GT-TG--GTTGT-GTGGCTTTAGTGGGT---GGA-G-CCTGGTG-GAGGCTTGT-GCCT-------TGGTGGG-----------ATTAGTC-TGGTGGG-GTGCTT----CGGG---------GTTACTC-TACGG-GTGTCTTTG--ATGATGC--T-G-GGG-T----GGGTTGACTTT-AATGTTG---GG-GTTAGCCGATG-G-TGGTC-TTGGGT-TGACCTTAGG-TGGTG-ACTCTC----TTTAATA--TTG--A----TATT--------AAAGGTA-A--G-----TGCTTGGA--CA--TATG-ATATAG-CCA---TAG--CGC------------TTTAGAATAG-TTCGACTCCGA-AGACC--CAGTCTGAGG--------TAGTGTTAAGTA-TACAT--T--AAT----CTAGTAT--ATAATTTAGCA--TAT----AATAACT--GAC-ATTA-C-TC-GTACACT---ATA-AG-TATT-ATG--TTTAATAT--------ATT--------GCTGTAG--TA------TGT----ATT-TGTGTGCT--GTGTGTAGTAGTAATA--TCTATACCG----------A-------T---ATATTTA-T----AGGTTGGCGCATACT-G-CAG-T-GAATTGAA-AA--T-TA----A---TG-AAT---T-GGGGG-TCGGG-C---TGTG-GGAA-GG--TGTCGTA-AATTCTGGAAAATGATGGAAA---ATGGCCAAAAATGGGGGGAAA--T--------TCCAAACT------------------TTTCTG-----------------GTCCTCCGGG----------------------------------------------------------------------------------------------------------------------------------------------------------------------------------------------------------------------------------------------------------------------------------------------------------------</ns2:sequence><ns2:name>AJ270128.1_Leishmania_sp._kinetoplast_minicircle_DNA,_isolate_sandfly_P70</ns2:name></ns2:Sequence><ns2:Sequence dsseqid="sq1866" id="sq1865"><ns2:sequence>--------------------------------------------------------------------------------------------------------------------------------------------------------------------------------------------------------------------------------------------------CCGGGTGGTGGCTGAAAATGGCTYCCCTGGC-----------CTGGAATTGGGTTTCCCTAACCTGAATTGGCCTAAAACCCTGGGGT-TGG-GVGCTTGGTTTTGG--GTGG-G-CTGGC---------------------------G-TTTT-TGGTGTTTTAA--T-GG----TTC--GGG-TGCCTT--------TGATG----TGGGT-GT-TG--GTTGT-GTGGCTTTAGTGGGT---G-G-AGCCTGGTG-GAGGCTTGT-GCCT-------TGGTGGG-----------ATTAGTC-TGGT-GGGGTGCTT----CGGG---------GTTACTC-TACGG-GTGTCTTTG--ATGATGC--T-GGG-G-T----GGGTTGACTTT-AATGTTG---GG-GTTAGCCGATG-G-TGGTC-TTGGGT-TGACCTTAGG-TGGTG-ATTCTC----TTTAATA--TTG--A----TATT--------AAAGGTA-A--G-----TGCTTGGA--CA--TATG-ATATAG-CCA---TAG--CGC------------TTTAGAATAG-TTCGACTCCGA-AGACC--CAGTCTGAGG--------TAGTGTTAAGTA-TACAT--T--AAT----CTAGTAT--ATAATTTAGCA--TAT----AATAACT--GAC-ATTA-C-TC-GTACACT---ATA-AG-TATT-ATG--TTTAATAT--------ATT--------GCTGTAG--TA------TGT----ATT-TGTGTGCT--GTGTGTAGTAGTAATA--TCTATACCG----------C-------T---ATATTTA-T----AGGTTGGCGGATACT-G-CAG-T-GAATTGAA-AA--T-TA----A---TG-AAT---T-GGGGT-CG-GG-C---TGTG-GGAA-GG--TGTCGTA-AATTCTGGAAAATGATGGAAA---ATGGCCAAAAATGGGGGGAAA--T-------T-CCAAACT------------------TTTCTG-----------------GTCCTCCGGGTA-GGG-G--------------------------------------------------------------------------------------------------------------------------------------------------------------------------------------------------------------------------------------------------------------------------------------------------------</ns2:sequence><ns2:name>AJ270129.1_Leishmania_sp._kinetoplast_minicircle_DNA,_isolate_sandfly_P81</ns2:name></ns2:Sequence><ns2:Sequence dsseqid="sq1868" id="sq1867"><ns2:sequence>---------------------------------------------------------------------------------------------------------------------------------------------------------------------------------------------------------------------------------------------AAAVCCCGGKTGKTGCCTGAAAAWTGCCTCCCCTGG-----------GCTGAATTGGGTTTCCCTAAGCTG-ATTGGCCTAAACCCYTGGGGTT-GG-GGGCTTGGTTTTGG--GTGG-G-C-TGGC--------------------------G-TTTT-TGGTGTTTTAA--T-GG----TTC--GGG-TGCCTT--------TGATG----TGGGT-GT-TG--GTTGT-GTGGCTTTAGTGGGT---GGA--GCCTGGTG-GAGGCTTGT-GCCT-------TGGTGGG-----------ATTAGTC-TGGTGGG-GTGCTT----CGGG---------GTTACTC-TACGG-GTGTCTTTG--ATGATGC--T-GGGGT-G----G-GTTGACTTT-AATGTTG---GG-GTTAGCCGATG-G-TGGTC-TTGGGT-TGACCTTAGG-TGGTG-ATTCTC----TTTAATA--TTG--A----TATT--------AAAGGTA-A--G-----TGCTTGGA--CA--TATG-ATATAG-CCA---TAG--CGC------------TTTAGAATAG-TTCGACTCCGA-AGACC--CAGTCTGAGG--------TAGTGTTAAGTA-TACAT--T--AAT----CTAGTAT--ATAATTTAGCA--TAT----AATAACT--GAC-ATTA-C-TC-GTACACT---ATA-AG-TATT-ATG--TTTAATAT--------ATT--------GCTGTAG--TA------TGT----ATT-TGTGTGCT--GTGTGTAGTAGTAATA--TCTATATCC----------CGA-----T---ATATTTA-T----AGGGTTGCGAATACT-GCAAG-T-GAATTGTA-AA--A-AN----T---TA-TGA---A-TTTGG-GNCCG-G----GCT-GTGG-GAGGTGTCGAA-AATTCTGAAAT--GATGAAAA---TG---------------------------------------------------------------------------------------------------------------------------------------------------------------------------------------------------------------------------------------------------------------------------------------------------------------------------------------------------------------------------------------------------------</ns2:sequence><ns2:name>AJ270130.1_Leishmania_sp._kinetoplast_minicircle_DNA,_isolate_sandfly_P84</ns2:name></ns2:Sequence><ns2:Sequence dsseqid="sq1870" id="sq1869"><ns2:sequence>--------------------------------------------------------------------------------------------------------------------------------------------------------------------------------------------------------------------------------------------------CCGGGTGGTGGCTGGAAATGGCTTC-CCTGG-----------GCTGGATTGGGTTTTCCTGAGCTGGATTGGGCTGAAACCCTGGGGTTGGG-GGGCTTGGTTTTGG--GTGG-G-CTGGC---------------------------G-TTTT-TGGTGTTTTAA--T-GG----TTC--GGG-TGCCTT--------TGATG----TGGGT-GT-TG--GTTGT-GTGGCTTTAGTGGGT---GGA-G-CCTGGTG-GAGGCTTGT-GCCT-------TGGTGGG-----------ATTAGTC-TGGTGGG-GTGCTT----CGGG---------GTTACTC-TACGG-GTGTCTTTG--ATGATGC--T-G-GGG-T----GGGTTGACTTT-AATGTTG---GG-GTTAGCCGATG-G-TGGTC-TTGGGT-TGACCTTAGG-TGGTG-ACTCTC----TTTAATA--TTG--A----TATT--------AAAGGTA-A--G-----TGCTTGGA--CA--TATG-ATATAG-CCA---TAG--CGC------------TTTAGAATAG-TTCGACTCCGA-AGACC--CAGTCTGAGG--------TAGTGTTAAGTA-TACAT--T--AAT----CTAGTAT--ATAATTTAGCA--TAT----AATAACT--GAC-ATTA-C-TC-GTACACT---ATA-AG-TATT-ATG--TTTAATAT--------ATT--------GCTGTAG--TA------TGT----ATT-TGTGTGCT--GTGTGTAGTAGTAATA--TCTATACCG----------A-------T---ATATTTA-T----AGGTTGGCGCATACT-G-CAG-T-GAATTGAA-AA--T-TA----A---TG-AAT---T-GG-GG-TCGGG-C---TGTG-GGAA-GG--TGTCGTA-AATTCTGGAAAATGATGGGAA---AAGGCCAAAAATGGGGGGAAA--T--------TCCAAACT------------------TTTCTG-----------------GTCCTCCGGGGT-A------------------------------------------------------------------------------------------------------------------------------------------------------------------------------------------------------------------------------------------------------------------------------------------------------------</ns2:sequence><ns2:name>AJ270131.1_Leishmania_sp._kinetoplast_minicircle_DNA,_isolate_sandfly_P89</ns2:name></ns2:Sequence><ns2:Sequence dsseqid="sq1872" id="sq1871"><ns2:sequence>---------------------------------------------------------------------------------------------------------------------------------------------------------------------------------------------------------------------------------------------------CGGGTGGTGGCTGGAAATGGCTTC-CCTGG-----------GCTGGATTGGGTTTTCCTGAGCTGGATTGGGCTGAAACCCTGGGGTTGGG-GGGCTTGGTTTTGG--GTGG-G-CTGGC---------------------------G-TTTT-TGGTGTTTTAA--T-GG----TTC--GGG-TGCCTT--------TGATG----TGGGT-GT-TG--GTTGT-GTGGCTTTAGTGGGT---GGA-G-CCTGGTG-GAGGCTTGT-GCCT-------TGGTGGG-----------ATTAGTC-TGGTGGG-GTGCTT----CGGG---------GTTACTC-TACGG-GTGTCTTTG--ATGATGC--T-G-GGG-T----GGGTTGACTTT-AATGTTG---GG-GTTAGCCGATG-G-TGGTC-TTGGGT-TGACCTTAGG-TGGTG-ACTCTC----TTTAATA--TTG--A----TATT--------AAAGGTA-A--G-----TGCTTGGA--CA--TATG-ATATAG-CCA---TAG--CGC------------TTTAGAATAG-TTCGACTCCGA-AGACC--CAGTCTGAGG--------TAGTGTTAAGTA-TACAT--T--AAT----CTAGTAT--ATAATTTAGCA--TAT----AATAACT--GAC-ATTA-C-TC-GTACACT---ATA-AG-TATT-ATG--TTTAATAT--------ATT--------GCTGTAG--TA------TGT----ATT-TGTGTGCT--GTGTGTAGTAGTAATA--TCTATACCG----------A-------T---ATATTTA-T----AGGTTGGCGCATACT-G-CAG-T-GAATTGAA-AA--T-TA----A---TG-AAT---T-GG-GG-TCGGG-C---TGTG-GGAA-GG--TGTCGTA-AATTCTGGAAAATGATGGAAA---ATGGCCAAAAATGGGGGGAAA--T--------TCCAAACT------------------TTTCTG-----------------GTCCTCCGGGTA-GGG-GC-------------------------------------------------------------------------------------------------------------------------------------------------------------------------------------------------------------------------------------------------------------------------------------------------------</ns2:sequence><ns2:name>AJ270132.1_Leishmania_sp._kinetoplast_minicircle_DNA,_isolate_sandfly_P90</ns2:name></ns2:Sequence><ns2:Sequence dsseqid="sq1874" id="sq1873"><ns2:sequence>------------------------------------------------------------------------------------------------------------------------------------------------------------------------------------------------------------------------------GGG-GTGGTGTAAAATAGGGCCGGGTGGTGGCTGGAAATG-GCTC-CCTGG-----------GCTGGATTGGGTTTCCCTGAGCTGGATTGGGCTGAAACCCTGGGGTTGGG-GGGCTTGGTTTTGG--GTGG-G-CTGGC---------------------------G-TTTT-TGGTGTTTTAA--T-GG----TTC--GGG-TGCCTT--------TGATG----TGGGT-GT-TG--GTTGT-GTGGCTTTAGTGGGT---GGA-G-CCTGGTG-GAGGCTTGT-GCCT-------TGGTGGG-----------ATTAGTC-TGGTGGG-GTGCTT----CGGG---------GTTACTC-TACGG-GTGTCTTTG--ATGATGC--T-G-GGG-T----GGGTTGACTTT-AATGTTG---GG-GTTAGCCGATG-G-TGGTC-TTGGGT-TGACCTTAGG-TGGTG-ACTCTC----TTTAATA--TTG--A----TATT--------AAAGGTA-A--G-----TGCTTGGA--CA--TATG-ATATAG-CCA---TAG--CGC------------TTTAGAATAG-TTCGACTCCGA-AGACC--CAGTCTGAGG--------TAGTGTTAAGTA-TACAT--T--AAT----CTAGTAT--ATAATTTAGCA--TAT----AATAACT--GAC-ATTA-C-TC-GTACACT---ATA-AG-TATT-ATG--TTTAATAT--------ATT--------GCTGTAG--TA------TGT----ATT-TGTGTGCT--GTGTGTAGTAGTAATA--TCTATACCG----------A-------T---ATATTTA-T----AGGTTGGCGCATACT-G-CAG-T-GAATTGAA-AA--T-TA----A---TG-AAT---T-GG-GG-TCGGG-C---TGTG-GGAA-GG--TGTCGTA-AATTCTGGAAAATGATGGAAA---ATGGCCAAAAATGGGGGGGAA--A-------TTCCAAACT------------------TTTCTG-----------------GTTCCTCCGGGT-AGG-GCGTTCTG-------------------------------------------------------------------------------------------------------------------------------------------------------------------------------------------------------------------------------------------------------------------------------------------------</ns2:sequence><ns2:name>AJ270133.1_Leishmania_sp._kinetoplast_minicircle_DNA,_isolate_sandfly_P92</ns2:name></ns2:Sequence><ns2:Sequence dsseqid="sq1876" id="sq1875"><ns2:sequence>-----------------------------------------------------------------------------------------------------------------------------------------------------------------------------------------------------------------------------------------AAAATTGGCCCGGGTGGTCCGGGGAATTT-GGGTATTTTGGCT-----------GGACCGCCCTGAA-CCCCTGG-------------------GTCTGG--AGCCTTGTTTTGAC--GCTG-G-CTGCCT-TTTGGG-CTG----GGTT-TG-GG-GGTGTT-GGGGGTTG-GTTTGGCA-G-TATAT-T-----------------TGGG------GCTG-GA-TAC-TTTT---TGGGCGG-GATT-TAGTCT--TGGCCTGCG-GGGCTTGAG-TTTGATTTAC-GCCTTTTT---------GGTATGGATTAGGAGTTGGGGTGGCTCTCTC--------TTTCTGGT-TGGGA-TTTTA--TT-----GATA--G-GGGTGGTGCTGGTGTTGAATGT-A-GGTGT---GG-GCTGGGTGGGT-A-TCCTC-ATAGAG-GGGTTTTG-C-C-TT-----TAC----TTTAATA--TTA--A----TA-----T---TAAGTTTTG--------CGTTAGTTT--GCT-GACTCTTTAGCCCGA---TGATGGGAA-CAT--AGTGGACGTCTATAT-ATTAGGGG-TGACCTAT--A-ATGGTTATCC-G----GTATGAGT--AA----CA--G--TTT----AGCGTG------CAATATATAGTCT----ACATTGT--ATT-ACATAA-TC-TAGGA-----GCT-----CTA-TTTC--GGGTATA--------TTT--T-----AATGTATG-CATAT----GT-----GT-TATTAG------ATAGACTTTGACTG--AC---GTG---A--A---AGGT--AAATAT-ACCTG-C-T------GTT--ATAAGGTT--GCTGGGC---TTGGG-ATT-T-G--------------T---G-CAAAG-TGGCCTGAA-ATTGGGTTT-AATCCCGGAAA-T-T-----------CCG-GAA---AATCCGGAAATGG--GG---G--A-------ATTCCAAAC------------------TTTCTG-----------------GTCCTCCG------------------------------------------------------------------------------------------------------------------------------------------------------------------------------------------------------------------------------------------------------------------------------------------------------------------</ns2:sequence><ns2:name>AJ270134.1_Leishmania_sp._kinetoplast_minicircle_DNA,_isolate_sandfly_P95</ns2:name></ns2:Sequence><ns2:Sequence dsseqid="sq1878" id="sq1877"><ns2:sequence>-----------------------------------------------------------------------------------------------------------------------------------------------------------------------------------------------------------------------------------------------AAATCGCCCGGTGTGCCTGAAATTGCCTCCCCTG-----------GCTGAATTGGGTTTCCCTRAGCTGAATTGGCCTCAACCCTTGGGGTT-GG-GGGCTTGGTTTTGG--GTGG-G-C-TGGC--------------------------G-TTTT-TGGTGTTTTAA--T-GG----TTC--GGG-TGCCTT--------TGATG----TGGGT-GT-TG--GTTGT-GTGCCTTTAGTGGGT---GGA--GCCTGGTG-GAGGCTTGT-GCCT-------TGGTGGG-----------ATTAGTC-TGGTGGG-GTGCTT----CGGG---------GTTACTC-TACGG-GTGTCTTTG--ATGATGC--T-GGGGT-G----G-GTTGACTTT-AATGTTG---GG-GTTAGCCGATG-G-TGGTC-TTGGGT-TGACCTTAGG-TGGTG-ATTCTC----TTTAATA--TTG--A----TATT--------AAAGGTA-A--G-----TGCTTGGA--CA--TATG-ATATAG-CCA---TAG--CGC------------TTTAGAATAG-TTCGACTCCGA-AGACC--CAGTCTGAGG--------TAGTGTTAAGTA-TACAT--T--AAT----CTAGTAT--ATAATTTAGCA--TAT----AATAACT--GAC-ATTA-C-TC-GTACACT---ATA-AG-TATT-ATG--TTTAATAT--------ATT--------GCTGTAG--TA------TGT----ATT-TGTGTGCT--GTGTGTAGTAGTAATA--TCTATACCG----------A-------T---ATATTTA-T----AGGTTGGCGCATACT-GCAGG-T-GAATTGAA-AA--T-TT----A---TT-RAT---T-TGGGG-GCGGG-GG--TGTG-GGGA-AGGGGGCGGTA-AAATCTCGGAAAATG--------------------------------------------------------------------------------------------------------------------------------------------------------------------------------------------------------------------------------------------------------------------------------------------------------------------------------------------------------------------------------------------------------------------</ns2:sequence><ns2:name>AJ270135.1_Leishmania_sp._kinetoplast_minicircle_DNA,_isolate_sandfly_P97</ns2:name></ns2:Sequence><ns2:Sequence dsseqid="sq1880" id="sq1879"><ns2:sequence>--------------------------------------------------------------------------------------------------------------------------------------------------------------------------------------------------------------------------------------------------CCGGGTGGTGGCTGGAAATGGCTTCCCTGGG-----------CTGG-ATTGGGTTTTCCTGAGCTGGATTGGGCTGAAACCCTGGGGT-TGG-GGGCTTGGTTTTGG--GTGG-G-CTGGC---------------------------G-TTTT-TGGTGTTTTAA--T-GG----TTC--GGG-TGCCTT--------TGATG----TGGGT-GT-TG--GTTGT-GTGGCTTTAGTGGGT---G-G-AGCCTGGTG-GAGGCTTGT-GCCT-------TGGTGGG-----------ATTAGTC-TGGT-GGGGTGCTT----CGGG---------GTTACTC-TACGG-GTGTCTTTG--ATGATGC--T-GGG-G-T----GGGTTGACTTT-AATGTTG---GG-GTTAGCCGATG-G-TGGTC-TTGGGT-TGACCTTAGG-TGGTG-ATTCTC----TTTAATA--TTG--A----TATT--------AAAGGTA-A--G-----TGCTTGGA--CA--TATG-ATATAG-CCA---TAG--CGC------------TTTAGAATAG-TTCGACTCCGA-AGACC--CAGTCTGAGG--------TAGTGTTAAGTA-TACAT--T--AAT----CTAGTAT--ATAATTTAGCA--TAT----AATAACT--GAC-ATTA-C-TC-GTACACT---ATA-AG-TATT-ATG--TTTAATAT--------ATT--------GCTGTAG--TA------TGT----ATT-TGTGTGCT--GTGTGTAGTAGTAATA--TCTATACCG----------A-------T---ATATTTA-T----AGGTTGGCGCATACT-G-CAG-T-GAATTGAA-AA--T-TA----A---TG-AAT---T-GGGGT-CG-GG-C---TGTG-GGAA-GG--TGTCGTA-AATTCTGGAAAATGATGGAAA---ATGGCCAAAAATGGGGGGAAA--T-------T-CCAAACT------------------TTTCTG-----------------GTCCTCCGGGTA-GG-----------------------------------------------------------------------------------------------------------------------------------------------------------------------------------------------------------------------------------------------------------------------------------------------------------</ns2:sequence><ns2:name>AJ270136.1_Leishmania_sp._kinetoplast_minicircle_DNA,_isolate_sandfly_P98</ns2:name></ns2:Sequence><ns2:Sequence dsseqid="sq1882" id="sq1881"><ns2:sequence>--------------------------------------------------------------------------------------------------------------------------------------------------------------------------------------------------------------------------------------------------CCG-----GGTGGTGCTGAAATGCT-CCCTG-----------GGCTGATTGGGTTTTCCTGAGCTGGATTGGGCTGAAACCCTGGGGTTGGG-GGGCTTGGTTTTGG--ATGG-G-C-TGC---------------------------G-TTTT-TGGTGTTTTAA--T-GG----TTC--GGG-TGCCTT--------TGATG----TGGGT-GT-TG--GTTGT-GTGGCTTTAGTGGGT---GGA-G-CCTGGTG-GAGGCTTGT-GCCT-------TGGTGGG-----------ATTAGTC-TGGTGGG-GTGCTT----CGGG---------GTTACTC-TACGG-GTGTCTTTG--ATGATGC--T-G-GGG-T----GGGTTGACTTT-AATGTTG---GG-GTTAGCCGATG-G-TGGTC-TTGGGT-TGACCTTAGG-TGGTG-ACTCTC----TTTAATA--TTG--A----TATT--------AAAGGTA-A--G-----TGCTTGGA--CA--TATG-ATATAG-CCA---TAG--CGC------------TTTAGAATAG-TTCGACTCCGA-AGACC--CAGTCTGAGG--------TAGTGTTAAGTA-TACAT--T--AAT----CTAGTAT--ATAATTTAGCA--TAT----AATAACT--GAC-ATTA-C-TC-GTACACT---ATA-AG-TATT-ATG--TTTAATAT--------ATT--------GCTGTAG--TA------TGT----ATT-TGTGTGCT--GTGTGTAGTAGTAATA--TCTATACCG----------A-------T---ATATTTA-T----AGGTTGGCGCATACT-G-CAG-T-GAATTGAA-AT--T-AA----T---GA-ATT---G-G--GG-TCGGG-C---TGTG-GGAA-GG--TGTCGTA-AATTCTGGAAAATGATGGAAA---ATGGCCAAAAATGGGGGGAAA--T-------TCC-AAACT------------------TTTCTG-----------------GTCCTCCGGGGT-AGG-G--------------------------------------------------------------------------------------------------------------------------------------------------------------------------------------------------------------------------------------------------------------------------------------------------------</ns2:sequence><ns2:name>AJ270137.1_Leishmania_sp._kinetoplast_minicircle_DNA,_isolate_sandfly_K35</ns2:name></ns2:Sequence><ns2:Sequence dsseqid="sq1884" id="sq1883"><ns2:sequence>--------------------------------------------------------------------------------------------------------------------------------------------------------------------------------------------------------------------------------------------------CCGGGT------------------GGTCCAG----------GTCCGGGCTGGACTGGC-CACCTGG-------------------TGGCTT--GGATTCTCGGGTTG--AGGT-T-TTTGAT------------------------------AT-TGACTTTCTCGTTTGTT-----TCT-TGC-TG-GGTT-GGGG---CTTT-T--GG-TT-GT-----TAGCT-TTACGTATTGAT--------------TGAAT-GC-----------------G-GTTTGCAT-----A--CTGTAGGGACATG----TTGGTTG-GGGTG----------GATGTAGA-TGCCT-T-TAG--G--------TG--T-GGGCTTGTGAGACCGGGGTT---G-AGGGG---TT-TGGATA-GGGT-C-CTGTG-G--GGT-TTGCCCTT-A-A-TA-----TAT----ATATTAA-------------------------AGGGACCT--ATT---AGGGC-------T-GGAGCTGGGTCATTA-----------------------GAGTTAAT---------------GGTAA--AGGTTGTATTAG-T----TAGTTATA---T-AG--------------------T------TTGTATTTACGTT----GCAGATA--GTT-ATTAAT-CT-AGA----------------------------------------------A-CTTTATGTATC-TTA--------------------TA------CTTTAATTTTACATATATAATACTGA-T--A---ATAG--AACTGT-AGCGTAC-C------ATT--TGTGTTA----TGTGGGTTGGCGAG-TTA-C-AA---AT---GT---------------GTGTGAAGT-GGTCT------------GTGA-AAT-----------TGCATAA---AATCTCCAAAAAATGGCTAAA--A-------ATCCAAACT------------------TTTCTG-----------------GTCCCGCGGGTA-GGG-GCG------------------------------------------------------------------------------------------------------------------------------------------------------------------------------------------------------------------------------------------------------------------------------------------------------</ns2:sequence><ns2:name>AJ270138.1_Leishmania_sp._kinetoplast_minicircle_DNA,_isolate_sandfly_K46</ns2:name></ns2:Sequence><ns2:Sequence dsseqid="sq1886" id="sq1885"><ns2:sequence>-----------------------------------------------------------------------------------------------------------------------------------------------------------------------------------------------------------------------------GGGG-TTGGTGTAAAATAGGGCCGGGTGGTGGCTGAAATGGCTTCCCT-GGG-----------CTG--GATTGGGTTTCCCTGACAGAAGGGCTGAAACCCTTGGGTTT-GGG-GTAAAGGGTTTTGG--GTGG-G-CTGGC---------------------------G-TTTT-TGGTGTTTTAA--T-GG----TTC--GGG-TGCCTT--------TGATG----TGGGT-GT-TG--GTTGT-GTGGCTTTAGTGGGT---G-G-AGCCTGGTG-GAGGCTTGT-GCCT-------TGGTGGG-----------ATTAGTC-TGGT-GGGGTGCTT----CGGG---------GTTACTC-TACGG-GTGTCTTTG--ATGATGC--T-GGG-G-T----GGGTTGACTTT-AATGTTG---GG-GTTAGCCGATG-G-TGGTC-TTGGGT-TGACCTTAGG-TGGTG-ACTCTC----TTTAATA--TTG--A----TATT--------AAAGGTA-A--G-----TGCTTGGA--CA--TATG-ATATAG-CCA---TAG--CGC------------TTTAGAATAG-TTCGACTCCGA-AGACC--CAGTCTGAGG--------TAGTGTTAAGTA-TACAT--T--AAT----CTAGTAT--ATAATTTAGCA--TAT----AATAACT--GAC-ATTA-C-TC-GTACACT---ATA-AG-TATT-ATG--TTTAATAT--------ATT--------GCTGTAG--TA------TGT----ATT-TGTGTGCT--GTGTGTAGTAGTAATA--TCTATACCG----------A-------T---ATATTTA-T----AGGTTGGCGCATACT-G-CAG-T-GAATTGAA-AA--T-TA----A---TG-AAT---T-GGGGT-CG-GG-C---TGTG-GGAA-GG--TGTCGTA-AATTCTGGAAAATGATGGAAA---ATGGCCAAAAATGGGGGGAAA--T-------T-CCAAACT------------------TTTCTG-----------------GTCCTCCGGGTA-GGG-GCGTTCTG-------------------------------------------------------------------------------------------------------------------------------------------------------------------------------------------------------------------------------------------------------------------------------------------------</ns2:sequence><ns2:name>AJ270139.1_Leishmania_sp._kinetoplast_minicircle_DNA,_isolate_sandfly_PP19</ns2:name></ns2:Sequence><ns2:Sequence dsseqid="sq1888" id="sq1887"><ns2:sequence>--------------------------------------------------------------------------------------------------------------------------------------------------------------------------------------------------------------------------------------TGTAAAATAGGGCCGGGTGGTGGCTGGAAATGGCTTC-CCTGG-----------GCTGGATTGGGTTTCCCTGAGCTGGATTGGGCTGAAACCCTGGGGTTGGG-GGGCTTGGTTTTGG--GTGG-G-CTGCC---------------------------G-TTTT-TGGTGTTTTAA--T-GG----TTC--GGG-TGCC-G--------TGATG----TGGGT-GT-TG--GTTGT-GTGGCTTTAGTGGGT---GGA-G-CCTGGTG-GAGGCTTGT-GCCT-------TGGTGGG-----------ATTAGTC-TGGTGGG-GTGCTT----CGGG---------GTTACTC-TACGG-GTGTCTTTG--ATGATGC--T-G-GGG-T----GGGTTGACTTT-AATGTTG---GG-GTTAGCCGATG-G-TGGTC-TTGGGT-TGACCTTAGG-TGGTG-ACTCTC----TTTAATA--TTG--A----TATT--------AAAGGTA-A--G-----TGCTTGGA--CA--TATG-ATATAG-CCA---TAG--CGC------------TTTAGAATAG-TTCGACTCCGA-AGACC--CAGTCTGAGG--------TAGTGTTAAGTA-TACAT--T--AAT----CTAGTAT--ATAATTTAGCA--TAT----AATAACT--GAC-ATTA-C-TC-GTACACT---ATA-AG-TATT-ATG--TTTAATAT--------ATT--------GCTGTAG--TA------TGT----ATT-TGTGTGCT--GTGTGTAGTAGTAATA--TCTATACCG----------A-------T---ATATTTA-T----AGGTTGGCGCATACT-G-CAG-T-GAATTGAA-AA--T-TA----A---TG-AAT---T-GG-GG-TCGGG-C---TGTG-GGAA-GG--TGTCGTA-AATTCTGGAAAATGATGGAAA---ATGGCCAAAAATGGGGGGAAA--T-------T-CCAAACT------------------TTTCTG-----------------GTCCTCCGTGTA-GGG-GCGT-----------------------------------------------------------------------------------------------------------------------------------------------------------------------------------------------------------------------------------------------------------------------------------------------------</ns2:sequence><ns2:name>AJ270140.1_Leishmania_sp._kinetoplast_minicircle_DNA,_isolate_sandfly_PP23</ns2:name></ns2:Sequence><ns2:Sequence dsseqid="sq1890" id="sq1889"><ns2:sequence>-----------------------------------------------------------------------------------------------------------------------------------------------------------------------------------------------------------------------------GGGG-TTGGTGTAAAATAGGGCCGGGTGGTCCGGGGAATTCGTGGATTTTGGGCC-----------TGGATGCGGGGAA-TTCGTGG-------------------ATTTTG--GGC-CTGGATCGGG-GAATA-G-ACGGGC-CT------------------------------GACCCTTGGTTTTGGAG-G-TGGCT-GGC-TTTTTA--------CCTCT-G--GGGTG-GC-TTTATTTTG-GGTTTAGATATTGAG----T--TTTCTTTTT----ATGGTT-GGCTAC--TT-GGCTCGAATTG-AG--GGTTGGGCTTGGATACATTGGATTGGATGCGT--------CGTGGGGC-TTGAT-TTTCCCTCG-----GTCG--G-AAATTTTGTTTTTATTTACTAT-A--GTTTGGGGT-GGTGGATGTCT---TGGCG-TACACT-TGGACTCC-A-ATGTG-C-CTAC----AGCTCT---ATA--A----CCCTA-AT---AGAATAAAGG--G--A--ATATCTAG--AAT-AGAGGT-GACCTTTG---TGATAGAT---------AGGGTTAGAATAGTTTATAGCC-GACATCGA--AGC-----CTTT-G---GTGATAAGGCGGG-CG-----G--T-A----GGGATG------G-A-GAATAGAAT----GTGCTAT--CT--ATATGA-CA-CGGTA-----CTAG----CTT-TC----TCTTATG--------T----------AGATTGTA-TCC-A--TTGT-----TT-GGTCTA------ATTTAGGCTATAGA-TTGTGC--TAG--------AGGA--CTGTCG-TGGTATA-C---TGTTTA-CCTAAAGGT-GCAAT----GCCTACG-TCA-T-TA---TG---GG-GTG---G-TTT-TTGGGTGGGGT-ATGCTGGAT-TTTCTGAAAAA-AGT-----------GGCGAAA---AATGGCGGGAAATTGG-GAAT--T-------TCCCAAACT------------------TTTCTG-----------------GTCCTCCGGGTA-GGG-GCGTTCTG-------------------------------------------------------------------------------------------------------------------------------------------------------------------------------------------------------------------------------------------------------------------------------------------------</ns2:sequence><ns2:name>AJ270141.1_Leishmania_sp._kinetoplast_minicircle_DNA,_isolate_sandfly_N15</ns2:name></ns2:Sequence><ns2:Sequence dsseqid="sq1892" id="sq1891"><ns2:sequence>-----------------------------------------------------------------------------------------------------------------------------------------------------------------------------------------------------------------------------GGGG-TTGGTGTAAAATAGGGCCGGGTGGTGGCTGGAAATGGCTTC-CCTGG-----------GCTGGATTGGGTTTTCCTGAGCTGGATTGGGCTGAAACCCTGGGGTTGGG-GGGCTTGGTTTTGG--GTGG-G-CTGGC---------------------------G-TTTT-TGGTGTTTTAA--T-GG----TTC--GGG-TGCCTT--------TGATG----TGGGT-GT-TG--GTTGT-GTGGCTTTAGTGGGT---GGA-G-CCTGGTG-GAGGCTTGT-GCCT-------TGGTGGG-----------ATTAGTC-TGGTGGG-GTGCTT----CGGG---------GTTACTC-TACGG-GTGTCTTTG--ATGATGC--T-G-GGG-T----GGGTTGACTTT-AATGTTG---GG-GTTAGCCGATG-G-TGGTC-TTGGGT-TGACCTTAGG-TGGTG-ACTCTC----TTTAATA--TTG--A----TACT--------AAAGGTA-A--G-----TGCTTGGA--CA--TATG-ATATAG-CCA---TAG--CGC------------TTTAGAATAG-TTCGACTCCGA-AGACC--CAGTCTGAGG--------TAGTGTTAAGTA-TACAT--T--AAT----CTAGTAT--ATAATTTAGCA--TAT----AATAACT--GAC-ATTA-C-TC-GTACACT---ATA-AG-TATT-ATG--TTTAATAT--------ATT--------GCTGTAG--TA------TGT----ATT-TGTGTGCT--GTGTGTAGTAGTAATA--TCTATACCG----------A-------T---ATATTTA-T----AGGTTGGCGCATACT-G-CAG-T-GAATTGAA-AA--T-TA----A---TG-AAT---T-GG-GG-TCGGG-C---TGTG-GGAA-GG--TGTCGTA-AATTCTGGAAAATGATGGAAA---ATGGCCAAAAATGGGGGGAAA--T--------TCCAAACT------------------TTTCTG-----------------GTCCTCCGGGTA-GGG-GCGTTCTG-------------------------------------------------------------------------------------------------------------------------------------------------------------------------------------------------------------------------------------------------------------------------------------------------</ns2:sequence><ns2:name>AJ270142.1_Leishmania_sp._kinetoplast_minicircle_DNA,_isolate_sandfly_N45</ns2:name></ns2:Sequence><ns2:Sequence dsseqid="sq1894" id="sq1893"><ns2:sequence>---------------------------------------------------------------------------------------------------------------------------------------------------------------------------------------------------------------------------------------------------CCGGGTGGTGGCCGGGAAATTGGCTCCCCT----------GGCTGGGGTGGCCTGAA-ACCC-TG-------------------GGTTCT--GGACGTAGCTTTTG--GGGT-T-TGGGAT-T--------------TTG-TG-ACTGGATTT-TGGCTTGATTTT----------CCT-GG--G--CGC--GTTA---GATT-T--GG-TG-GC-----CCGTT-AG-TAGATTGGCCTCGGCGCT-TGGCGATAT-TTA-----C-TTTTGATTAC-GTATTTAT-----T--ATTTGGTGATTGGTGGTATTGGTG-TGGTG----------GCTTGCCT-TGGCT-T-GCC--CC--GCGGATC--C-GCCTTTGGGGTGTGTTGGGT---G-TGGGG---TT-ACGTTA-GGGT-G-TTGAT---------TGACGTG-G-A-TT-----TTG----ATCATAG--AAT--A----TT-----------------CT--ATA---TATCTGGG--GTT-GGGCTTATGTTGCTA---GCCTG---G---T--GCTCCGACTAAATAT-TTATAGGC-TCTGTTCC--GGGCTGTATAAT-G----TTGGTATA---C-AGTGA------GT----TGAGTT------TAGAATAGAGTCT----ATTTATA--ATT-ATCTGT----ATA-----------------C-TAGT-CGAAAAAG--------------T-TGTCTTATATG-CTACA---CGT-----TG-AATCTG------GTTTATGTTATCTTTGGCAAAACTAA-T---------------ACT-TTTGTAA-A------CAC--TATTACC----TGTGGGTTGTTGAG-GGC-T-AG---AC---GC-ATT---T-TAAAGTGGCTGAAAC-GGTATGGGA-ATTCTAAAAAT-TGG-----------GCCGAAA---AATCCCGAAAAATGGGGGAAA--T-------TCCCAAACT------------------TTTCTG-----------------GTCCTCCGGG----------------------------------------------------------------------------------------------------------------------------------------------------------------------------------------------------------------------------------------------------------------------------------------------------------------</ns2:sequence><ns2:name>AJ270143.1_Leishmania_sp._kinetoplast_minicircle_DNA,_isolate_sandfly_B8</ns2:name></ns2:Sequence><ns2:Sequence dsseqid="sq1896" id="sq1895"><ns2:sequence>-----------------------------------------------------------------------------------------------------------------------------------------------------------------------------------------------------------------------------GGGG-TTGGTGTAAAATAGGGCGGGTGGGGCGGGGGTTTCGGGTAT--TTT-----------GGCTGG--GTCGGCTGG-GACCTGG-------------------GTCTGG--AGGCGTGTTTTTGC--GCTG-A-CTAGAT-TTTGAT-GAT----TGTTAGA-AAGGGGGTT-TGG-CGAGTTTT-GTT----------GGT-T-T-----------TG-------ATGGG-AT-TT--GGCAT-GGATTGGTTGCGAGTT-TGG--T-GGATTTA-T-TGGATTG-GACAG------GCTTGG----------GGGTTGGTGTTGATGGTGGTGGGG-CTGTTCGTTA-----TACGGGAC-TGGTT-T-GGGTTCG--TC-GATG--G-GTAGTGGATAGTTTATGGATT--G--AATT-------GAGTTGGGGT-T-GGTCG---TAGA-TGGGTTTAAG-A-TGG----TTG----GATGAT---GAT--A----GAATAAAC---TGATATTTAT--A------TTAAGTT--ACT-AGCGTCTTGCGCATACTATAGGAAG-G--G----TAGTGATTTAGTT--CTAC-----TACCTCTT--A-CATATATTTA-TTAACCACTAGTCTGGG-CCG-----------------GT-------AGACTTGGTCGAT----AGGCTGG--TT--AATGTT-AC-ATAGC-----TTACT--CTTA-GATT-ACAATTTT--------G----------TCTTTTTT-TA--T--TTG------TT-TGTGTG------TAT--AGTGGTAGC-TTGTGTACATA-T-------AGT--TGACAC-TACGCTG-T----ATTAAACTTACCTGA---AGG----TGTTATG-GCT-G-AC---GC---TT-GAA---T-GTGAT-TGTTGTAAA-ATGGGCTGA-GATGGTCCGAA-AAA-----------TCCCAAA---AATGGTCGAAAAGTGGGGAAT--T-------TCCCAAACT------------------TTTCTG-----------------GTTCTTCGGGTA-GGG-GCGTTCTGCGAAAAC--C--GAAAAATGGGTG--------CAGAAATCCCGTTCAAAAAATG-G-CAAAAAATGCCAAAAATC-GG--CTCCG-GGGCGGGAAA-------------------------------------------------------------------------------------------------------------------------------------------------------------------------------------------------</ns2:sequence><ns2:name>AJ270146.1_Leishmania_sp._kinetoplast_minicircle_DNA,_blood_isolate</ns2:name></ns2:Sequence><ns2:Sequence dsseqid="sq1898" id="sq1897"><ns2:sequence>-----------------------------------------------------------------------------------------------------------------------------------------------------------------------------------------------------------------------------GGGG-TTGGTGTAAAATAGGGCCGGGTGGTCCGGGGAA---------ATTCGGGTATTT-GGC--TAGGTCGGTTCAAA-ACCCTGG-------------------GTCTGG--GGGCTAGTTTTTGA--ATTT-T-CTGGGT-TGGGAT-TGC----TCTG-GT-AG---------------------GTGT-TCTTGTT-GAC-TTTAAAG-CTTTATTATG--G--GGTTA-GT-GTG-ATTTT-GTGGTCTTTAA---G---TTC-TTGAATTTC-G-TTTTATA-TTTTGGGTTG-G----GCT--T--G--ATTTTC------ACG----------------ATGA-------CGGGCT-TGTTG-GATTGGTGG--ATGAACG--C-CGGTGGCCTGGGGGTTACGTGT----GGTT---GG-GGTTGGGACTG-A-ATGGA-CTGAGT-TTGGGTTC-C-GAATG-A-TGCT----AATAACT--GAT--A----TATATTAT---TAGTTGTGCA--CCCTTTGG----------G-TATAGGTGTG-----------ATGGCG-TAATGCCATAGATGTTGTAT-TATATGTC-TATACAGT--ATGGTATTGGCT-A----GTACAATTAAAT-AGC----T--GTT----AATAGA------------------C----TGTTATG------TTTGTA-TA-GTTGC-----ATTT------A-TCGT-AGTCTTTG--------T----------ATGCAT----G--T--TTGA------T-TAGCTC------TCTGATG-----GT--TTCG----TT--------AATA--GTTCTG-TAACATG-T-----ACAG-CTTACTTGT-CTCCTGATGATTACCA-GAG-C-GT---TG---TG-GGT---G-TGGGA-TTTGGGTGG-GATAAGTGG-AAATGGATAAA-AAT-----------CCTAAAA---ATAGGCCGAAAAATGGGGAAT--T-------TCCCAAACT------------------TTTCTG-----------------GTCCTCCGGGTA-GGG-GCGTTCTGCGAAGAT--G--GAAAAATGGGTG--------CAGAAACCCCGTTCAAAAATCG-G-CCAAAAATGCCAAAAATC-GG--CTCCG-GGGCGGGAAA-------------------------------------------------------------------------------------------------------------------------------------------------------------------------------------------------</ns2:sequence><ns2:name>AJ270147.1_Leishmania_sp._kinetoplast_minicircle_DNA,_isolated_parasites</ns2:name></ns2:Sequence><ns2:Sequence dsseqid="sq1900" id="sq1899"><ns2:sequence>-----------------------------------------------------------------------------------------------------------------------------------------------------------------------------------------------------------------------------GGGG-TTGGTGTAATATAGTCCGGGGCGGG-GTCCAGGTG-GCCTG--------------------GGATGGGATGGGT-----------------------------ATAC--GGGCTGGGCGGCGG-TGT-T-T-TCGGGG-TTTAGG--GA----TTGG---TGTTTGGGCT-GGTGTTTTATAAGGTTG-G--ACT--GAT-TTGT-G-----G--TGGTT-T--ATGCT-GG-GT--C---C-GTT-G-------CATA-CG-----TGATCTT-G-GGGCGGG-GCGGTGATTT-GGTTTGTC--A--T--AGATAGGTTGTTATTTATGGGCTT------------------GATCTT-GGGAT-GCGTTTGAG-------TG--CGACGTGGGTGGTGTGCTG----G-GTGGA-----------------TA-C-GACTA-TGA--T-GGGTAGAT----TGAT-A-AT--------ATAA----TT--A----GTTGATA--------GGTTTA--C-TG--TGTAGATA--AGA-TGGGTATAGTGTCA----GTGGTAAG---GTT-TA----------------TG-GTAGACTA---------------TAA-T--AAGTGTATATT-GA-GTGAT--A--TCT----TT-ATTT-CTCTATC-------TTT----ACCTGCT--TA--GATTCG-AC-GGT-----------GG-TACA-GGTT-AT--AATG--------TT---------ATAGATCG-TTTATAGCTTTA---CTT-G-------------------TGCGGT--GATATCTTGGTG-------GTG--ACTTC--TATATTA-G---CTGGTA-TTGATGGCT-GTAATTT--CGTTGTTGCAA----------------------T-------------GAT-TTAGTTGGG-TTTTGGGTT----------------------------TGGATGGAGGAGATTTTTCC--C-------CAAAATATT------------------TTTATG-----------------GTCCCGCGGGTA-GGG-GCGTTCTAGGAAATG--A--CCGAAAAACCAT-------ACAGAAACCCCGTCCATAATTTG-G-CGAAAAACCCCCAAAATT-GG--CCGAA-ATCGGCAAAACTA----------------------------------------------------------------------------------------------------------------------------------------------------------------------------------------------</ns2:sequence><ns2:name>AF275904.1_Leishmania_sp._SA-2000_kinetoplast_minicircle_DNA,_partial_sequence</ns2:name></ns2:Sequence><ns2:Sequence dsseqid="sq1902" id="sq1901"><ns2:sequence>----------------------------------------------------------------------------------------------------------------------------------------------------------------------------------------------------------------------------GGGGT-TGGTG-TAAAATAGGGCCGGGTGGTGGGGGAAT---TCGGGACTCGGGCGTGTG-TGGATATGGCT-GGGTGGG-GACTTTG-------------------GAGTGG--GCTGTACTTGCAGG--GCT----TTTGGG-CCTGAC-TTG----GGGT-TC-GGATGTT---------AGTGTTAGAAG-AAGGGTT-GAC----------GCTATTTGG--T--GTGGT-AT-T-G-GCTCT-TTTGATAATCGATAT---TTG-TTTTAAACT-G---GGTTA-GTTCGGCTG---------------------GAT------GCACGTTGGTTGGATTGGGTTTGG-----ATTGGAT-TTGGA-TTTTATACG--GGGTTGG--G-GGCTTGATTTG-GGTTAAGA------AGTT---TG-TGGGATAGTTT-T-GGGTA-TTGGCG-TGGAATGT-G-G-CT-----TCC----TTTAATA--TAA--A----TATTA---------GTTGGGG--TTGTTGTATTAGTT--TGT-TCCA----CG-------------GGAG-AAGCCTTAGAACTTTAGGCG-GGAGATAC-TATATTAT--CGGTAGTATAAT-A----TCATAAGTATAC-GGTATAGA--TA----------------------TATTAATT----GTAGCAT--A---TTGTAG-AT-CTATG-----TTAC------A-GTGT-ATAGTCTA--------T----------GAACTTGC-TA--G--ATGT-----AA-TTTATA------TTTGGTGTTATAGT--GCTGATGATA--------GAGT--GTACCT-ATCACTA-G------TAT-A-----------GACGTAGCTGAAGC-TCC-T-TA---AA---TG-GAC---G-GGATG-GTGTG--AG-GATTGGAGA-GGGCAGTGGAA-TTC-----------ATCGAAA---AATAGCCGAAAATGGGCCAAA--A-------ATCCAAACT------------------TTTCTG-----------------GTCCTCCGGGTA-GGG-GCGTTCTCCGAAAAG--G--AAAAATGG-ATA--------CAGAAACCCCGTTCA--------------------------------------------------------------------------------------------------------------------------------------------------------------------------------------------------------------------------------------------------</ns2:sequence><ns2:name>DQ205334.1_Leishmania_sp._SL/R/1_kinetoplast_minicircle_sequence</ns2:name></ns2:Sequence><ns2:Sequence dsseqid="sq1904" id="sq1903"><ns2:sequence>------------------------------------------------------------------------------------------------------------------------------------------------------------------------------------------------------------------------------------------------TGAAC-GGG----------------------------------------------------------------------------------------------------------------------------------G------------TTTC-TGTA-TCCT-T-----------TT--TCG-GTT-----------TTCGG-A--GA-AC-GC-CC--CTACC-CGG--A--GG---A----CCA-GAAAAGTTT-GGGAAATTC-GGCG-------TTTTTCG-----------GCCATTTTT-GGAGTTTTGACG----CGTCC-C------CGCGACC-TACAC-ACCCTAAAT--TT-------------T-ATAA--AT--C-CCC---TCCAAT---TA-ATAGCAACCGC-A-TG---AAGC------C-ACTAGG-TACAC-A-TA-CGA-GAGTATTACATT------------CTAC---A--CAGCACA--GTCTAATTACAGTCA-AATAT-AGAACACGAATCA---TA-----------------GACAAATAAGC-GTAT-ATAGAC--TAG---TATTTATGTAAT-GT-AGGATATTTATA----AACT-AT--TGC----TTAT--A-AACTAT-AAATATAAAC----CAATTAT--A-C-CGGAGG-AC--CCGA-A--ACCCTAG-GGCC-ACC--AGC----A--------T----------CGCCACCC-AAG-----CCT----ATA-ACTAAT------AATCAATATTAAAG--AGCCAAGTGT-C------CAAA--GC-CCT-CATCATC------CCTCA-TCATCCCTT-AACAA---CCCTAAAG-CCCATAA--ACTC-TAAAGCCC---AGGCAAC-TCAAGCGAGGCA-CCAAGG-CCGCC-AACC--ACA-----------C-TCCAA---CAAC--ATCAAA---------------------CACCTCC-------ACCCAAC-CATGAAACGCCTCCAATTCACCCCGGCCCA-GCCCTAA-AAG-ACCAACAACC-GCAT-----AAAAGCAGCCACC--CAAGTCTAAATTCA-AGCC-CAGAACC-C---AGCCACCCCCAAAAGT---------A-CGCCCAGGACCCAGGG---------TCTCAGG------CCAATCCAGTCCA-GGGG-AGCCATTT-CCATCCGCCACCCGGCCCTATTTTACAC-CAACCCC-----------------------------------------------------------------------------------------------------</ns2:sequence><ns2:name>DQ276857.1_Leishmania_sp._SL/R/10_from_Sri_Lanka_minicircle_sequence;_kinetoplast</ns2:name></ns2:Sequence><ns2:Sequence dsseqid="sq1906" id="sq1905"><ns2:sequence>----------------------------------------------------------------------------------------------------------------------------------------------------------------------------------------------------------------------------GGGGT-TGGTG-TAAAATAGGGCCGGGTGGTG----------GC----------TGGAAT-TGGGCTGGGATGCCTCGAA-ACCCTGG-------------------GTCTGG--GCCGCACTTTTTGG--GGTG-G-TTGGCT-TTTGGG-CGG----GCTG-GG-CGTTGGATT--CC-TGGGCTGGTGGCT-GGGGCTT-GCT--TGTGTG-GCTTGATTTT--G--GGGCT-GG--GT-GTAGT-TTGGGGCTGGTACGT---ATA-GCTTTATTG-G---ATGCA-GTTGGGATTG-G----GTT--T--G--GGTTTG------GAACGAGGTTTGCTTCCTC------------TGCAC-TGGGT-TGTGG-GTT--GGTTGAG--G-CCGGTGTTGAC-CCTTCGTC------TCGT---GG-GGACAAGGTGC-T-CCCAA-TTGTCT-TGTGATTA-T-T-AT-----ATA----TAGAATA--TAA--C----CTTATATT---TAAGTTATTA--GTGGTCAGAACCCT--GCA-TGATAGGAGG-----------GGAGAC-TATTCTCCGAACTATAGATA-TTTATGTA-GAGC--GT--ATCTTATTTATA-A----G------T-AG---------A--AGG----CTGGTAA-ACTTCTAGCTATACATC----ATCTACG--GTA-ATTGCT-CT-GTTAG-----TTCT------A-TTTT-GACATATG--------T----------TGTGTT-----------------------ATATG------ATAGATCTCTACGT--TACAGACTTC--------GAGT--GTACCT-TTGTTTA-GCTCTGCTGA-CCCACTTGT--TGTGGATGTGGCTGG-TTA-T-GG---TT---GT-TGC---C-CAAGG-ATGACCGGG-AGTTC-----------CGAAA-AGT-----------CCTCAAA---AATGGTCAGAAACGGCTCAAA--A-------TTCCAAACT------------------TTTCTG-----------------GTCCTCCGGGTA-GGG-GCGTTCTCCGAAAAC--C--GAAAAATGGATA--------CAGAAACCCCGTTCA--------------------------------------------------------------------------------------------------------------------------------------------------------------------------------------------------------------------------------------------------</ns2:sequence><ns2:name>DQ276851.1_Leishmania_sp._SL/R/2_from_Sri_Lanka_minicircle_sequence;_kinetoplast</ns2:name></ns2:Sequence><ns2:Sequence dsseqid="sq1908" id="sq1907"><ns2:sequence>-----------------------------------------------------------------------------------------------------------------------------------------------------------------------------------------------------------------------------GGGG-TTGGTGTAAAATAGGGTCGGGTG----------GTGGTCGGAAATTGGCTTCCC-TGGGCTAGGATGGCTCGAA-ACCCTGG-------------------GTCTGG--AGGCTTGTTTTGGG--AGTT-G-CTGGTT-TGGCTC-TGG----ATTT-CA-GACGATTTT-TGATCTTTTGGGGTTTG-G-AATTA-GGC-GGTTT------G--GGCTC-G--GAG------CT--GA----TACGTAGGGCTTGGGG-CC---TGGGGGCTA-G-TGGTGAC-TT-----------TGATTTTTT-GG--ACTTGAGTTTGGGGCAGTAATTT-----GGAGTTT------------A-AAGAC-TTGG-GTTG--GACATGG--A--TGGTGGTGAGCGGGTGGGTGT-TA------------ATGGCTTGGG-C-GATGG--GTTTG-GACCTGATAGG-TGGT-G-TTTC----CTTAATA--TAT--A----TATTAAAG---TAGTTATAGA--A-GCCGACGTAGGA--GAA-TGATAT--GCC-TGA---TAGTAGGTA-AT----TGTTA----CCGGATATA---------GTGGC--ATAGGATAGTTT-A--A---------CTAC-GAGCT--T--GGC----CT-GTAA-GGATACAATTTACGGGC----TGGGTAG--TTCTAGTTAT-AT-CGACA-T---TTTCTA-CTCT-TTTTTTATACGAT--------T----------TTTGTTTG-TGTGT--AATT----TAG-ATTCT-------ATT--TATGTAGTA--TATAC--GTG-------------------T-AA-GATA-T----TCCTT-T---ACACA-GTA--CTAATG--CGG-TTG-A-CG---CG---GC-TGG---A-CAACA-AGTAGGTGG-GGTTGAGGA-TTTCTCCGGAA-AAG-----------TCTGAAA---AATGGGTGAAAATGGGCCAAA--A-------ATCCAAACT------------------TTTCTG-----------------GTCCTCCGGGTA-GGG-GCGTTCTCCGAAAAC--C--GAAAAAGGATAC--------AGAAACCCCGTTCA---------------------------------------------------------------------------------------------------------------------------------------------------------------------------------------------------------------------------------------------------</ns2:sequence><ns2:name>DQ276852.1_Leishmania_sp._SL/R/5_from_Sri_Lanka_minicircle_sequence;_kinetoplast</ns2:name></ns2:Sequence><ns2:Sequence dsseqid="sq1910" id="sq1909"><ns2:sequence>------------------------------------------------------------------------------------------------------------------------------------------------------------------------------------------------------------------------------------------------TGAAC-GGG----------------------------------------------------------------------------------------------------------------------------------G------------TTTC-TGTA-TCCA-T-----------TT--TTC-CTT-----------TTCGG-A--GA-AC-GC-CC--CTACC-CGG--A--GG---A----CCA-GAAAAGTTT-GGGATTTCG-GCCG-------ATTTTTG-----------GCTATTTTTTGGGATTCCCCAC----CATTC-C------CA--GAG-TGTCC-CCAGTCCCA--TG-------------A-CCAGAGGTAGT-AAA---TATAGT---TT-A----A---------------ATG---TAC-TCTACA-GTTAA-A-TCAAT-CATACACAGCATA------------CAAT---CAACGACGGT--AACTTATAAGAGATAGTTCGGAGTAATAATAGCTA---TAAA--CAT-TTA------GAGTAGTGTCC-GTGT-ATATAG--T-----GTCTATC-----------------GATA----ATAA-CT--TAT----CTCA--G-ACTTAA-CACTCCCATA----CCTATGT--TTA-TAAATA-AC--TATA-C--GCTATGC-TCCT-ACT--GGCC-------------------------TGTTTA-TCG-----GCC----ACC-ACTTAA------TATTAATATTAAGT---TAATAATGC-C------AAAA--GC-CAT-CC-AGTG-C----TCGCA-TCA---G----C--C-C-ACTCCAAA-G-----CCGAGTA-GCCCAATA---ACGGGAG-TCAA----C-CCCCATCGA-GCGAAAGAGC--CAA-----------A-ATAAA---ACAA--TTAAATCCAAACCAA--ATATAA-CCACACCCAC-------TATAC-----------CACC-AACCCCCAAC--------GCCCAAC-CAT-CCAATTCAAA-GCCC-----CAAACCCAAGTTC--AAAAGCGGAAACCAATATC-AAAATCC-A---GCCCGATTAAAAACAA---------C-GGCCTAGACCCAGGGTTT--CAGCCCATCCAA------GCCAGGGAGGCCA-ATTT-CCCCGAATTTCCCCGACCCACCCGGCCTATTTTACAC-CAACCCC-----------------------------------------------------------------------------------------------------</ns2:sequence><ns2:name>DQ276853.1_Leishmania_sp._SL/R/6_from_Sri_Lanka_minicircle_sequence;_kinetoplast</ns2:name></ns2:Sequence><ns2:Sequence dsseqid="sq1912" id="sq1911"><ns2:sequence>-----------------------------------------------------------------------------------------------------------------------------------------------------------------------------------------------------------------------------GGGG-TTGGTGTAAAATAGGGCCGGGTGGTGGCCGGAAT-TGGG---------CTCCCC-TGGGCTGGATTGGCTTGAA-ACCCGGG-------------------GTCCTG--GGCGTACTTTTGGG--ACTG-G-TTGATT-TTTGGG-TGG----ATTT-TT-GTGGGTAGT-TGCCTTCGTTTAG--------TGGG-TTT---------------GTCGT-G--TTGG--TG-GC--GAT-A-GGACATGCCTTTGGTG-GGGG-TTTGTGTTG-G-TTGATGG-GGA------------------G-GCCATGGTGTCGTTTGGCCATCTTTGTT--TGGCGGTTC-----GTTCTACA-CACGT-GGTG-ATGG--TCGCGGC--G--GCC--TTGGCTGTGGGTTATT-GGTTGTTG--TG-GTTTGCCTCCC-A-TGGCT--GTCAT-TGGCTTCGTGCTTAA------TA----TATTATA--TTA--G----TTATATTG---TTAATTTGCT--G--A---CGTATCG--GAC-GGAGAG--GAG-CTA---TAGTTA-GT-AA-G--CGAC----TC-G--GGGG-TTTAGTTGACTGT--GGCATCCGTTAA-C--GGTAGT--GGG-------TA---------------TGCT-CAATATA----GAGTAT----ACAACGG--CTA--TGATA-CT-GTCAC-T---CTAGAT-ATTA-GCTTTCT-ACTTC--------T----------CTTTTTAG-TTTTG--TGT------TT-GATTAC------ATT--GAGGTGTTA--TAGTT--ATGAC--T---AGCG--TGTTAT-GG-TATA-T----ACCCT-A-CG---GT-GTTTC----------------T-CT---TT---CA-GAG---T-TGCGT-TGGTGGGAA-ATTGTGAGT-TTTGGGCGGAA-ATG-----------GCGAAAA---ATGGGCGGAAAATGGGCGGAA--A-------TTCCAAACT------------------TTTCTG-----------------GTCCTCCGGGTA-GGG-GCGTTCTCCGAAAAC--C--GAAAAATGGATA--------CAGAAACCCCGTTCA--------------------------------------------------------------------------------------------------------------------------------------------------------------------------------------------------------------------------------------------------</ns2:sequence><ns2:name>DQ276854.1_Leishmania_sp._SL/R/7_from_Sri_Lanka_minicircle_sequence;_kinetoplast</ns2:name></ns2:Sequence><ns2:Sequence dsseqid="sq1914" id="sq1913"><ns2:sequence>----------------------------------------------------------------------------------------------------------------------------------------------------------------------------------------------------------------------------GGGGT-TGGTG-TAAAATAGGCCGGGTGGGTCG--GGGAAATTCGGGGAAATTGGCCTCC-CTGGCTTGGATGGGCTGAA-ACCCTGG-------------------GTCTAG--GCCGTTGTTTTTAA--TCGG-G-CTGGAT-TTTGAT-ATT----GGTT-TC-CGCTTTTGG--AC-TTGGGTTTGGGGC-TTTGAAT-TGGATG------GTTGGGCGTT--G--GGGTT-GG-T-----GGT-ATAGTGGGTGTGGTT---ATA-TTTGGTTTG-G---ATTTA-ATTGTTTTA----------------------------------------TTTTGGCTCTTTCG-----CTCGATG-GGGG----TTG-ACT--CCCGTTA--T-TGGGCTACTCGGCTTTGGAG------TGGG---CT-GAT--GCGAGC-A-CTGGA-T-GGCT-TTTGG-CA-T-T-AT-----TAA----CTTAATA--TTA--A----TATTA--------AGTGGTGG--CCGATAAACAGGCC--AGT-AGGAGCATAG-----------CGTATA-GTTATTTATAAACATAGGTA-TGGGAGTG-TTAA--GT--CTGAGATAAGTT-A----TTATCGATAGAC-AC--T-------A----TATACAC-GGACACTACTCTAAATG----TTTATAG--CTA-TTATTA-CT-CCGAA-----CTAT------C-TCTT-ATAAG---------------------------------------------------TTACC------GTCGTTG-ATTGTA--TGCTGTGTAT--------G--------A-T-TGATTTA-ACTGTAGAGT-AC-----AT--TTA----AACTATAT-TTA-C-TA---CC---TC-TGG---T-C-ATG-GGACTGGGG-ACACTCTGG-GAATGGTGGGG-AAT-----------CCCAAAA---AATAGCCAAAAATCGGCCGAA--A-------TCCCAAACT------------------TTTCTG-----------------GTCCTCCGGGTA-GGG-GCGTTCTCCGAAAAG--G--AAAA-ATGGATA--------CAGAAACCCCGTTCA--------------------------------------------------------------------------------------------------------------------------------------------------------------------------------------------------------------------------------------------------</ns2:sequence><ns2:name>DQ276855.1_Leishmania_sp._SL/R/8_from_Sri_Lanka_minicircle_sequence;_kinetoplast</ns2:name></ns2:Sequence><ns2:Sequence dsseqid="sq1916" id="sq1915"><ns2:sequence>-----------------------------------------------------------------------------------------------------------------------------------------------------------------------------------------------------------------------------GGGG-TTGGTGTAAAATAGGGCCGGGTGGTGGTCGGAATTTCGC----------------------TGGCCTCCCTGAA-AGGCTGG-------------------GTCTGG--TGGCCTGGTTTTGC--TCTG-G-CTGGAA-TTGGTC-TTT----AATT-TG-CCGGC-TCT-GGGCTTG-AGTTTTGGG-G-GTTTC-TCT-TGATTG--------CGGGC-T--TTCTT-G---G--CTGGT-AGCTTCGAGACGGCGT-TGG--GGTTGGGTG-G-CGTTAAA-GGT-----------TGGGTTTT--G--AATTGGTGTTGGCCGGGCGTAGTGGTTGG--GTTG-----GGTTGGGT-TGGGT-TGGG-TTGT--ATACTC-------GTTGAGTTGGAATGAATGCT-GGCCTTG---GA-GGTTTTGGGAT-T-GGGGG--TCTTG-GGGGTTTTAACCTTAT------A----TTATAA---TAT--A----TATTAAGT---TCTAGGATAC--G--A---TAGTGAC--TAT-AGCGGA--GGG-GTA---ACCTTAGCT-GG----TAGCCC--TGAGCATGTAT---GTAGAATGAT--AGTTAACCTCTG-A--GCTTAG----CCGT-AAGGG--T--AGT----AA-GT------CGAAGCAAGGTTGA----GATTTAT--CGA--TACTA-TC-ATACATT---ATTCGC-GTTC-TG---TTTAATTT--------T----------ATGATTT------C--GAGT-----AT-TTTGTA------GAT--TGCGTTAGA--GTAGA--CAG---------A----CTAGCT-GC-AGTA-T----ATATA-C---CCTCT-GTTTAGAGCGTCTTGC-GAC-G-A----TG---CG-GGG---T-GAATT-TTGGTGGTG-GAGTTGGGA-AAT-TCCAAAA-AAT-----------A-------------GCCGAAAATAGCCCAAA--A-------TCTCAAACT------------------TTTCTG-----------------GTCCTCCGGGTA-GGG-GCGTTCTCCGAAAAC--C--GAAAAATGGATA--------CAGAAACCCCGTTCA--------------------------------------------------------------------------------------------------------------------------------------------------------------------------------------------------------------------------------------------------</ns2:sequence><ns2:name>DQ276856.1_Leishmania_sp._SL/R/9_from_Sri_Lanka_minicircle_sequence;_kinetoplast</ns2:name></ns2:Sequence><ns2:Sequence dsseqid="sq1918" id="sq1917"><ns2:sequence>----------------------------------------------------------------------------------------------------------------------------------------------------------------------------------------------CCTCGATTTTGGGTCTGGTCCC-TCGGGAACTGGC-CTCCTGGCGGGGGTTTTCGCTGGGT---------TGGGGCT--------------------TTGACCTTCTGCT-----------------------------GGTG---GTTTCTTT-----------------------------GG----ATG-GGTTCTGGCCTTT-TTCGCTTGGCTGA-CTG-T--GTT--AAT-ATC-TG-----G--GCGGG-C--TTGAA-TT-TG--GCTGG-CTGGAGGCTGGCTCCT-TGGT-TTTGATGTT-G-GCTGTTG-GTAGAC------TCTCGGGT-G--T--TT---GGCCT----GATGGAGGCCTTTGCCTT--G-----ATGGGGTA-GGGCG-TTCGCTTAC----GTTGG--TGTTGAGGATTTAATGCTTGGGGT-GGGGTAATATAA-GCCTTTCTCCT-T-TGATA-TTAATA-TTAAATGGGG-AGGAT-T-CCCA----TAGAGTA-------------TGT-----------GAGCAT--G-CG--AGCCC--C--CGG-CATAGGTATATC--------ATAGGT---AAC-TCCGGGCACG-----AGTAA-TAATCGTATAGT--TT------AAAA-T--AATAATAATAT-AT-TTAAT--A--AAT----AG-TTGT-TAATCTAGAATC-TTAC----TTGTTGT--AT--ATTTTA-AT-------------------------------ATGAC--------TT---------AGCTAAA--TTAATGTTGATA---A--------------------ACGTAAACG--TAAATACTCTTA----CCTCTG--GTGCTC-TTACGAA-G---TGCAGA-AATGCCGGA-ATACTGC--AAAAGG--AA--A-TA---GT---TTG-GT---G-GGTGTGGGTGGGATT-GGGCGTGGA-GTGGCCGGGAG-CCC-----------TGGGAAA---AAGGCTGAAAATAGGTCGAAA--A-------TCCAAGCAT------------------GTAGTA-----------------GCCTCCGGGTAG-GGG-C-GTTCTGCAAAAAC--C--GAAAAAACCCAT-------ACAGAAACCCCGTTCATATTTTG-G-CGAAAATGGCCA----------------------------------------------------------------------------------------------------------------------------------------------------------------------------------------------------------------------------</ns2:sequence><ns2:name>X84845.1_L.tropica_mitochondrial_minicircle_DNA</ns2:name></ns2:Sequence><ns2:Sequence dsseqid="sq1920" id="sq1919"><ns2:sequence>---------------------------------------------------------------------------------------------------------------------------------------------ACTGGGGGTTGGTGTAAAATAGGGGAGGTGGGTCC------TGGAATTCCCTCGATTTTGGGTCTGGTCCC-TCGGGAACTGGC-CTCCTGGCGGGGGTTTTCGCTGGGT---------TGGGGCT--------------------TTGACCTTCTGCT-----------------------------GGTG---GTTTCTTT-----------------------------GG----ATG-GGTTCTGGCCTTT-TTCGCTTGGCTGA-CTG-T--GTT--AAT-ATGCTG-----G--GCGGG-C--TTGAA-TT-TG--GCTGG-CTGGAGGCTGGCTCCT-TGGT-TTTGATGTT-G-GCTGTTG-GTAGAC------TCTCGGGT-G--T--TT---GGCCT----GATGGAGGCCTTTGCCTT--G-----ATGGGGTA-GGGCG-TTCGCTTAC----GTTGG--TGTTGGGGATTTAATGCTTGGGGT-GGGGTAATATAA-GCCTTTCTCCT-T-TGATA-TTAATA-TTAAATGGGG-AGGAT-T-CCCA----TAGAGTA-------------TGT-----------GAGCAT--G-CG--AGCCC--C--CGG-CATAGGTATATC--------ATAGGT---AAC-TCCGGGCACG-----AGTAA-TAATCGTATAGT--TT------AAAA-T--AATAATAATAT-AT-TTAAT--A--AAT----AG-TTGT-TAATCTAGAATC-TTAC----TTGTTGT--AT--ATTTTA-AT-------------------------------ATGAC--------TT---------AGCTAAA--TTAATGTTGATA---A--------------------ACGTAAACG--TAAATACTCTTA----CCTCTG--GTGCTC-TTACGAA-G---TGCAGA-AATGCCGGA-ATACTGC--AAAAGG--AA--A-TA---GT---TTG-GT---G-GGTGTGGGTGGGATT-GGGCGTGGA-GTGCCG-GGAG-CCC-----------TGGGAAA---AAGGCTGAAAATAGGTCGAAA--A-------TCCAAGCAT------------------GTAGTA-----------------GCCCTCTGGGTA-GGG-GCGTTCTGCGA----------------------------------------------------------------------------------------------------------------------------------------------------------------------------------------------------------------------------------------------------------------------------------------------</ns2:sequence><ns2:name>AF308689.1_Leishmania_tropica_kinetoplast_minicircle_DNA,_complete_sequence</ns2:name></ns2:Sequence><ns2:Sequence dsseqid="sq1922" id="sq1921"><ns2:sequence>-------------------------------------------------------------------------------------------------------------------------------------------------------------------------------------------------------------------------ACTGGGGG-TTGGTGTAAAATAGGGTCGGGTGGG--CCGGGAAATTCGGG--------------------GAAATTGCCCTTC-----------------------------CTGA---GCTGGGTTG-GGT-TGAAA-C-TGGCCT-CCTAGC--CC----GTTGTTTTGGTGGTTTC-TGAATTTAGATATTGTA-T--TCT--GAC-TCAAAT-----T--TGCTG-A--ATATT-GG-TG--GTTTT-G------------GGA-TGTG-TTTGGTCCT-C-GCGGCTG-GTCTTG---A-GGCGGGC---G--G--TGGCTGGTTTTAGATGTGGGCTGCGTTTGGTGG-T-----ATGGGTAT-TCTTT-ATGGATTGG-----TTTC--CGACACTGGCTTGGCTTCATTGGA-TTTGATGGTGGT-GGTTGGGATT--G-GATGA-TAG--T-GAGCAT------AGGT-T-TG--------ATAT----AC--A----GAATAAG--------TTATAT--A-TT--AAATATGG--CAT-TAGGGGTA-TTCAA----TAGGGGATG--CGA-TAGCGTAGGT-------AGA-CTAGTTATTTGT--AGT----TATTA-T--ATTATT--TAT-GA-TAACT--C--AAC----CT-ATAG-ACATAACAGTGC-ATAA----TATTTCT--AC--TCTCTA-AT-TTACG-----ATCTTT-TTTA-TTGT-ATTGTATG--------GT---------AGCCTATT-TGTGAGTATGTA---GAT-GGTGTA------GCTAGTATAATATC--TTTACAGACATG-------ATA--CTTCCC-CGCTACA-G---TTTATA-TGCTGGCT--GAAGCCTGTTAGTGGT-TG-------------------G---A-GATGAGTGAAA-AAT-CCTTAAAAT-CCCGAAAAATC-CCG-----------AAA-----------------AATGGGGGAAA--T-------TTCCAAACT------------------TTTCTG-----------------GTCC-TCCGGGT-AGG-GGCGTTCTGCGA---------------------------------------------------------------------------------------------------------------------------------------------------------------------------------------------------------------------------------------------------------------------------------------------</ns2:sequence><ns2:name>AF308690.1_Leishmania_tropica_strain_MHOM/IR/66/LV556_kinetoplast_minicircle_DNA,_complete_sequence</ns2:name></ns2:Sequence><ns2:Sequence dsseqid="sq1924" id="sq1923"><ns2:sequence>-----------------------------------------------------------------------------------------------------------------------------------------------------------------------------------------------------------------------------------------AAAATAGGGGAGGTGGGTCCTGGAATTCCCTCGATTTTGGGTCTGGT--CCCTCGGGAACTGGCCTC-CTGGCGG-------------------CCC---------CGGGTTTTCG--CTGG-GTTGGGGC-TTTGAC-CTT----CTG---C-T-GG-TGGT-TTCTTTGGATGGGTTCT----GGCC-TTT-TTCGCT--------TGGCT-G--ACTGT-GT-TA--ATATGCTGGGCG--GGCTTGA---ATT-TGGCTGGCT-GGAGGCTGG-CTCC-------TTGGT------------------TT-TG-ATGTTGGCTG-----TTGG---------TAGACTC--TCGG-GTGTTTGGCC-TGAT-------GGA-G-GCCTATGCCTTGATG--GGGTAGG---GC-GTTCGCTT-A--C-G---TTGGTGTT-GGGGATTTA-----AT-G-C--------TTGGGG--TGGGGTAATATAAGCCTT---TCTCCTT-TG--A-TA--GTAATATT-------AAATG--GGG-AG-----G-ATTCCC-ATA---GAGTATGT--GAGC-ATGCGAGCCCCCGGCAT--AGGTATATCATA-GGTA---------------ACTC--C--GGG----CACGAGT-AATAATCGTATAGTTTA----AAATAATAATAA-TATATTTAA-TAAAT-A---GTTGTT-AATCTAGAATCTTACTTG----------------------TTG------TA--TATTT---TAA-TATGACTTA-GCTAAATTAATG-TTG--ATAAACGTAAAC-GT---AAAT--ACTCTT-ACCTCTGGT---GCTCTT-AC--GAAGT-GCAGAAATG-CC--GA-ATA-C-TG---CA---AAA--------GGAAA-TAGTTTGGT-GGG-------TGTGGGTGGG----------------------------------ATTGGGCGTGGAG--T-------AACGGGAGC------------------CCT----------------------------------------------------------------------------------------------------------------------------------------------------------------------------------------------------------------------------------------------------------------------------------------------------------------------------------------------</ns2:sequence><ns2:name>KM491168.1_Leishmania_tropica_minicircle,_partial_sequence;_kinetoplast</ns2:name></ns2:Sequence><ns2:Sequence dsseqid="sq1926" id="sq1925"><ns2:sequence>---------------------------------------------------------------------------------------------------------------------------------------------------GGTTGGTGTAAAATA-GGCGGGGTGGTCC------GGGGATTCGGG---------------TCCT-CCGGGGGCTGGG-CTCCTCCTAAAACTGG-------------CCTTCTGGGGCT--------------------TGTCTGGCCTGGA-----------------------------ACTG---GCCTCCTAGCG-C-GCGGT-T-TTGGCC-CTGGCT--GG----GTTTCGATAGACGTTCT-TTGCTTTGTTTCTGCTG-T--GTT--GGT-GGGTAC-----C--TGGAC-G--CTTGT-GG-GC--CTTGC-CCTGGGCGC-----CT-TGGA-CTGGTTGCC-T-CTTGCTG-GGCGGC------TCTGGTTC-T--T--GA-CTGGCTT-A-TGCCTGTAGGGTTGGGGTT--C-----CTGCCTTG-GGGTG-TTGGATGCTT-GTGATGG--AGGCCTTCGC----TAAGGGTTGT-GGGGTAAGGGGA-TAGCTTTCCCT-T-TAATA-TCAATA-TTAGTTATAA-TATTG-G-TATC----TACGAGGTGCCC--G----AAGTAAA------TAGACCAT--A-GG--AGTAA--C--TC--GTCTTCGATTAC--------GA-----------TAATAGTTAT-------TAA-CT--TAATTTAT--AT--AGTAGTGA-T--CTGACTAATAA-GT-TATAT--A--TAG----T---TGT-TATTTCACGTTA-TT-------TGATTT--TT--ATTTGT-GT-TTT-----------GA-TGAA-C-------CTTGA--------TG---------ACAGTTC--TATGTTAGATAG---TCC-TGTAAA------T----AACTTAGCC--TGAAGACAA----------CCA--TTGCCT-ATTGCAA-T---ATTCGA-AGCGA--AG--GTGGGA--GTTGGT--GC--G-TG---GT---C--------------GGGGTACTGGT-GGGCGTGAA-ATCCTCTGAAA-ATC-----------GACAAAA---AAGGCTGAAAATTGGCCAAAA--A-------TCGTAGCAT------------------GGAGTA-----------------GCCCTCTGGGTA-GGG-GCGTTCTGCGAAAAC--C--GGAAATTTGATA--------CAGAAATACCGTTCATATTTTC-C-CGAAAAATGCCATTTTTG-GC--CTCGG-GGCGTGCAAACTAGGG---------GTTGGTGT-----AAAATAGG-------------------------------------------------------------------------------------------------------------------------------------------------------------</ns2:sequence><ns2:name>MH728992.1_Leishmania_tropica_strain_sajad.QOM_minicircle_genomic_sequence;_kinetoplast</ns2:name></ns2:Sequence><ns2:Sequence dsseqid="sq1928" id="sq1927"><ns2:sequence>-------------------------------------------------------------------------------------------------------------------------------------------------------------------GGGAGGTGGGTCC------TGGAATTCCCTCGATTATGGGTCTGGTCCC-TCGGGAACTGGC-CTCCTGGCGGCGGTTTTCGCTGGGT---------TGGGGCT--------------------TTGACCTTCTGCT-----------------------------GGTG---GTTTCTTT-----------------------------GG----ATG-GGTTCTGGCCTTG-TTCGCTTGGCTGA-CTG-T--GTT--AAT-ATGCTG-----G--GCGGG-C--TTGAA-TT-TG--GCTGG-CTGGAGGCTGGCTCCT-TGGT-TTTGATGTT-G-GCTGTTG-GTAGAC------TCTCGGGT-G--T--TT---GGCCT----GATGGAGGCCTATGCCTT--G-----ATGGGGTA-GGGCG-TTCGCTTAC----GTTGG--TGTTGGGGATTTAATGCTTGGGGT-GGGGTAATATAA-GCCTTTCTCCT-T-TGATA-GTAATA-TTAAATGGGG-AGGAT-T-CCCA----TAGAGTA-------------TGT-----------GAGCAT--G-CG--AGCCG--C--CGG-CATAGGTATATC--------ATAGGT---AAC-TCCGGGCACG-----AGTAA-TAATCGTATAGT--TT------AAAA-T--AATAATAATAT-AT-TTAAT--A--AAT----AG-TTGT-TAATCTAGAATC-TTAC----TTGTTGT--AT--ATTTTA-AT-------------------------------ATGAC--------TT---------AGCTAAA--TTAATGTTGATA---A--------------------ACGTAAACG--TAAATACTCTTA----CCTCTG--GTGCTC-TTACGAA-G---TGCAGA-AATGCCG-A-ATACTGC--AAAAGG--AA--A-TA---GT---TTG-GT---G-GGTGTGGGTGGGATT-GGGCGTGGA-GTGCCG-GGAG-CCC-----------TGGGAAT---AAGGCTGAAAATAGGTCGAAA--A-------TCCAAGCAT------------------GTAGTA-------------------------------------------------------------------------------------------------------------------------------------------------------------------------------------------------------------------------------------------------------------------------------------------------------------------------------------------</ns2:sequence><ns2:name>MN179619.1_Leishmania_tropica_isolate_MK/SHZ/1_minicircle_DNA_genomic_sequence;_kinetoplast</ns2:name></ns2:Sequence><ns2:Sequence dsseqid="sq1930" id="sq1929"><ns2:sequence>----------------------------------------------------------------------------------------------------------------------------------------------------------------------------------------------------------------------CTCAAAGTGGC-CTCCTGGGGCGGGGTTTTGCGCTGGGCTGGCTTTTGATGGT--------------------TGGTTTGGCTTTT-----------------------------GTTG---TGGCACTACGGTG-GATAT-T-TTGTTG-TGTGGATGGG----GTTCTGG------GTGT-GGGGCTTTGGTATCTTC-G--GCT--TTT-TGGTTG-----G--TCACG-G--GGCTG-GT-TG--CTATC-T-----------TTAT-GGGT-TTGGATTGA-T-GTTGCTT-GGGGCT------G-GCGGGC-T--T--GA---GGATT----GTTGGTAGGTATTGGCGT--G-----GAGGGATA-GGCT---TGAAG---------CTG--CTTCCTCTTATGGGTGAATGGGGA-TTTGTGGTTAAA-TGCATCTCCCT-T-TAATA-TATATA-TTAAGTGGGA-AGTGC-C-TAAA----CCGCTT----AG--C----GTATTAA------TAGGGTAT--A-TG--GGCAA--C--GGT-AAGATCCACATATAGTATTATAGGAT---ATC-TTAAGGTCTGTCCAATGGAA-CAATAGGATAGG--CTGTATAAAGGA-T--AAGACTATTAC-TA-TATAC--A--TAA----T----------------TTT-TA--------TCTTG--TC--ATTTTT-GT-ATA-----------TA-GTTG-A-------TGTAT--------TT---------TGAG------------GTTAG---TTT-TTGA-------------TGATAGAGC--TAAACGATTTTGTATACTT--------------------------------------------------------------------------------------------------------------------------------------------------------------------------------------------------------------------------------------------------------------------------------------------------------------------------------------------------------------------------------------------------------------------------------------------------------------------------------------------------------------------------------------------------------------</ns2:sequence><ns2:name>OK359041.1_Leishmania_tropica_isolate_IQ3_minicircle_kinetoplast_sequence</ns2:name></ns2:Sequence><ns2:Annotation graph="true" graphType="1" graphGroup="-1" graphHeight="40" id="ann1" scoreOnly="false" visible="true" centreColLabels="false" scaleColLabels="false" showAllColLabels="false" autoCalculated="true" belowAlignment="true" calcId=""><ns2:annotationElement position="0"><ns2:displayCharacter>T</ns2:displayCharacter><ns2:description>T 0.2%</ns2:description><ns2:value>0.20725389</ns2:value></ns2:annotationElement><ns2:annotationElement position="1"><ns2:displayCharacter>T</ns2:displayCharacter><ns2:description>T 0.2%</ns2:description><ns2:value>0.20725389</ns2:value></ns2:annotationElement><ns2:annotationElement position="2"><ns2:displayCharacter>T</ns2:displayCharacter><ns2:description>T 0.2%</ns2:description><ns2:value>0.20725389</ns2:value></ns2:annotationElement><ns2:annotationElement position="3"><ns2:displayCharacter>+</ns2:displayCharacter><ns2:description>[GT] 0.1%</ns2:description><ns2:value>0.103626944</ns2:value></ns2:annotationElement><ns2:annotationElement position="4"><ns2:displayCharacter>T</ns2:displayCharacter><ns2:description>T 0.2%</ns2:description><ns2:value>0.20725389</ns2:value></ns2:annotationElement><ns2:annotationElement position="5"><ns2:displayCharacter>+</ns2:displayCharacter><ns2:description>[AG] 0.1%</ns2:description><ns2:value>0.103626944</ns2:value></ns2:annotationElement><ns2:annotationElement position="6"><ns2:displayCharacter>+</ns2:displayCharacter><ns2:description>[AT] 0.1%</ns2:description><ns2:value>0.103626944</ns2:value></ns2:annotationElement><ns2:annotationElement position="7"><ns2:displayCharacter>T</ns2:displayCharacter><ns2:description>T 0.3%</ns2:description><ns2:value>0.31088084</ns2:value></ns2:annotationElement><ns2:annotationElement position="8"><ns2:displayCharacter>T</ns2:displayCharacter><ns2:description>T 0.7%</ns2:description><ns2:value>0.7253886</ns2:value></ns2:annotationElement><ns2:annotationElement position="9"><ns2:displayCharacter>T</ns2:displayCharacter><ns2:description>T 1.0%</ns2:description><ns2:value>1.0362694</ns2:value></ns2:annotationElement><ns2:annotationElement position="10"><ns2:displayCharacter>T</ns2:displayCharacter><ns2:description>T 1.2%</ns2:description><ns2:value>1.2435234</ns2:value></ns2:annotationElement><ns2:annotationElement position="11"><ns2:displayCharacter>T</ns2:displayCharacter><ns2:description>T 1.1%</ns2:description><ns2:value>1.1398964</ns2:value></ns2:annotationElement><ns2:annotationElement position="12"><ns2:displayCharacter>T</ns2:displayCharacter><ns2:description>T 2.6%</ns2:description><ns2:value>2.5906737</ns2:value></ns2:annotationElement><ns2:annotationElement position="13"><ns2:displayCharacter>T</ns2:displayCharacter><ns2:description>T 4.2%</ns2:description><ns2:value>4.2487044</ns2:value></ns2:annotationElement><ns2:annotationElement position="14"><ns2:displayCharacter>T</ns2:displayCharacter><ns2:description>T 3.7%</ns2:description><ns2:value>3.7305698</ns2:value></ns2:annotationElement><ns2:annotationElement position="15"><ns2:displayCharacter>T</ns2:displayCharacter><ns2:description>T 4.1%</ns2:description><ns2:value>4.1450777</ns2:value></ns2:annotationElement><ns2:annotationElement position="16"><ns2:displayCharacter>T</ns2:displayCharacter><ns2:description>T 3.8%</ns2:description><ns2:value>3.8341968</ns2:value></ns2:annotationElement><ns2:annotationElement position="17"><ns2:displayCharacter>T</ns2:displayCharacter><ns2:description>T 3.7%</ns2:description><ns2:value>3.7305698</ns2:value></ns2:annotationElement><ns2:annotationElement position="18"><ns2:displayCharacter>G</ns2:displayCharacter><ns2:description>G 4.0%</ns2:description><ns2:value>4.041451</ns2:value></ns2:annotationElement><ns2:annotationElement position="19"><ns2:displayCharacter>T</ns2:displayCharacter><ns2:description>T 4.8%</ns2:description><ns2:value>4.7668395</ns2:value></ns2:annotationElement><ns2:annotationElement position="20"><ns2:displayCharacter>T</ns2:displayCharacter><ns2:description>T 3.7%</ns2:description><ns2:value>3.7305698</ns2:value></ns2:annotationElement><ns2:annotationElement position="21"><ns2:displayCharacter>T</ns2:displayCharacter><ns2:description>T 5.1%</ns2:description><ns2:value>5.07772</ns2:value></ns2:annotationElement><ns2:annotationElement position="22"><ns2:displayCharacter>T</ns2:displayCharacter><ns2:description>T 4.6%</ns2:description><ns2:value>4.5595856</ns2:value></ns2:annotationElement><ns2:annotationElement position="23"><ns2:displayCharacter>T</ns2:displayCharacter><ns2:description>T 4.2%</ns2:description><ns2:value>4.2487044</ns2:value></ns2:annotationElement><ns2:annotationElement position="24"><ns2:displayCharacter>G</ns2:displayCharacter><ns2:description>G 4.0%</ns2:description><ns2:value>4.041451</ns2:value></ns2:annotationElement><ns2:annotationElement position="25"><ns2:displayCharacter>T</ns2:displayCharacter><ns2:description>T 5.5%</ns2:description><ns2:value>5.492228</ns2:value></ns2:annotationElement><ns2:annotationElement position="26"><ns2:displayCharacter>T</ns2:displayCharacter><ns2:description>T 4.4%</ns2:description><ns2:value>4.3523316</ns2:value></ns2:annotationElement><ns2:annotationElement position="27"><ns2:displayCharacter>T</ns2:displayCharacter><ns2:description>T 4.4%</ns2:description><ns2:value>4.3523316</ns2:value></ns2:annotationElement><ns2:annotationElement position="28"><ns2:displayCharacter>+</ns2:displayCharacter><ns2:description>[GT] 3.5%</ns2:description><ns2:value>3.5233161</ns2:value></ns2:annotationElement><ns2:annotationElement position="29"><ns2:displayCharacter>G</ns2:displayCharacter><ns2:description>G 4.9%</ns2:description><ns2:value>4.870466</ns2:value></ns2:annotationElement><ns2:annotationElement position="30"><ns2:displayCharacter>T</ns2:displayCharacter><ns2:description>T 3.7%</ns2:description><ns2:value>3.7305698</ns2:value></ns2:annotationElement><ns2:annotationElement position="31"><ns2:displayCharacter>T</ns2:displayCharacter><ns2:description>T 4.1%</ns2:description><ns2:value>4.1450777</ns2:value></ns2:annotationElement><ns2:annotationElement position="32"><ns2:displayCharacter>G</ns2:displayCharacter><ns2:description>G 3.8%</ns2:description><ns2:value>3.8341968</ns2:value></ns2:annotationElement><ns2:annotationElement position="33"><ns2:displayCharacter>T</ns2:displayCharacter><ns2:description>T 4.6%</ns2:description><ns2:value>4.5595856</ns2:value></ns2:annotationElement><ns2:annotationElement position="34"><ns2:displayCharacter>T</ns2:displayCharacter><ns2:description>T 4.4%</ns2:description><ns2:value>4.3523316</ns2:value></ns2:annotationElement><ns2:annotationElement position="35"><ns2:displayCharacter>G</ns2:displayCharacter><ns2:description>G 4.2%</ns2:description><ns2:value>4.2487044</ns2:value></ns2:annotationElement><ns2:annotationElement position="36"><ns2:displayCharacter>G</ns2:displayCharacter><ns2:description>G 3.8%</ns2:description><ns2:value>3.8341968</ns2:value></ns2:annotationElement><ns2:annotationElement position="37"><ns2:displayCharacter>G</ns2:displayCharacter><ns2:description>G 4.4%</ns2:description><ns2:value>4.3523316</ns2:value></ns2:annotationElement><ns2:annotationElement position="38"><ns2:displayCharacter>G</ns2:displayCharacter><ns2:description>G 4.2%</ns2:description><ns2:value>4.2487044</ns2:value></ns2:annotationElement><ns2:annotationElement position="39"><ns2:displayCharacter>G</ns2:displayCharacter><ns2:description>G 3.9%</ns2:description><ns2:value>3.9378238</ns2:value></ns2:annotationElement><ns2:annotationElement position="40"><ns2:displayCharacter>G</ns2:displayCharacter><ns2:description>G 5.2%</ns2:description><ns2:value>5.1813474</ns2:value></ns2:annotationElement><ns2:annotationElement position="41"><ns2:displayCharacter>T</ns2:displayCharacter><ns2:description>T 4.1%</ns2:description><ns2:value>4.1450777</ns2:value></ns2:annotationElement><ns2:annotationElement position="42"><ns2:displayCharacter>T</ns2:displayCharacter><ns2:description>T 4.7%</ns2:description><ns2:value>4.6632123</ns2:value></ns2:annotationElement><ns2:annotationElement position="43"><ns2:displayCharacter>G</ns2:displayCharacter><ns2:description>G 4.7%</ns2:description><ns2:value>4.6632123</ns2:value></ns2:annotationElement><ns2:annotationElement position="44"><ns2:displayCharacter>T</ns2:displayCharacter><ns2:description>T 4.6%</ns2:description><ns2:value>4.5595856</ns2:value></ns2:annotationElement><ns2:annotationElement position="45"><ns2:displayCharacter>T</ns2:displayCharacter><ns2:description>T 4.1%</ns2:description><ns2:value>4.1450777</ns2:value></ns2:annotationElement><ns2:annotationElement position="46"><ns2:displayCharacter>G</ns2:displayCharacter><ns2:description>G 3.5%</ns2:description><ns2:value>3.5233161</ns2:value></ns2:annotationElement><ns2:annotationElement position="47"><ns2:displayCharacter>G</ns2:displayCharacter><ns2:description>G 4.4%</ns2:description><ns2:value>4.3523316</ns2:value></ns2:annotationElement><ns2:annotationElement position="48"><ns2:displayCharacter>T</ns2:displayCharacter><ns2:description>T 4.6%</ns2:description><ns2:value>4.5595856</ns2:value></ns2:annotationElement><ns2:annotationElement position="49"><ns2:displayCharacter>T</ns2:displayCharacter><ns2:description>T 4.7%</ns2:description><ns2:value>4.6632123</ns2:value></ns2:annotationElement><ns2:annotationElement position="50"><ns2:displayCharacter>G</ns2:displayCharacter><ns2:description>G 4.1%</ns2:description><ns2:value>4.1450777</ns2:value></ns2:annotationElement><ns2:annotationElement position="51"><ns2:displayCharacter>G</ns2:displayCharacter><ns2:description>G 4.2%</ns2:description><ns2:value>4.2487044</ns2:value></ns2:annotationElement><ns2:annotationElement position="52"><ns2:displayCharacter>T</ns2:displayCharacter><ns2:description>T 4.6%</ns2:description><ns2:value>4.5595856</ns2:value></ns2:annotationElement><ns2:annotationElement position="53"><ns2:displayCharacter>G</ns2:displayCharacter><ns2:description>G 4.1%</ns2:description><ns2:value>4.1450777</ns2:value></ns2:annotationElement><ns2:annotationElement position="54"><ns2:displayCharacter>+</ns2:displayCharacter><ns2:description>[GT] 3.7%</ns2:description><ns2:value>3.7305698</ns2:value></ns2:annotationElement><ns2:annotationElement position="55"><ns2:displayCharacter>G</ns2:displayCharacter><ns2:description>G 5.2%</ns2:description><ns2:value>5.1813474</ns2:value></ns2:annotationElement><ns2:annotationElement position="56"><ns2:displayCharacter>G</ns2:displayCharacter><ns2:description>G 3.8%</ns2:description><ns2:value>3.8341968</ns2:value></ns2:annotationElement><ns2:annotationElement position="57"><ns2:displayCharacter>G</ns2:displayCharacter><ns2:description>G 3.4%</ns2:description><ns2:value>3.4196892</ns2:value></ns2:annotationElement><ns2:annotationElement position="58"><ns2:displayCharacter>G</ns2:displayCharacter><ns2:description>G 4.9%</ns2:description><ns2:value>4.870466</ns2:value></ns2:annotationElement><ns2:annotationElement position="59"><ns2:displayCharacter>G</ns2:displayCharacter><ns2:description>G 4.2%</ns2:description><ns2:value>4.2487044</ns2:value></ns2:annotationElement><ns2:annotationElement position="60"><ns2:displayCharacter>G</ns2:displayCharacter><ns2:description>G 3.9%</ns2:description><ns2:value>3.9378238</ns2:value></ns2:annotationElement><ns2:annotationElement position="61"><ns2:displayCharacter>T</ns2:displayCharacter><ns2:description>T 4.2%</ns2:description><ns2:value>4.2487044</ns2:value></ns2:annotationElement><ns2:annotationElement position="62"><ns2:displayCharacter>T</ns2:displayCharacter><ns2:description>T 5.1%</ns2:description><ns2:value>5.07772</ns2:value></ns2:annotationElement><ns2:annotationElement position="63"><ns2:displayCharacter>G</ns2:displayCharacter><ns2:description>G 4.1%</ns2:description><ns2:value>4.1450777</ns2:value></ns2:annotationElement><ns2:annotationElement position="64"><ns2:displayCharacter>G</ns2:displayCharacter><ns2:description>G 4.5%</ns2:description><ns2:value>4.4559584</ns2:value></ns2:annotationElement><ns2:annotationElement position="65"><ns2:displayCharacter>T</ns2:displayCharacter><ns2:description>T 4.4%</ns2:description><ns2:value>4.3523316</ns2:value></ns2:annotationElement><ns2:annotationElement position="66"><ns2:displayCharacter>G</ns2:displayCharacter><ns2:description>G 4.5%</ns2:description><ns2:value>4.4559584</ns2:value></ns2:annotationElement><ns2:annotationElement position="67"><ns2:displayCharacter>G</ns2:displayCharacter><ns2:description>G 5.2%</ns2:description><ns2:value>5.1813474</ns2:value></ns2:annotationElement><ns2:annotationElement position="68"><ns2:displayCharacter>G</ns2:displayCharacter><ns2:description>G 5.9%</ns2:description><ns2:value>5.906736</ns2:value></ns2:annotationElement><ns2:annotationElement position="69"><ns2:displayCharacter>G</ns2:displayCharacter><ns2:description>G 4.8%</ns2:description><ns2:value>4.7668395</ns2:value></ns2:annotationElement><ns2:annotationElement position="70"><ns2:displayCharacter>A</ns2:displayCharacter><ns2:description>A 3.6%</ns2:description><ns2:value>3.626943</ns2:value></ns2:annotationElement><ns2:annotationElement position="71"><ns2:displayCharacter>T</ns2:displayCharacter><ns2:description>T 4.1%</ns2:description><ns2:value>4.1450777</ns2:value></ns2:annotationElement><ns2:annotationElement position="72"><ns2:displayCharacter>T</ns2:displayCharacter><ns2:description>T 4.2%</ns2:description><ns2:value>4.2487044</ns2:value></ns2:annotationElement><ns2:annotationElement position="73"><ns2:displayCharacter>G</ns2:displayCharacter><ns2:description>G 4.6%</ns2:description><ns2:value>4.5595856</ns2:value></ns2:annotationElement><ns2:annotationElement position="74"><ns2:displayCharacter>G</ns2:displayCharacter><ns2:description>G 5.5%</ns2:description><ns2:value>5.492228</ns2:value></ns2:annotationElement><ns2:annotationElement position="75"><ns2:displayCharacter>G</ns2:displayCharacter><ns2:description>G 4.2%</ns2:description><ns2:value>4.2487044</ns2:value></ns2:annotationElement><ns2:annotationElement position="76"><ns2:displayCharacter>T</ns2:displayCharacter><ns2:description>T 4.2%</ns2:description><ns2:value>4.2487044</ns2:value></ns2:annotationElement><ns2:annotationElement position="77"><ns2:displayCharacter>G</ns2:displayCharacter><ns2:description>G 4.5%</ns2:description><ns2:value>4.4559584</ns2:value></ns2:annotationElement><ns2:annotationElement position="78"><ns2:displayCharacter>G</ns2:displayCharacter><ns2:description>G 6.2%</ns2:description><ns2:value>6.2176166</ns2:value></ns2:annotationElement><ns2:annotationElement position="79"><ns2:displayCharacter>A</ns2:displayCharacter><ns2:description>A 7.4%</ns2:description><ns2:value>7.357513</ns2:value></ns2:annotationElement><ns2:annotationElement position="80"><ns2:displayCharacter>A</ns2:displayCharacter><ns2:description>A 9.6%</ns2:description><ns2:value>9.637305</ns2:value></ns2:annotationElement><ns2:annotationElement position="81"><ns2:displayCharacter>A</ns2:displayCharacter><ns2:description>A 9.9%</ns2:description><ns2:value>9.948187</ns2:value></ns2:annotationElement><ns2:annotationElement position="82"><ns2:displayCharacter>A</ns2:displayCharacter><ns2:description>A 9.1%</ns2:description><ns2:value>9.119171</ns2:value></ns2:annotationElement><ns2:annotationElement position="83"><ns2:displayCharacter>A</ns2:displayCharacter><ns2:description>A 4.2%</ns2:description><ns2:value>4.2487044</ns2:value></ns2:annotationElement><ns2:annotationElement position="84"><ns2:displayCharacter>T</ns2:displayCharacter><ns2:description>T 4.8%</ns2:description><ns2:value>4.7668395</ns2:value></ns2:annotationElement><ns2:annotationElement position="85"><ns2:displayCharacter>G</ns2:displayCharacter><ns2:description>G 9.5%</ns2:description><ns2:value>9.533679</ns2:value></ns2:annotationElement><ns2:annotationElement position="86"><ns2:displayCharacter>G</ns2:displayCharacter><ns2:description>G 9.9%</ns2:description><ns2:value>9.948187</ns2:value></ns2:annotationElement><ns2:annotationElement position="87"><ns2:displayCharacter>G</ns2:displayCharacter><ns2:description>G 7.5%</ns2:description><ns2:value>7.4611397</ns2:value></ns2:annotationElement><ns2:annotationElement position="88"><ns2:displayCharacter>T</ns2:displayCharacter><ns2:description>T 6.0%</ns2:description><ns2:value>6.0103626</ns2:value></ns2:annotationElement><ns2:annotationElement position="89"><ns2:displayCharacter>C</ns2:displayCharacter><ns2:description>C 5.7%</ns2:description><ns2:value>5.699482</ns2:value></ns2:annotationElement><ns2:annotationElement position="90"><ns2:displayCharacter>C</ns2:displayCharacter><ns2:description>C 7.2%</ns2:description><ns2:value>7.150259</ns2:value></ns2:annotationElement><ns2:annotationElement position="91"><ns2:displayCharacter>C</ns2:displayCharacter><ns2:description>C 6.5%</ns2:description><ns2:value>6.528497</ns2:value></ns2:annotationElement><ns2:annotationElement position="92"><ns2:displayCharacter>G</ns2:displayCharacter><ns2:description>G 7.2%</ns2:description><ns2:value>7.150259</ns2:value></ns2:annotationElement><ns2:annotationElement position="93"><ns2:displayCharacter>G</ns2:displayCharacter><ns2:description>G 6.8%</ns2:description><ns2:value>6.8393784</ns2:value></ns2:annotationElement><ns2:annotationElement position="94"><ns2:displayCharacter>C</ns2:displayCharacter><ns2:description>C 8.4%</ns2:description><ns2:value>8.393783</ns2:value></ns2:annotationElement><ns2:annotationElement position="95"><ns2:displayCharacter>C</ns2:displayCharacter><ns2:description>C 10.1%</ns2:description><ns2:value>10.051813</ns2:value></ns2:annotationElement><ns2:annotationElement position="96"><ns2:displayCharacter>C</ns2:displayCharacter><ns2:description>C 8.8%</ns2:description><ns2:value>8.8082905</ns2:value></ns2:annotationElement><ns2:annotationElement position="97"><ns2:displayCharacter>A</ns2:displayCharacter><ns2:description>A 10.3%</ns2:description><ns2:value>10.259068</ns2:value></ns2:annotationElement><ns2:annotationElement position="98"><ns2:displayCharacter>A</ns2:displayCharacter><ns2:description>A 10.2%</ns2:description><ns2:value>10.15544</ns2:value></ns2:annotationElement><ns2:annotationElement position="99"><ns2:displayCharacter>A</ns2:displayCharacter><ns2:description>A 9.9%</ns2:description><ns2:value>9.948187</ns2:value></ns2:annotationElement><ns2:annotationElement position="100"><ns2:displayCharacter>C</ns2:displayCharacter><ns2:description>C 9.9%</ns2:description><ns2:value>9.948187</ns2:value></ns2:annotationElement><ns2:annotationElement position="101"><ns2:displayCharacter>T</ns2:displayCharacter><ns2:description>T 10.1%</ns2:description><ns2:value>10.051813</ns2:value></ns2:annotationElement><ns2:annotationElement position="102"><ns2:displayCharacter>T</ns2:displayCharacter><ns2:description>T 10.4%</ns2:description><ns2:value>10.362695</ns2:value></ns2:annotationElement><ns2:annotationElement position="103"><ns2:displayCharacter>T</ns2:displayCharacter><ns2:description>T 9.9%</ns2:description><ns2:value>9.948187</ns2:value></ns2:annotationElement><ns2:annotationElement position="104"><ns2:displayCharacter>T</ns2:displayCharacter><ns2:description>T 9.8%</ns2:description><ns2:value>9.84456</ns2:value></ns2:annotationElement><ns2:annotationElement position="105"><ns2:displayCharacter>C</ns2:displayCharacter><ns2:description>C 9.6%</ns2:description><ns2:value>9.637305</ns2:value></ns2:annotationElement><ns2:annotationElement position="106"><ns2:displayCharacter>T</ns2:displayCharacter><ns2:description>T 10.3%</ns2:description><ns2:value>10.259068</ns2:value></ns2:annotationElement><ns2:annotationElement position="107"><ns2:displayCharacter>G</ns2:displayCharacter><ns2:description>G 9.6%</ns2:description><ns2:value>9.637305</ns2:value></ns2:annotationElement><ns2:annotationElement position="108"><ns2:displayCharacter>C</ns2:displayCharacter><ns2:description>C 9.5%</ns2:description><ns2:value>9.533679</ns2:value></ns2:annotationElement><ns2:annotationElement position="109"><ns2:displayCharacter>C</ns2:displayCharacter><ns2:description>C 10.3%</ns2:description><ns2:value>10.259068</ns2:value></ns2:annotationElement><ns2:annotationElement position="110"><ns2:displayCharacter>C</ns2:displayCharacter><ns2:description>C 10.3%</ns2:description><ns2:value>10.259068</ns2:value></ns2:annotationElement><ns2:annotationElement position="111"><ns2:displayCharacter>C</ns2:displayCharacter><ns2:description>C 9.6%</ns2:description><ns2:value>9.637305</ns2:value></ns2:annotationElement><ns2:annotationElement position="112"><ns2:displayCharacter>G</ns2:displayCharacter><ns2:description>G 9.2%</ns2:description><ns2:value>9.222798</ns2:value></ns2:annotationElement><ns2:annotationElement position="113"><ns2:displayCharacter>T</ns2:displayCharacter><ns2:description>T 9.4%</ns2:description><ns2:value>9.430052</ns2:value></ns2:annotationElement><ns2:annotationElement position="114"><ns2:displayCharacter>G</ns2:displayCharacter><ns2:description>G 9.5%</ns2:description><ns2:value>9.533679</ns2:value></ns2:annotationElement><ns2:annotationElement position="115"><ns2:displayCharacter>G</ns2:displayCharacter><ns2:description>G 0.2%</ns2:description><ns2:value>0.20725389</ns2:value></ns2:annotationElement><ns2:annotationElement position="116"><ns2:displayCharacter>G</ns2:displayCharacter><ns2:description>G 10.6%</ns2:description><ns2:value>10.569948</ns2:value></ns2:annotationElement><ns2:annotationElement position="117"><ns2:displayCharacter>G</ns2:displayCharacter><ns2:description>G 10.5%</ns2:description><ns2:value>10.466321</ns2:value></ns2:annotationElement><ns2:annotationElement position="118"><ns2:displayCharacter>G</ns2:displayCharacter><ns2:description>G 10.6%</ns2:description><ns2:value>10.569948</ns2:value></ns2:annotationElement><ns2:annotationElement position="119"><ns2:displayCharacter>G</ns2:displayCharacter><ns2:description>G 9.7%</ns2:description><ns2:value>9.740932</ns2:value></ns2:annotationElement><ns2:annotationElement position="120"><ns2:displayCharacter>A</ns2:displayCharacter><ns2:description>A 10.6%</ns2:description><ns2:value>10.569948</ns2:value></ns2:annotationElement><ns2:annotationElement position="121"><ns2:displayCharacter>G</ns2:displayCharacter><ns2:description>G 10.6%</ns2:description><ns2:value>10.569948</ns2:value></ns2:annotationElement><ns2:annotationElement position="122"><ns2:displayCharacter>G</ns2:displayCharacter><ns2:description>G 10.7%</ns2:description><ns2:value>10.673575</ns2:value></ns2:annotationElement><ns2:annotationElement position="123"><ns2:displayCharacter>G</ns2:displayCharacter><ns2:description>G 10.6%</ns2:description><ns2:value>10.569948</ns2:value></ns2:annotationElement><ns2:annotationElement position="124"><ns2:displayCharacter>G</ns2:displayCharacter><ns2:description>G 10.7%</ns2:description><ns2:value>10.673575</ns2:value></ns2:annotationElement><ns2:annotationElement position="125"><ns2:displayCharacter>C</ns2:displayCharacter><ns2:description>C 10.7%</ns2:description><ns2:value>10.673575</ns2:value></ns2:annotationElement><ns2:annotationElement position="126"><ns2:displayCharacter>G</ns2:displayCharacter><ns2:description>G 10.7%</ns2:description><ns2:value>10.673575</ns2:value></ns2:annotationElement><ns2:annotationElement position="127"><ns2:displayCharacter>T</ns2:displayCharacter><ns2:description>T 10.7%</ns2:description><ns2:value>10.673575</ns2:value></ns2:annotationElement><ns2:annotationElement position="128"><ns2:displayCharacter>T</ns2:displayCharacter><ns2:description>T 10.6%</ns2:description><ns2:value>10.569948</ns2:value></ns2:annotationElement><ns2:annotationElement position="129"><ns2:displayCharacter>C</ns2:displayCharacter><ns2:description>C 10.7%</ns2:description><ns2:value>10.673575</ns2:value></ns2:annotationElement><ns2:annotationElement position="130"><ns2:displayCharacter>T</ns2:displayCharacter><ns2:description>T 10.6%</ns2:description><ns2:value>10.569948</ns2:value></ns2:annotationElement><ns2:annotationElement position="131"><ns2:displayCharacter>G</ns2:displayCharacter><ns2:description>G 10.6%</ns2:description><ns2:value>10.569948</ns2:value></ns2:annotationElement><ns2:annotationElement position="132"><ns2:displayCharacter>C</ns2:displayCharacter><ns2:description>C 10.6%</ns2:description><ns2:value>10.569948</ns2:value></ns2:annotationElement><ns2:annotationElement position="133"><ns2:displayCharacter>G</ns2:displayCharacter><ns2:description>G 10.4%</ns2:description><ns2:value>10.362695</ns2:value></ns2:annotationElement><ns2:annotationElement position="134"><ns2:displayCharacter>A</ns2:displayCharacter><ns2:description>A 6.0%</ns2:description><ns2:value>6.0103626</ns2:value></ns2:annotationElement><ns2:annotationElement position="135"><ns2:displayCharacter>A</ns2:displayCharacter><ns2:description>A 5.7%</ns2:description><ns2:value>5.699482</ns2:value></ns2:annotationElement><ns2:annotationElement position="136"><ns2:displayCharacter>T</ns2:displayCharacter><ns2:description>T 7.0%</ns2:description><ns2:value>7.0466323</ns2:value></ns2:annotationElement><ns2:annotationElement position="137"><ns2:displayCharacter>T</ns2:displayCharacter><ns2:description>T 8.7%</ns2:description><ns2:value>8.704663</ns2:value></ns2:annotationElement><ns2:annotationElement position="138"><ns2:displayCharacter>T</ns2:displayCharacter><ns2:description>T 5.7%</ns2:description><ns2:value>5.699482</ns2:value></ns2:annotationElement><ns2:annotationElement position="139"><ns2:displayCharacter>G</ns2:displayCharacter><ns2:description>G 7.2%</ns2:description><ns2:value>7.150259</ns2:value></ns2:annotationElement><ns2:annotationElement position="140"><ns2:displayCharacter>G</ns2:displayCharacter><ns2:description>G 9.0%</ns2:description><ns2:value>9.015544</ns2:value></ns2:annotationElement><ns2:annotationElement position="141"><ns2:displayCharacter>G</ns2:displayCharacter><ns2:description>G 8.4%</ns2:description><ns2:value>8.393783</ns2:value></ns2:annotationElement><ns2:annotationElement position="142"><ns2:displayCharacter>A</ns2:displayCharacter><ns2:description>A 9.8%</ns2:description><ns2:value>9.84456</ns2:value></ns2:annotationElement><ns2:annotationElement position="143"><ns2:displayCharacter>A</ns2:displayCharacter><ns2:description>A 10.9%</ns2:description><ns2:value>10.880829</ns2:value></ns2:annotationElement><ns2:annotationElement position="144"><ns2:displayCharacter>A</ns2:displayCharacter><ns2:description>A 10.6%</ns2:description><ns2:value>10.569948</ns2:value></ns2:annotationElement><ns2:annotationElement position="145"><ns2:displayCharacter>A</ns2:displayCharacter><ns2:description>A 11.1%</ns2:description><ns2:value>11.088083</ns2:value></ns2:annotationElement><ns2:annotationElement position="146"><ns2:displayCharacter>A</ns2:displayCharacter><ns2:description>A 8.6%</ns2:description><ns2:value>8.601036</ns2:value></ns2:annotationElement><ns2:annotationElement position="147"><ns2:displayCharacter>T</ns2:displayCharacter><ns2:description>T 9.9%</ns2:description><ns2:value>9.948187</ns2:value></ns2:annotationElement><ns2:annotationElement position="148"><ns2:displayCharacter>G</ns2:displayCharacter><ns2:description>G 11.2%</ns2:description><ns2:value>11.1917095</ns2:value></ns2:annotationElement><ns2:annotationElement position="149"><ns2:displayCharacter>A</ns2:displayCharacter><ns2:description>A 9.8%</ns2:description><ns2:value>9.84456</ns2:value></ns2:annotationElement><ns2:annotationElement position="150"><ns2:displayCharacter>G</ns2:displayCharacter><ns2:description>G 8.0%</ns2:description><ns2:value>7.9792747</ns2:value></ns2:annotationElement><ns2:annotationElement position="151"><ns2:displayCharacter>T</ns2:displayCharacter><ns2:description>T 8.1%</ns2:description><ns2:value>8.082902</ns2:value></ns2:annotationElement><ns2:annotationElement position="152"><ns2:displayCharacter>G</ns2:displayCharacter><ns2:description>G 10.2%</ns2:description><ns2:value>10.15544</ns2:value></ns2:annotationElement><ns2:annotationElement position="153"><ns2:displayCharacter>C</ns2:displayCharacter><ns2:description>C 10.1%</ns2:description><ns2:value>10.051813</ns2:value></ns2:annotationElement><ns2:annotationElement position="154"><ns2:displayCharacter>A</ns2:displayCharacter><ns2:description>A 9.8%</ns2:description><ns2:value>9.84456</ns2:value></ns2:annotationElement><ns2:annotationElement position="155"><ns2:displayCharacter>G</ns2:displayCharacter><ns2:description>G 10.3%</ns2:description><ns2:value>10.259068</ns2:value></ns2:annotationElement><ns2:annotationElement position="156"><ns2:displayCharacter>A</ns2:displayCharacter><ns2:description>A 11.6%</ns2:description><ns2:value>11.606217</ns2:value></ns2:annotationElement><ns2:annotationElement position="157"><ns2:displayCharacter>A</ns2:displayCharacter><ns2:description>A 11.8%</ns2:description><ns2:value>11.813472</ns2:value></ns2:annotationElement><ns2:annotationElement position="158"><ns2:displayCharacter>A</ns2:displayCharacter><ns2:description>A 11.2%</ns2:description><ns2:value>11.1917095</ns2:value></ns2:annotationElement><ns2:annotationElement position="159"><ns2:displayCharacter>C</ns2:displayCharacter><ns2:description>C 10.7%</ns2:description><ns2:value>10.673575</ns2:value></ns2:annotationElement><ns2:annotationElement position="160"><ns2:displayCharacter>C</ns2:displayCharacter><ns2:description>C 11.3%</ns2:description><ns2:value>11.295337</ns2:value></ns2:annotationElement><ns2:annotationElement position="161"><ns2:displayCharacter>C</ns2:displayCharacter><ns2:description>C 11.9%</ns2:description><ns2:value>11.917098</ns2:value></ns2:annotationElement><ns2:annotationElement position="162"><ns2:displayCharacter>C</ns2:displayCharacter><ns2:description>C 10.2%</ns2:description><ns2:value>10.15544</ns2:value></ns2:annotationElement><ns2:annotationElement position="163"><ns2:displayCharacter>G</ns2:displayCharacter><ns2:description>G 12.3%</ns2:description><ns2:value>12.331606</ns2:value></ns2:annotationElement><ns2:annotationElement position="164"><ns2:displayCharacter>T</ns2:displayCharacter><ns2:description>T 11.8%</ns2:description><ns2:value>11.813472</ns2:value></ns2:annotationElement><ns2:annotationElement position="165"><ns2:displayCharacter>T</ns2:displayCharacter><ns2:description>T 11.4%</ns2:description><ns2:value>11.398964</ns2:value></ns2:annotationElement><ns2:annotationElement position="166"><ns2:displayCharacter>C</ns2:displayCharacter><ns2:description>C 12.2%</ns2:description><ns2:value>12.22798</ns2:value></ns2:annotationElement><ns2:annotationElement position="167"><ns2:displayCharacter>A</ns2:displayCharacter><ns2:description>A 11.8%</ns2:description><ns2:value>11.813472</ns2:value></ns2:annotationElement><ns2:annotationElement position="168"><ns2:displayCharacter>T</ns2:displayCharacter><ns2:description>T 11.0%</ns2:description><ns2:value>10.984456</ns2:value></ns2:annotationElement><ns2:annotationElement position="169"><ns2:displayCharacter>A</ns2:displayCharacter><ns2:description>A 12.1%</ns2:description><ns2:value>12.124352</ns2:value></ns2:annotationElement><ns2:annotationElement position="170"><ns2:displayCharacter>A</ns2:displayCharacter><ns2:description>A 8.8%</ns2:description><ns2:value>8.8082905</ns2:value></ns2:annotationElement><ns2:annotationElement position="171"><ns2:displayCharacter>T</ns2:displayCharacter><ns2:description>T 11.6%</ns2:description><ns2:value>11.606217</ns2:value></ns2:annotationElement><ns2:annotationElement position="172"><ns2:displayCharacter>T</ns2:displayCharacter><ns2:description>T 11.9%</ns2:description><ns2:value>11.917098</ns2:value></ns2:annotationElement><ns2:annotationElement position="173"><ns2:displayCharacter>T</ns2:displayCharacter><ns2:description>T 9.2%</ns2:description><ns2:value>9.222798</ns2:value></ns2:annotationElement><ns2:annotationElement position="174"><ns2:displayCharacter>G</ns2:displayCharacter><ns2:description>G 6.3%</ns2:description><ns2:value>6.3212433</ns2:value></ns2:annotationElement><ns2:annotationElement position="175"><ns2:displayCharacter>G</ns2:displayCharacter><ns2:description>G 7.0%</ns2:description><ns2:value>7.0466323</ns2:value></ns2:annotationElement><ns2:annotationElement position="176"><ns2:displayCharacter>G</ns2:displayCharacter><ns2:description>G 0.1%</ns2:description><ns2:value>0.103626944</ns2:value></ns2:annotationElement><ns2:annotationElement position="177"><ns2:displayCharacter>C</ns2:displayCharacter><ns2:description>C 0.1%</ns2:description><ns2:value>0.103626944</ns2:value></ns2:annotationElement><ns2:annotationElement position="178"><ns2:displayCharacter>G</ns2:displayCharacter><ns2:description>G 0.1%</ns2:description><ns2:value>0.103626944</ns2:value></ns2:annotationElement><ns2:annotationElement position="179"><ns2:displayCharacter>A</ns2:displayCharacter><ns2:description>A 0.1%</ns2:description><ns2:value>0.103626944</ns2:value></ns2:annotationElement><ns2:annotationElement position="180"><ns2:displayCharacter>T</ns2:displayCharacter><ns2:description>T 0.1%</ns2:description><ns2:value>0.103626944</ns2:value></ns2:annotationElement><ns2:annotationElement position="181"><ns2:displayCharacter>T</ns2:displayCharacter><ns2:description>T 0.1%</ns2:description><ns2:value>0.103626944</ns2:value></ns2:annotationElement><ns2:annotationElement position="182"><ns2:displayCharacter>G</ns2:displayCharacter><ns2:description>G 6.2%</ns2:description><ns2:value>6.2176166</ns2:value></ns2:annotationElement><ns2:annotationElement position="183"><ns2:displayCharacter>G</ns2:displayCharacter><ns2:description>G 9.5%</ns2:description><ns2:value>9.533679</ns2:value></ns2:annotationElement><ns2:annotationElement position="184"><ns2:displayCharacter>G</ns2:displayCharacter><ns2:description>G 9.2%</ns2:description><ns2:value>9.222798</ns2:value></ns2:annotationElement><ns2:annotationElement position="185"><ns2:displayCharacter>A</ns2:displayCharacter><ns2:description>A 12.0%</ns2:description><ns2:value>12.020725</ns2:value></ns2:annotationElement><ns2:annotationElement position="186"><ns2:displayCharacter>A</ns2:displayCharacter><ns2:description>A 10.8%</ns2:description><ns2:value>10.777202</ns2:value></ns2:annotationElement><ns2:annotationElement position="187"><ns2:displayCharacter>T</ns2:displayCharacter><ns2:description>T 6.6%</ns2:description><ns2:value>6.6321244</ns2:value></ns2:annotationElement><ns2:annotationElement position="188"><ns2:displayCharacter>+</ns2:displayCharacter><ns2:description>[AT] 6.2%</ns2:description><ns2:value>6.2176166</ns2:value></ns2:annotationElement><ns2:annotationElement position="189"><ns2:displayCharacter>T</ns2:displayCharacter><ns2:description>T 10.5%</ns2:description><ns2:value>10.466321</ns2:value></ns2:annotationElement><ns2:annotationElement position="190"><ns2:displayCharacter>G</ns2:displayCharacter><ns2:description>G 7.0%</ns2:description><ns2:value>7.0466323</ns2:value></ns2:annotationElement><ns2:annotationElement position="191"><ns2:displayCharacter>G</ns2:displayCharacter><ns2:description>G 6.6%</ns2:description><ns2:value>6.6321244</ns2:value></ns2:annotationElement><ns2:annotationElement position="192"><ns2:displayCharacter>G</ns2:displayCharacter><ns2:description>G 6.6%</ns2:description><ns2:value>6.6321244</ns2:value></ns2:annotationElement><ns2:annotationElement position="193"><ns2:displayCharacter>G</ns2:displayCharacter><ns2:description>G 10.9%</ns2:description><ns2:value>10.880829</ns2:value></ns2:annotationElement><ns2:annotationElement position="194"><ns2:displayCharacter>A</ns2:displayCharacter><ns2:description>A 7.3%</ns2:description><ns2:value>7.253886</ns2:value></ns2:annotationElement><ns2:annotationElement position="195"><ns2:displayCharacter>A</ns2:displayCharacter><ns2:description>A 9.9%</ns2:description><ns2:value>9.948187</ns2:value></ns2:annotationElement><ns2:annotationElement position="196"><ns2:displayCharacter>T</ns2:displayCharacter><ns2:description>T 9.4%</ns2:description><ns2:value>9.430052</ns2:value></ns2:annotationElement><ns2:annotationElement position="197"><ns2:displayCharacter>T</ns2:displayCharacter><ns2:description>T 11.1%</ns2:description><ns2:value>11.088083</ns2:value></ns2:annotationElement><ns2:annotationElement position="198"><ns2:displayCharacter>T</ns2:displayCharacter><ns2:description>T 7.7%</ns2:description><ns2:value>7.6683936</ns2:value></ns2:annotationElement><ns2:annotationElement position="199"><ns2:displayCharacter>C</ns2:displayCharacter><ns2:description>C 10.5%</ns2:description><ns2:value>10.466321</ns2:value></ns2:annotationElement><ns2:annotationElement position="200"><ns2:displayCharacter>G</ns2:displayCharacter><ns2:description>G 14.0%</ns2:description><ns2:value>13.989637</ns2:value></ns2:annotationElement><ns2:annotationElement position="201"><ns2:displayCharacter>G</ns2:displayCharacter><ns2:description>G 10.5%</ns2:description><ns2:value>10.466321</ns2:value></ns2:annotationElement><ns2:annotationElement position="202"><ns2:displayCharacter>C</ns2:displayCharacter><ns2:description>C 12.0%</ns2:description><ns2:value>12.020725</ns2:value></ns2:annotationElement><ns2:annotationElement position="203"><ns2:displayCharacter>T</ns2:displayCharacter><ns2:description>T 12.8%</ns2:description><ns2:value>12.849741</ns2:value></ns2:annotationElement><ns2:annotationElement position="204"><ns2:displayCharacter>C</ns2:displayCharacter><ns2:description>C 13.8%</ns2:description><ns2:value>13.782383</ns2:value></ns2:annotationElement><ns2:annotationElement position="205"><ns2:displayCharacter>G</ns2:displayCharacter><ns2:description>G 7.0%</ns2:description><ns2:value>7.0466323</ns2:value></ns2:annotationElement><ns2:annotationElement position="206"><ns2:displayCharacter>G</ns2:displayCharacter><ns2:description>G 13.7%</ns2:description><ns2:value>13.678757</ns2:value></ns2:annotationElement><ns2:annotationElement position="207"><ns2:displayCharacter>G</ns2:displayCharacter><ns2:description>G 10.8%</ns2:description><ns2:value>10.777202</ns2:value></ns2:annotationElement><ns2:annotationElement position="208"><ns2:displayCharacter>C</ns2:displayCharacter><ns2:description>C 7.0%</ns2:description><ns2:value>7.0466323</ns2:value></ns2:annotationElement><ns2:annotationElement position="209"><ns2:displayCharacter>G</ns2:displayCharacter><ns2:description>G 11.7%</ns2:description><ns2:value>11.709845</ns2:value></ns2:annotationElement><ns2:annotationElement position="210"><ns2:displayCharacter>G</ns2:displayCharacter><ns2:description>G 9.6%</ns2:description><ns2:value>9.637305</ns2:value></ns2:annotationElement><ns2:annotationElement position="211"><ns2:displayCharacter>T</ns2:displayCharacter><ns2:description>T 9.7%</ns2:description><ns2:value>9.740932</ns2:value></ns2:annotationElement><ns2:annotationElement position="212"><ns2:displayCharacter>T</ns2:displayCharacter><ns2:description>T 0.1%</ns2:description><ns2:value>0.103626944</ns2:value></ns2:annotationElement><ns2:annotationElement position="213"><ns2:displayCharacter>G</ns2:displayCharacter><ns2:description>G 10.3%</ns2:description><ns2:value>10.259068</ns2:value></ns2:annotationElement><ns2:annotationElement position="214"><ns2:displayCharacter>G</ns2:displayCharacter><ns2:description>G 9.8%</ns2:description><ns2:value>9.84456</ns2:value></ns2:annotationElement><ns2:annotationElement position="215"><ns2:displayCharacter>A</ns2:displayCharacter><ns2:description>A 12.5%</ns2:description><ns2:value>12.53886</ns2:value></ns2:annotationElement><ns2:annotationElement position="216"><ns2:displayCharacter>A</ns2:displayCharacter><ns2:description>A 17.8%</ns2:description><ns2:value>17.823833</ns2:value></ns2:annotationElement><ns2:annotationElement position="217"><ns2:displayCharacter>A</ns2:displayCharacter><ns2:description>A 18.9%</ns2:description><ns2:value>18.860104</ns2:value></ns2:annotationElement><ns2:annotationElement position="218"><ns2:displayCharacter>C</ns2:displayCharacter><ns2:description>C 17.4%</ns2:description><ns2:value>17.409327</ns2:value></ns2:annotationElement><ns2:annotationElement position="219"><ns2:displayCharacter>T</ns2:displayCharacter><ns2:description>T 19.3%</ns2:description><ns2:value>19.27461</ns2:value></ns2:annotationElement><ns2:annotationElement position="220"><ns2:displayCharacter>G</ns2:displayCharacter><ns2:description>G 22.0%</ns2:description><ns2:value>21.968912</ns2:value></ns2:annotationElement><ns2:annotationElement position="221"><ns2:displayCharacter>G</ns2:displayCharacter><ns2:description>G 39.6%</ns2:description><ns2:value>39.58549</ns2:value></ns2:annotationElement><ns2:annotationElement position="222"><ns2:displayCharacter>G</ns2:displayCharacter><ns2:description>G 43.3%</ns2:description><ns2:value>43.316063</ns2:value></ns2:annotationElement><ns2:annotationElement position="223"><ns2:displayCharacter>G</ns2:displayCharacter><ns2:description>G 62.1%</ns2:description><ns2:value>62.07254</ns2:value></ns2:annotationElement><ns2:annotationElement position="224"><ns2:displayCharacter>G</ns2:displayCharacter><ns2:description>G 60.5%</ns2:description><ns2:value>60.518135</ns2:value></ns2:annotationElement><ns2:annotationElement position="225"><ns2:displayCharacter>G</ns2:displayCharacter><ns2:description>G 0.2%</ns2:description><ns2:value>0.20725389</ns2:value></ns2:annotationElement><ns2:annotationElement position="226"><ns2:displayCharacter>T</ns2:displayCharacter><ns2:description>T 63.9%</ns2:description><ns2:value>63.937824</ns2:value></ns2:annotationElement><ns2:annotationElement position="227"><ns2:displayCharacter>T</ns2:displayCharacter><ns2:description>T 65.0%</ns2:description><ns2:value>64.97409</ns2:value></ns2:annotationElement><ns2:annotationElement position="228"><ns2:displayCharacter>G</ns2:displayCharacter><ns2:description>G 63.6%</ns2:description><ns2:value>63.62694</ns2:value></ns2:annotationElement><ns2:annotationElement position="229"><ns2:displayCharacter>G</ns2:displayCharacter><ns2:description>G 63.9%</ns2:description><ns2:value>63.937824</ns2:value></ns2:annotationElement><ns2:annotationElement position="230"><ns2:displayCharacter>T</ns2:displayCharacter><ns2:description>T 64.4%</ns2:description><ns2:value>64.35233</ns2:value></ns2:annotationElement><ns2:annotationElement position="231"><ns2:displayCharacter>G</ns2:displayCharacter><ns2:description>G 65.1%</ns2:description><ns2:value>65.07772</ns2:value></ns2:annotationElement><ns2:annotationElement position="232"><ns2:displayCharacter>T</ns2:displayCharacter><ns2:description>T 64.8%</ns2:description><ns2:value>64.76684</ns2:value></ns2:annotationElement><ns2:annotationElement position="233"><ns2:displayCharacter>A</ns2:displayCharacter><ns2:description>A 65.2%</ns2:description><ns2:value>65.18135</ns2:value></ns2:annotationElement><ns2:annotationElement position="234"><ns2:displayCharacter>A</ns2:displayCharacter><ns2:description>A 69.8%</ns2:description><ns2:value>69.84456</ns2:value></ns2:annotationElement><ns2:annotationElement position="235"><ns2:displayCharacter>A</ns2:displayCharacter><ns2:description>A 69.7%</ns2:description><ns2:value>69.74094</ns2:value></ns2:annotationElement><ns2:annotationElement position="236"><ns2:displayCharacter>A</ns2:displayCharacter><ns2:description>A 69.0%</ns2:description><ns2:value>69.01554</ns2:value></ns2:annotationElement><ns2:annotationElement position="237"><ns2:displayCharacter>T</ns2:displayCharacter><ns2:description>T 66.0%</ns2:description><ns2:value>66.01036</ns2:value></ns2:annotationElement><ns2:annotationElement position="238"><ns2:displayCharacter>A</ns2:displayCharacter><ns2:description>A 64.7%</ns2:description><ns2:value>64.663216</ns2:value></ns2:annotationElement><ns2:annotationElement position="239"><ns2:displayCharacter>G</ns2:displayCharacter><ns2:description>G 60.9%</ns2:description><ns2:value>60.932644</ns2:value></ns2:annotationElement><ns2:annotationElement position="240"><ns2:displayCharacter>G</ns2:displayCharacter><ns2:description>G 63.9%</ns2:description><ns2:value>63.937824</ns2:value></ns2:annotationElement><ns2:annotationElement position="241"><ns2:displayCharacter>G</ns2:displayCharacter><ns2:description>G 63.8%</ns2:description><ns2:value>63.834198</ns2:value></ns2:annotationElement><ns2:annotationElement position="242"><ns2:displayCharacter>C</ns2:displayCharacter><ns2:description>C 49.5%</ns2:description><ns2:value>49.53368</ns2:value></ns2:annotationElement><ns2:annotationElement position="243"><ns2:displayCharacter>C</ns2:displayCharacter><ns2:description>C 56.4%</ns2:description><ns2:value>56.37306</ns2:value></ns2:annotationElement><ns2:annotationElement position="244"><ns2:displayCharacter>G</ns2:displayCharacter><ns2:description>G 63.9%</ns2:description><ns2:value>63.937824</ns2:value></ns2:annotationElement><ns2:annotationElement position="245"><ns2:displayCharacter>G</ns2:displayCharacter><ns2:description>G 61.1%</ns2:description><ns2:value>61.139896</ns2:value></ns2:annotationElement><ns2:annotationElement position="246"><ns2:displayCharacter>G</ns2:displayCharacter><ns2:description>G 60.7%</ns2:description><ns2:value>60.725388</ns2:value></ns2:annotationElement><ns2:annotationElement position="247"><ns2:displayCharacter>T</ns2:displayCharacter><ns2:description>T 54.6%</ns2:description><ns2:value>54.6114</ns2:value></ns2:annotationElement><ns2:annotationElement position="248"><ns2:displayCharacter>G</ns2:displayCharacter><ns2:description>G 65.8%</ns2:description><ns2:value>65.80311</ns2:value></ns2:annotationElement><ns2:annotationElement position="249"><ns2:displayCharacter>G</ns2:displayCharacter><ns2:description>G 53.3%</ns2:description><ns2:value>53.264248</ns2:value></ns2:annotationElement><ns2:annotationElement position="250"><ns2:displayCharacter>T</ns2:displayCharacter><ns2:description>T 42.4%</ns2:description><ns2:value>42.38342</ns2:value></ns2:annotationElement><ns2:annotationElement position="251"><ns2:displayCharacter>G</ns2:displayCharacter><ns2:description>G 35.2%</ns2:description><ns2:value>35.233162</ns2:value></ns2:annotationElement><ns2:annotationElement position="252"><ns2:displayCharacter>G</ns2:displayCharacter><ns2:description>G 36.1%</ns2:description><ns2:value>36.062176</ns2:value></ns2:annotationElement><ns2:annotationElement position="253"><ns2:displayCharacter>G</ns2:displayCharacter><ns2:description>G 29.3%</ns2:description><ns2:value>29.326426</ns2:value></ns2:annotationElement><ns2:annotationElement position="254"><ns2:displayCharacter>G</ns2:displayCharacter><ns2:description>G 28.8%</ns2:description><ns2:value>28.80829</ns2:value></ns2:annotationElement><ns2:annotationElement position="255"><ns2:displayCharacter>G</ns2:displayCharacter><ns2:description>G 54.0%</ns2:description><ns2:value>53.989635</ns2:value></ns2:annotationElement><ns2:annotationElement position="256"><ns2:displayCharacter>G</ns2:displayCharacter><ns2:description>G 43.6%</ns2:description><ns2:value>43.62694</ns2:value></ns2:annotationElement><ns2:annotationElement position="257"><ns2:displayCharacter>A</ns2:displayCharacter><ns2:description>A 30.8%</ns2:description><ns2:value>30.777203</ns2:value></ns2:annotationElement><ns2:annotationElement position="258"><ns2:displayCharacter>A</ns2:displayCharacter><ns2:description>A 38.7%</ns2:description><ns2:value>38.65285</ns2:value></ns2:annotationElement><ns2:annotationElement position="259"><ns2:displayCharacter>A</ns2:displayCharacter><ns2:description>A 27.6%</ns2:description><ns2:value>27.564766</ns2:value></ns2:annotationElement><ns2:annotationElement position="260"><ns2:displayCharacter>T</ns2:displayCharacter><ns2:description>T 50.5%</ns2:description><ns2:value>50.46632</ns2:value></ns2:annotationElement><ns2:annotationElement position="261"><ns2:displayCharacter>T</ns2:displayCharacter><ns2:description>T 26.1%</ns2:description><ns2:value>26.113989</ns2:value></ns2:annotationElement><ns2:annotationElement position="262"><ns2:displayCharacter>G</ns2:displayCharacter><ns2:description>G 41.9%</ns2:description><ns2:value>41.865284</ns2:value></ns2:annotationElement><ns2:annotationElement position="263"><ns2:displayCharacter>G</ns2:displayCharacter><ns2:description>G 38.3%</ns2:description><ns2:value>38.34197</ns2:value></ns2:annotationElement><ns2:annotationElement position="264"><ns2:displayCharacter>G</ns2:displayCharacter><ns2:description>G 31.6%</ns2:description><ns2:value>31.606218</ns2:value></ns2:annotationElement><ns2:annotationElement position="265"><ns2:displayCharacter>G</ns2:displayCharacter><ns2:description>G 26.2%</ns2:description><ns2:value>26.217617</ns2:value></ns2:annotationElement><ns2:annotationElement position="266"><ns2:displayCharacter>G</ns2:displayCharacter><ns2:description>G 24.5%</ns2:description><ns2:value>24.45596</ns2:value></ns2:annotationElement><ns2:annotationElement position="267"><ns2:displayCharacter>A</ns2:displayCharacter><ns2:description>A 17.9%</ns2:description><ns2:value>17.927462</ns2:value></ns2:annotationElement><ns2:annotationElement position="268"><ns2:displayCharacter>A</ns2:displayCharacter><ns2:description>A 22.2%</ns2:description><ns2:value>22.176167</ns2:value></ns2:annotationElement><ns2:annotationElement position="269"><ns2:displayCharacter>A</ns2:displayCharacter><ns2:description>A 19.2%</ns2:description><ns2:value>19.170984</ns2:value></ns2:annotationElement><ns2:annotationElement position="270"><ns2:displayCharacter>T</ns2:displayCharacter><ns2:description>T 30.6%</ns2:description><ns2:value>30.569948</ns2:value></ns2:annotationElement><ns2:annotationElement position="271"><ns2:displayCharacter>+</ns2:displayCharacter><ns2:description>[GT] 21.1%</ns2:description><ns2:value>21.139896</ns2:value></ns2:annotationElement><ns2:annotationElement position="272"><ns2:displayCharacter>G</ns2:displayCharacter><ns2:description>G 32.7%</ns2:description><ns2:value>32.746113</ns2:value></ns2:annotationElement><ns2:annotationElement position="273"><ns2:displayCharacter>G</ns2:displayCharacter><ns2:description>G 28.0%</ns2:description><ns2:value>27.979275</ns2:value></ns2:annotationElement><ns2:annotationElement position="274"><ns2:displayCharacter>C</ns2:displayCharacter><ns2:description>C 22.1%</ns2:description><ns2:value>22.072538</ns2:value></ns2:annotationElement><ns2:annotationElement position="275"><ns2:displayCharacter>T</ns2:displayCharacter><ns2:description>T 29.3%</ns2:description><ns2:value>29.326426</ns2:value></ns2:annotationElement><ns2:annotationElement position="276"><ns2:displayCharacter>T</ns2:displayCharacter><ns2:description>T 23.3%</ns2:description><ns2:value>23.316063</ns2:value></ns2:annotationElement><ns2:annotationElement position="277"><ns2:displayCharacter>T</ns2:displayCharacter><ns2:description>T 21.6%</ns2:description><ns2:value>21.554403</ns2:value></ns2:annotationElement><ns2:annotationElement position="278"><ns2:displayCharacter>C</ns2:displayCharacter><ns2:description>C 33.6%</ns2:description><ns2:value>33.57513</ns2:value></ns2:annotationElement><ns2:annotationElement position="279"><ns2:displayCharacter>C</ns2:displayCharacter><ns2:description>C 34.7%</ns2:description><ns2:value>34.715027</ns2:value></ns2:annotationElement><ns2:annotationElement position="280"><ns2:displayCharacter>C</ns2:displayCharacter><ns2:description>C 3.8%</ns2:description><ns2:value>3.8341968</ns2:value></ns2:annotationElement><ns2:annotationElement position="281"><ns2:displayCharacter>T</ns2:displayCharacter><ns2:description>T 39.9%</ns2:description><ns2:value>39.896374</ns2:value></ns2:annotationElement><ns2:annotationElement position="282"><ns2:displayCharacter>G</ns2:displayCharacter><ns2:description>G 41.9%</ns2:description><ns2:value>41.865284</ns2:value></ns2:annotationElement><ns2:annotationElement position="283"><ns2:displayCharacter>G</ns2:displayCharacter><ns2:description>G 48.7%</ns2:description><ns2:value>48.704662</ns2:value></ns2:annotationElement><ns2:annotationElement position="284"><ns2:displayCharacter>G</ns2:displayCharacter><ns2:description>G 51.0%</ns2:description><ns2:value>50.984455</ns2:value></ns2:annotationElement><ns2:annotationElement position="285"><ns2:displayCharacter>C</ns2:displayCharacter><ns2:description>C 45.7%</ns2:description><ns2:value>45.699482</ns2:value></ns2:annotationElement><ns2:annotationElement position="286"><ns2:displayCharacter>T</ns2:displayCharacter><ns2:description>T 54.6%</ns2:description><ns2:value>54.6114</ns2:value></ns2:annotationElement><ns2:annotationElement position="287"><ns2:displayCharacter>G</ns2:displayCharacter><ns2:description>G 52.5%</ns2:description><ns2:value>52.53886</ns2:value></ns2:annotationElement><ns2:annotationElement position="288"><ns2:displayCharacter>G</ns2:displayCharacter><ns2:description>G 59.9%</ns2:description><ns2:value>59.896374</ns2:value></ns2:annotationElement><ns2:annotationElement position="289"><ns2:displayCharacter>A</ns2:displayCharacter><ns2:description>A 34.6%</ns2:description><ns2:value>34.6114</ns2:value></ns2:annotationElement><ns2:annotationElement position="290"><ns2:displayCharacter>T</ns2:displayCharacter><ns2:description>T 42.6%</ns2:description><ns2:value>42.590675</ns2:value></ns2:annotationElement><ns2:annotationElement position="291"><ns2:displayCharacter>T</ns2:displayCharacter><ns2:description>T 56.0%</ns2:description><ns2:value>55.95855</ns2:value></ns2:annotationElement><ns2:annotationElement position="292"><ns2:displayCharacter>G</ns2:displayCharacter><ns2:description>G 56.8%</ns2:description><ns2:value>56.787563</ns2:value></ns2:annotationElement><ns2:annotationElement position="293"><ns2:displayCharacter>G</ns2:displayCharacter><ns2:description>G 53.8%</ns2:description><ns2:value>53.782383</ns2:value></ns2:annotationElement><ns2:annotationElement position="294"><ns2:displayCharacter>C</ns2:displayCharacter><ns2:description>C 34.5%</ns2:description><ns2:value>34.50777</ns2:value></ns2:annotationElement><ns2:annotationElement position="295"><ns2:displayCharacter>C</ns2:displayCharacter><ns2:description>C 35.8%</ns2:description><ns2:value>35.751297</ns2:value></ns2:annotationElement><ns2:annotationElement position="296"><ns2:displayCharacter>T</ns2:displayCharacter><ns2:description>T 46.6%</ns2:description><ns2:value>46.632126</ns2:value></ns2:annotationElement><ns2:annotationElement position="297"><ns2:displayCharacter>G</ns2:displayCharacter><ns2:description>G 50.4%</ns2:description><ns2:value>50.362694</ns2:value></ns2:annotationElement><ns2:annotationElement position="298"><ns2:displayCharacter>A</ns2:displayCharacter><ns2:description>A 33.8%</ns2:description><ns2:value>33.782383</ns2:value></ns2:annotationElement><ns2:annotationElement position="299"><ns2:displayCharacter>A</ns2:displayCharacter><ns2:description>A 41.1%</ns2:description><ns2:value>41.139896</ns2:value></ns2:annotationElement><ns2:annotationElement position="300"><ns2:displayCharacter>C</ns2:displayCharacter><ns2:description>C 8.5%</ns2:description><ns2:value>8.497409</ns2:value></ns2:annotationElement><ns2:annotationElement position="301"><ns2:displayCharacter>A</ns2:displayCharacter><ns2:description>A 41.9%</ns2:description><ns2:value>41.865284</ns2:value></ns2:annotationElement><ns2:annotationElement position="302"><ns2:displayCharacter>C</ns2:displayCharacter><ns2:description>C 36.6%</ns2:description><ns2:value>36.58031</ns2:value></ns2:annotationElement><ns2:annotationElement position="303"><ns2:displayCharacter>C</ns2:displayCharacter><ns2:description>C 38.5%</ns2:description><ns2:value>38.54922</ns2:value></ns2:annotationElement><ns2:annotationElement position="304"><ns2:displayCharacter>C</ns2:displayCharacter><ns2:description>C 35.6%</ns2:description><ns2:value>35.647667</ns2:value></ns2:annotationElement><ns2:annotationElement position="305"><ns2:displayCharacter>T</ns2:displayCharacter><ns2:description>T 36.0%</ns2:description><ns2:value>35.95855</ns2:value></ns2:annotationElement><ns2:annotationElement position="306"><ns2:displayCharacter>G</ns2:displayCharacter><ns2:description>G 47.3%</ns2:description><ns2:value>47.253887</ns2:value></ns2:annotationElement><ns2:annotationElement position="307"><ns2:displayCharacter>G</ns2:displayCharacter><ns2:description>G 55.4%</ns2:description><ns2:value>55.440414</ns2:value></ns2:annotationElement><ns2:annotationElement position="308"><ns2:displayCharacter>G</ns2:displayCharacter><ns2:description>G 9.2%</ns2:description><ns2:value>9.222798</ns2:value></ns2:annotationElement><ns2:annotationElement position="309"><ns2:displayCharacter>A</ns2:displayCharacter><ns2:description>A 7.4%</ns2:description><ns2:value>7.357513</ns2:value></ns2:annotationElement><ns2:annotationElement position="310"><ns2:displayCharacter>T</ns2:displayCharacter><ns2:description>T 7.4%</ns2:description><ns2:value>7.357513</ns2:value></ns2:annotationElement><ns2:annotationElement position="311"><ns2:displayCharacter>T</ns2:displayCharacter><ns2:description>T 8.1%</ns2:description><ns2:value>8.082902</ns2:value></ns2:annotationElement><ns2:annotationElement position="312"><ns2:displayCharacter>G</ns2:displayCharacter><ns2:description>G 8.6%</ns2:description><ns2:value>8.601036</ns2:value></ns2:annotationElement><ns2:annotationElement position="313"><ns2:displayCharacter>G</ns2:displayCharacter><ns2:description>G 8.7%</ns2:description><ns2:value>8.704663</ns2:value></ns2:annotationElement><ns2:annotationElement position="314"><ns2:displayCharacter>G</ns2:displayCharacter><ns2:description>G 8.0%</ns2:description><ns2:value>7.9792747</ns2:value></ns2:annotationElement><ns2:annotationElement position="315"><ns2:displayCharacter>C</ns2:displayCharacter><ns2:description>C 7.9%</ns2:description><ns2:value>7.8756475</ns2:value></ns2:annotationElement><ns2:annotationElement position="316"><ns2:displayCharacter>T</ns2:displayCharacter><ns2:description>T 7.4%</ns2:description><ns2:value>7.357513</ns2:value></ns2:annotationElement><ns2:annotationElement position="317"><ns2:displayCharacter>G</ns2:displayCharacter><ns2:description>G 7.7%</ns2:description><ns2:value>7.6683936</ns2:value></ns2:annotationElement><ns2:annotationElement position="318"><ns2:displayCharacter>A</ns2:displayCharacter><ns2:description>A 6.8%</ns2:description><ns2:value>6.8393784</ns2:value></ns2:annotationElement><ns2:annotationElement position="319"><ns2:displayCharacter>A</ns2:displayCharacter><ns2:description>A 7.3%</ns2:description><ns2:value>7.253886</ns2:value></ns2:annotationElement><ns2:annotationElement position="320"><ns2:displayCharacter>A</ns2:displayCharacter><ns2:description>A 7.7%</ns2:description><ns2:value>7.6683936</ns2:value></ns2:annotationElement><ns2:annotationElement position="321"><ns2:displayCharacter>C</ns2:displayCharacter><ns2:description>C 10.1%</ns2:description><ns2:value>10.051813</ns2:value></ns2:annotationElement><ns2:annotationElement position="322"><ns2:displayCharacter>C</ns2:displayCharacter><ns2:description>C 11.0%</ns2:description><ns2:value>10.984456</ns2:value></ns2:annotationElement><ns2:annotationElement position="323"><ns2:displayCharacter>C</ns2:displayCharacter><ns2:description>C 10.7%</ns2:description><ns2:value>10.673575</ns2:value></ns2:annotationElement><ns2:annotationElement position="324"><ns2:displayCharacter>T</ns2:displayCharacter><ns2:description>T 11.0%</ns2:description><ns2:value>10.984456</ns2:value></ns2:annotationElement><ns2:annotationElement position="325"><ns2:displayCharacter>G</ns2:displayCharacter><ns2:description>G 11.2%</ns2:description><ns2:value>11.1917095</ns2:value></ns2:annotationElement><ns2:annotationElement position="326"><ns2:displayCharacter>G</ns2:displayCharacter><ns2:description>G 11.2%</ns2:description><ns2:value>11.1917095</ns2:value></ns2:annotationElement><ns2:annotationElement position="327"><ns2:displayCharacter>G</ns2:displayCharacter><ns2:description>G 51.8%</ns2:description><ns2:value>51.813473</ns2:value></ns2:annotationElement><ns2:annotationElement position="328"><ns2:displayCharacter>T</ns2:displayCharacter><ns2:description>T 48.7%</ns2:description><ns2:value>48.704662</ns2:value></ns2:annotationElement><ns2:annotationElement position="329"><ns2:displayCharacter>C</ns2:displayCharacter><ns2:description>C 39.1%</ns2:description><ns2:value>39.067356</ns2:value></ns2:annotationElement><ns2:annotationElement position="330"><ns2:displayCharacter>T</ns2:displayCharacter><ns2:description>T 42.0%</ns2:description><ns2:value>41.96891</ns2:value></ns2:annotationElement><ns2:annotationElement position="331"><ns2:displayCharacter>G</ns2:displayCharacter><ns2:description>G 42.1%</ns2:description><ns2:value>42.07254</ns2:value></ns2:annotationElement><ns2:annotationElement position="332"><ns2:displayCharacter>G</ns2:displayCharacter><ns2:description>G 57.3%</ns2:description><ns2:value>57.3057</ns2:value></ns2:annotationElement><ns2:annotationElement position="333"><ns2:displayCharacter>G</ns2:displayCharacter><ns2:description>G 6.7%</ns2:description><ns2:value>6.735751</ns2:value></ns2:annotationElement><ns2:annotationElement position="334"><ns2:displayCharacter>T</ns2:displayCharacter><ns2:description>T 2.3%</ns2:description><ns2:value>2.2797928</ns2:value></ns2:annotationElement><ns2:annotationElement position="335"><ns2:displayCharacter>G</ns2:displayCharacter><ns2:description>G 31.8%</ns2:description><ns2:value>31.81347</ns2:value></ns2:annotationElement><ns2:annotationElement position="336"><ns2:displayCharacter>G</ns2:displayCharacter><ns2:description>G 58.3%</ns2:description><ns2:value>58.34197</ns2:value></ns2:annotationElement><ns2:annotationElement position="337"><ns2:displayCharacter>G</ns2:displayCharacter><ns2:description>G 39.7%</ns2:description><ns2:value>39.689117</ns2:value></ns2:annotationElement><ns2:annotationElement position="338"><ns2:displayCharacter>C</ns2:displayCharacter><ns2:description>C 44.1%</ns2:description><ns2:value>44.145077</ns2:value></ns2:annotationElement><ns2:annotationElement position="339"><ns2:displayCharacter>T</ns2:displayCharacter><ns2:description>T 55.9%</ns2:description><ns2:value>55.854923</ns2:value></ns2:annotationElement><ns2:annotationElement position="340"><ns2:displayCharacter>T</ns2:displayCharacter><ns2:description>T 48.2%</ns2:description><ns2:value>48.186527</ns2:value></ns2:annotationElement><ns2:annotationElement position="341"><ns2:displayCharacter>G</ns2:displayCharacter><ns2:description>G 41.1%</ns2:description><ns2:value>41.139896</ns2:value></ns2:annotationElement><ns2:annotationElement position="342"><ns2:displayCharacter>T</ns2:displayCharacter><ns2:description>T 42.7%</ns2:description><ns2:value>42.6943</ns2:value></ns2:annotationElement><ns2:annotationElement position="343"><ns2:displayCharacter>T</ns2:displayCharacter><ns2:description>T 59.6%</ns2:description><ns2:value>59.58549</ns2:value></ns2:annotationElement><ns2:annotationElement position="344"><ns2:displayCharacter>T</ns2:displayCharacter><ns2:description>T 56.9%</ns2:description><ns2:value>56.891193</ns2:value></ns2:annotationElement><ns2:annotationElement position="345"><ns2:displayCharacter>T</ns2:displayCharacter><ns2:description>T 53.9%</ns2:description><ns2:value>53.88601</ns2:value></ns2:annotationElement><ns2:annotationElement position="346"><ns2:displayCharacter>T</ns2:displayCharacter><ns2:description>T 33.3%</ns2:description><ns2:value>33.264248</ns2:value></ns2:annotationElement><ns2:annotationElement position="347"><ns2:displayCharacter>G</ns2:displayCharacter><ns2:description>G 46.2%</ns2:description><ns2:value>46.217617</ns2:value></ns2:annotationElement><ns2:annotationElement position="348"><ns2:displayCharacter>G</ns2:displayCharacter><ns2:description>G 36.7%</ns2:description><ns2:value>36.683937</ns2:value></ns2:annotationElement><ns2:annotationElement position="349"><ns2:displayCharacter>T</ns2:displayCharacter><ns2:description>T 4.2%</ns2:description><ns2:value>4.2487044</ns2:value></ns2:annotationElement><ns2:annotationElement position="350"><ns2:displayCharacter>G</ns2:displayCharacter><ns2:description>G 8.4%</ns2:description><ns2:value>8.393783</ns2:value></ns2:annotationElement><ns2:annotationElement position="351"><ns2:displayCharacter>G</ns2:displayCharacter><ns2:description>G 31.1%</ns2:description><ns2:value>31.088083</ns2:value></ns2:annotationElement><ns2:annotationElement position="352"><ns2:displayCharacter>T</ns2:displayCharacter><ns2:description>T 31.2%</ns2:description><ns2:value>31.19171</ns2:value></ns2:annotationElement><ns2:annotationElement position="353"><ns2:displayCharacter>T</ns2:displayCharacter><ns2:description>T 31.6%</ns2:description><ns2:value>31.606218</ns2:value></ns2:annotationElement><ns2:annotationElement position="354"><ns2:displayCharacter>G</ns2:displayCharacter><ns2:description>G 43.7%</ns2:description><ns2:value>43.73057</ns2:value></ns2:annotationElement><ns2:annotationElement position="355"><ns2:displayCharacter>G</ns2:displayCharacter><ns2:description>G 2.7%</ns2:description><ns2:value>2.6943004</ns2:value></ns2:annotationElement><ns2:annotationElement position="356"><ns2:displayCharacter>G</ns2:displayCharacter><ns2:description>G 39.4%</ns2:description><ns2:value>39.37824</ns2:value></ns2:annotationElement><ns2:annotationElement position="357"><ns2:displayCharacter>G</ns2:displayCharacter><ns2:description>G 2.4%</ns2:description><ns2:value>2.3834198</ns2:value></ns2:annotationElement><ns2:annotationElement position="358"><ns2:displayCharacter>C</ns2:displayCharacter><ns2:description>C 39.7%</ns2:description><ns2:value>39.689117</ns2:value></ns2:annotationElement><ns2:annotationElement position="359"><ns2:displayCharacter>T</ns2:displayCharacter><ns2:description>T 47.5%</ns2:description><ns2:value>47.46114</ns2:value></ns2:annotationElement><ns2:annotationElement position="360"><ns2:displayCharacter>G</ns2:displayCharacter><ns2:description>G 50.3%</ns2:description><ns2:value>50.259068</ns2:value></ns2:annotationElement><ns2:annotationElement position="361"><ns2:displayCharacter>G</ns2:displayCharacter><ns2:description>G 60.9%</ns2:description><ns2:value>60.932644</ns2:value></ns2:annotationElement><ns2:annotationElement position="362"><ns2:displayCharacter>+</ns2:displayCharacter><ns2:description>[CG] 24.7%</ns2:description><ns2:value>24.663212</ns2:value></ns2:annotationElement><ns2:annotationElement position="363"><ns2:displayCharacter>T</ns2:displayCharacter><ns2:description>T 34.9%</ns2:description><ns2:value>34.92228</ns2:value></ns2:annotationElement><ns2:annotationElement position="364"><ns2:displayCharacter>+</ns2:displayCharacter><ns2:description>[AT] 0.1%</ns2:description><ns2:value>0.103626944</ns2:value></ns2:annotationElement><ns2:annotationElement position="365"><ns2:displayCharacter>T</ns2:displayCharacter><ns2:description>T 48.1%</ns2:description><ns2:value>48.0829</ns2:value></ns2:annotationElement><ns2:annotationElement position="366"><ns2:displayCharacter>T</ns2:displayCharacter><ns2:description>T 51.4%</ns2:description><ns2:value>51.398964</ns2:value></ns2:annotationElement><ns2:annotationElement position="367"><ns2:displayCharacter>T</ns2:displayCharacter><ns2:description>T 40.2%</ns2:description><ns2:value>40.207253</ns2:value></ns2:annotationElement><ns2:annotationElement position="368"><ns2:displayCharacter>G</ns2:displayCharacter><ns2:description>G 37.5%</ns2:description><ns2:value>37.512955</ns2:value></ns2:annotationElement><ns2:annotationElement position="369"><ns2:displayCharacter>T</ns2:displayCharacter><ns2:description>T 23.9%</ns2:description><ns2:value>23.937824</ns2:value></ns2:annotationElement><ns2:annotationElement position="370"><ns2:displayCharacter>T</ns2:displayCharacter><ns2:description>T 24.5%</ns2:description><ns2:value>24.45596</ns2:value></ns2:annotationElement><ns2:annotationElement position="371"><ns2:displayCharacter>T</ns2:displayCharacter><ns2:description>T 0.2%</ns2:description><ns2:value>0.20725389</ns2:value></ns2:annotationElement><ns2:annotationElement position="372"><ns2:displayCharacter>T</ns2:displayCharacter><ns2:description>T 24.7%</ns2:description><ns2:value>24.663212</ns2:value></ns2:annotationElement><ns2:annotationElement position="373"><ns2:displayCharacter>T</ns2:displayCharacter><ns2:description>T 29.7%</ns2:description><ns2:value>29.740932</ns2:value></ns2:annotationElement><ns2:annotationElement position="374"><ns2:displayCharacter>T</ns2:displayCharacter><ns2:description>T 36.7%</ns2:description><ns2:value>36.683937</ns2:value></ns2:annotationElement><ns2:annotationElement position="375"><ns2:displayCharacter>T</ns2:displayCharacter><ns2:description>T 2.2%</ns2:description><ns2:value>2.1761658</ns2:value></ns2:annotationElement><ns2:annotationElement position="376"><ns2:displayCharacter>T</ns2:displayCharacter><ns2:description>T 2.3%</ns2:description><ns2:value>2.2797928</ns2:value></ns2:annotationElement><ns2:annotationElement position="377"><ns2:displayCharacter>C</ns2:displayCharacter><ns2:description>C 2.3%</ns2:description><ns2:value>2.2797928</ns2:value></ns2:annotationElement><ns2:annotationElement position="378"><ns2:displayCharacter>T</ns2:displayCharacter><ns2:description>T 3.0%</ns2:description><ns2:value>3.0051813</ns2:value></ns2:annotationElement><ns2:annotationElement position="379"><ns2:displayCharacter>G</ns2:displayCharacter><ns2:description>G 24.0%</ns2:description><ns2:value>24.04145</ns2:value></ns2:annotationElement><ns2:annotationElement position="380"><ns2:displayCharacter>T</ns2:displayCharacter><ns2:description>T 27.3%</ns2:description><ns2:value>27.253885</ns2:value></ns2:annotationElement><ns2:annotationElement position="381"><ns2:displayCharacter>T</ns2:displayCharacter><ns2:description>T 44.8%</ns2:description><ns2:value>44.766838</ns2:value></ns2:annotationElement><ns2:annotationElement position="382"><ns2:displayCharacter>T</ns2:displayCharacter><ns2:description>T 43.9%</ns2:description><ns2:value>43.937824</ns2:value></ns2:annotationElement><ns2:annotationElement position="383"><ns2:displayCharacter>T</ns2:displayCharacter><ns2:description>T 3.5%</ns2:description><ns2:value>3.5233161</ns2:value></ns2:annotationElement><ns2:annotationElement position="384"><ns2:displayCharacter>T</ns2:displayCharacter><ns2:description>T 28.9%</ns2:description><ns2:value>28.911917</ns2:value></ns2:annotationElement><ns2:annotationElement position="385"><ns2:displayCharacter>T</ns2:displayCharacter><ns2:description>T 32.8%</ns2:description><ns2:value>32.84974</ns2:value></ns2:annotationElement><ns2:annotationElement position="386"><ns2:displayCharacter>T</ns2:displayCharacter><ns2:description>T 6.8%</ns2:description><ns2:value>6.8393784</ns2:value></ns2:annotationElement><ns2:annotationElement position="387"><ns2:displayCharacter>G</ns2:displayCharacter><ns2:description>G 27.5%</ns2:description><ns2:value>27.46114</ns2:value></ns2:annotationElement><ns2:annotationElement position="388"><ns2:displayCharacter>G</ns2:displayCharacter><ns2:description>G 26.1%</ns2:description><ns2:value>26.113989</ns2:value></ns2:annotationElement><ns2:annotationElement position="389"><ns2:displayCharacter>G</ns2:displayCharacter><ns2:description>G 24.5%</ns2:description><ns2:value>24.45596</ns2:value></ns2:annotationElement><ns2:annotationElement position="390"><ns2:displayCharacter>G</ns2:displayCharacter><ns2:description>G 32.3%</ns2:description><ns2:value>32.331608</ns2:value></ns2:annotationElement><ns2:annotationElement position="391"><ns2:displayCharacter>T</ns2:displayCharacter><ns2:description>T 21.8%</ns2:description><ns2:value>21.761658</ns2:value></ns2:annotationElement><ns2:annotationElement position="392"><ns2:displayCharacter>T</ns2:displayCharacter><ns2:description>T 42.2%</ns2:description><ns2:value>42.176167</ns2:value></ns2:annotationElement><ns2:annotationElement position="393"><ns2:displayCharacter>T</ns2:displayCharacter><ns2:description>T 44.5%</ns2:description><ns2:value>44.45596</ns2:value></ns2:annotationElement><ns2:annotationElement position="394"><ns2:displayCharacter>T</ns2:displayCharacter><ns2:description>T 62.3%</ns2:description><ns2:value>62.279793</ns2:value></ns2:annotationElement><ns2:annotationElement position="395"><ns2:displayCharacter>T</ns2:displayCharacter><ns2:description>T 42.0%</ns2:description><ns2:value>41.96891</ns2:value></ns2:annotationElement><ns2:annotationElement position="396"><ns2:displayCharacter>C</ns2:displayCharacter><ns2:description>C 0.8%</ns2:description><ns2:value>0.82901555</ns2:value></ns2:annotationElement><ns2:annotationElement position="397"><ns2:displayCharacter>T</ns2:displayCharacter><ns2:description>T 27.9%</ns2:description><ns2:value>27.875648</ns2:value></ns2:annotationElement><ns2:annotationElement position="398"><ns2:displayCharacter>G</ns2:displayCharacter><ns2:description>G 44.1%</ns2:description><ns2:value>44.145077</ns2:value></ns2:annotationElement><ns2:annotationElement position="399"><ns2:displayCharacter>G</ns2:displayCharacter><ns2:description>G 41.1%</ns2:description><ns2:value>41.139896</ns2:value></ns2:annotationElement><ns2:annotationElement position="400"><ns2:displayCharacter>T</ns2:displayCharacter><ns2:description>T 26.8%</ns2:description><ns2:value>26.839378</ns2:value></ns2:annotationElement><ns2:annotationElement position="401"><ns2:displayCharacter>T</ns2:displayCharacter><ns2:description>T 33.2%</ns2:description><ns2:value>33.16062</ns2:value></ns2:annotationElement><ns2:annotationElement position="402"><ns2:displayCharacter>T</ns2:displayCharacter><ns2:description>T 55.5%</ns2:description><ns2:value>55.54404</ns2:value></ns2:annotationElement><ns2:annotationElement position="403"><ns2:displayCharacter>T</ns2:displayCharacter><ns2:description>T 47.7%</ns2:description><ns2:value>47.668392</ns2:value></ns2:annotationElement><ns2:annotationElement position="404"><ns2:displayCharacter>T</ns2:displayCharacter><ns2:description>T 29.9%</ns2:description><ns2:value>29.948187</ns2:value></ns2:annotationElement><ns2:annotationElement position="405"><ns2:displayCharacter>T</ns2:displayCharacter><ns2:description>T 43.3%</ns2:description><ns2:value>43.316063</ns2:value></ns2:annotationElement><ns2:annotationElement position="406"><ns2:displayCharacter>T</ns2:displayCharacter><ns2:description>T 34.8%</ns2:description><ns2:value>34.818653</ns2:value></ns2:annotationElement><ns2:annotationElement position="407"><ns2:displayCharacter>T</ns2:displayCharacter><ns2:description>T 48.0%</ns2:description><ns2:value>47.979275</ns2:value></ns2:annotationElement><ns2:annotationElement position="408"><ns2:displayCharacter>T</ns2:displayCharacter><ns2:description>T 43.2%</ns2:description><ns2:value>43.212437</ns2:value></ns2:annotationElement><ns2:annotationElement position="409"><ns2:displayCharacter>T</ns2:displayCharacter><ns2:description>T 31.3%</ns2:description><ns2:value>31.295338</ns2:value></ns2:annotationElement><ns2:annotationElement position="410"><ns2:displayCharacter>G</ns2:displayCharacter><ns2:description>G 40.8%</ns2:description><ns2:value>40.829014</ns2:value></ns2:annotationElement><ns2:annotationElement position="411"><ns2:displayCharacter>G</ns2:displayCharacter><ns2:description>G 29.7%</ns2:description><ns2:value>29.740932</ns2:value></ns2:annotationElement><ns2:annotationElement position="412"><ns2:displayCharacter>G</ns2:displayCharacter><ns2:description>G 31.0%</ns2:description><ns2:value>30.984455</ns2:value></ns2:annotationElement><ns2:annotationElement position="413"><ns2:displayCharacter>G</ns2:displayCharacter><ns2:description>G 39.9%</ns2:description><ns2:value>39.896374</ns2:value></ns2:annotationElement><ns2:annotationElement position="414"><ns2:displayCharacter>T</ns2:displayCharacter><ns2:description>T 0.1%</ns2:description><ns2:value>0.103626944</ns2:value></ns2:annotationElement><ns2:annotationElement position="415"><ns2:displayCharacter>G</ns2:displayCharacter><ns2:description>G 21.2%</ns2:description><ns2:value>21.243523</ns2:value></ns2:annotationElement><ns2:annotationElement position="416"><ns2:displayCharacter>T</ns2:displayCharacter><ns2:description>T 10.6%</ns2:description><ns2:value>10.569948</ns2:value></ns2:annotationElement><ns2:annotationElement position="417"><ns2:displayCharacter>T</ns2:displayCharacter><ns2:description>T 30.5%</ns2:description><ns2:value>30.466322</ns2:value></ns2:annotationElement><ns2:annotationElement position="418"><ns2:displayCharacter>T</ns2:displayCharacter><ns2:description>T 40.0%</ns2:description><ns2:value>40.0</ns2:value></ns2:annotationElement><ns2:annotationElement position="419"><ns2:displayCharacter>T</ns2:displayCharacter><ns2:description>T 45.6%</ns2:description><ns2:value>45.595856</ns2:value></ns2:annotationElement><ns2:annotationElement position="420"><ns2:displayCharacter>T</ns2:displayCharacter><ns2:description>T 36.1%</ns2:description><ns2:value>36.062176</ns2:value></ns2:annotationElement><ns2:annotationElement position="421"><ns2:displayCharacter>T</ns2:displayCharacter><ns2:description>T 22.8%</ns2:description><ns2:value>22.797928</ns2:value></ns2:annotationElement><ns2:annotationElement position="422"><ns2:displayCharacter>+</ns2:displayCharacter><ns2:description>[AC] 0.1%</ns2:description><ns2:value>0.103626944</ns2:value></ns2:annotationElement><ns2:annotationElement position="423"><ns2:displayCharacter>G</ns2:displayCharacter><ns2:description>G 39.0%</ns2:description><ns2:value>38.96373</ns2:value></ns2:annotationElement><ns2:annotationElement position="424"><ns2:displayCharacter>G</ns2:displayCharacter><ns2:description>G 41.1%</ns2:description><ns2:value>41.139896</ns2:value></ns2:annotationElement><ns2:annotationElement position="425"><ns2:displayCharacter>G</ns2:displayCharacter><ns2:description>G 31.3%</ns2:description><ns2:value>31.295338</ns2:value></ns2:annotationElement><ns2:annotationElement position="426"><ns2:displayCharacter>T</ns2:displayCharacter><ns2:description>T 2.9%</ns2:description><ns2:value>2.9015543</ns2:value></ns2:annotationElement><ns2:annotationElement position="427"><ns2:displayCharacter>T</ns2:displayCharacter><ns2:description>T 34.1%</ns2:description><ns2:value>34.093266</ns2:value></ns2:annotationElement><ns2:annotationElement position="428"><ns2:displayCharacter>T</ns2:displayCharacter><ns2:description>T 45.1%</ns2:description><ns2:value>45.07772</ns2:value></ns2:annotationElement><ns2:annotationElement position="429"><ns2:displayCharacter>T</ns2:displayCharacter><ns2:description>T 38.1%</ns2:description><ns2:value>38.134716</ns2:value></ns2:annotationElement><ns2:annotationElement position="430"><ns2:displayCharacter>T</ns2:displayCharacter><ns2:description>T 22.3%</ns2:description><ns2:value>22.279793</ns2:value></ns2:annotationElement><ns2:annotationElement position="431"><ns2:displayCharacter>T</ns2:displayCharacter><ns2:description>T 29.3%</ns2:description><ns2:value>29.326426</ns2:value></ns2:annotationElement><ns2:annotationElement position="432"><ns2:displayCharacter>T</ns2:displayCharacter><ns2:description>T 37.5%</ns2:description><ns2:value>37.512955</ns2:value></ns2:annotationElement><ns2:annotationElement position="433"><ns2:displayCharacter>G</ns2:displayCharacter><ns2:description>G 5.7%</ns2:description><ns2:value>5.699482</ns2:value></ns2:annotationElement><ns2:annotationElement position="434"><ns2:displayCharacter>G</ns2:displayCharacter><ns2:description>G 0.2%</ns2:description><ns2:value>0.20725389</ns2:value></ns2:annotationElement><ns2:annotationElement position="435"><ns2:displayCharacter>G</ns2:displayCharacter><ns2:description>G 7.7%</ns2:description><ns2:value>7.6683936</ns2:value></ns2:annotationElement><ns2:annotationElement position="436"><ns2:displayCharacter>C</ns2:displayCharacter><ns2:description>C 3.4%</ns2:description><ns2:value>3.4196892</ns2:value></ns2:annotationElement><ns2:annotationElement position="437"><ns2:displayCharacter>T</ns2:displayCharacter><ns2:description>T 6.7%</ns2:description><ns2:value>6.735751</ns2:value></ns2:annotationElement><ns2:annotationElement position="438"><ns2:displayCharacter>G</ns2:displayCharacter><ns2:description>G 22.0%</ns2:description><ns2:value>21.968912</ns2:value></ns2:annotationElement><ns2:annotationElement position="439"><ns2:displayCharacter>G</ns2:displayCharacter><ns2:description>G 4.6%</ns2:description><ns2:value>4.5595856</ns2:value></ns2:annotationElement><ns2:annotationElement position="440"><ns2:displayCharacter>T</ns2:displayCharacter><ns2:description>T 4.5%</ns2:description><ns2:value>4.4559584</ns2:value></ns2:annotationElement><ns2:annotationElement position="441"><ns2:displayCharacter>T</ns2:displayCharacter><ns2:description>T 36.5%</ns2:description><ns2:value>36.476685</ns2:value></ns2:annotationElement><ns2:annotationElement position="442"><ns2:displayCharacter>G</ns2:displayCharacter><ns2:description>G 40.4%</ns2:description><ns2:value>40.41451</ns2:value></ns2:annotationElement><ns2:annotationElement position="443"><ns2:displayCharacter>T</ns2:displayCharacter><ns2:description>T 26.0%</ns2:description><ns2:value>26.010363</ns2:value></ns2:annotationElement><ns2:annotationElement position="444"><ns2:displayCharacter>T</ns2:displayCharacter><ns2:description>T 44.7%</ns2:description><ns2:value>44.66321</ns2:value></ns2:annotationElement><ns2:annotationElement position="445"><ns2:displayCharacter>T</ns2:displayCharacter><ns2:description>T 30.3%</ns2:description><ns2:value>30.259068</ns2:value></ns2:annotationElement><ns2:annotationElement position="446"><ns2:displayCharacter>G</ns2:displayCharacter><ns2:description>G 5.1%</ns2:description><ns2:value>5.07772</ns2:value></ns2:annotationElement><ns2:annotationElement position="447"><ns2:displayCharacter>G</ns2:displayCharacter><ns2:description>G 32.7%</ns2:description><ns2:value>32.746113</ns2:value></ns2:annotationElement><ns2:annotationElement position="448"><ns2:displayCharacter>G</ns2:displayCharacter><ns2:description>G 1.5%</ns2:description><ns2:value>1.4507772</ns2:value></ns2:annotationElement><ns2:annotationElement position="449"><ns2:displayCharacter>G</ns2:displayCharacter><ns2:description>G 1.8%</ns2:description><ns2:value>1.7616581</ns2:value></ns2:annotationElement><ns2:annotationElement position="450"><ns2:displayCharacter>T</ns2:displayCharacter><ns2:description>T 35.1%</ns2:description><ns2:value>35.12953</ns2:value></ns2:annotationElement><ns2:annotationElement position="451"><ns2:displayCharacter>T</ns2:displayCharacter><ns2:description>T 31.1%</ns2:description><ns2:value>31.088083</ns2:value></ns2:annotationElement><ns2:annotationElement position="452"><ns2:displayCharacter>G</ns2:displayCharacter><ns2:description>G 29.3%</ns2:description><ns2:value>29.326426</ns2:value></ns2:annotationElement><ns2:annotationElement position="453"><ns2:displayCharacter>G</ns2:displayCharacter><ns2:description>G 33.4%</ns2:description><ns2:value>33.367874</ns2:value></ns2:annotationElement><ns2:annotationElement position="454"><ns2:displayCharacter>G</ns2:displayCharacter><ns2:description>G 30.2%</ns2:description><ns2:value>30.155441</ns2:value></ns2:annotationElement><ns2:annotationElement position="455"><ns2:displayCharacter>G</ns2:displayCharacter><ns2:description>G 2.6%</ns2:description><ns2:value>2.5906737</ns2:value></ns2:annotationElement><ns2:annotationElement position="456"><ns2:displayCharacter>G</ns2:displayCharacter><ns2:description>G 51.7%</ns2:description><ns2:value>51.709843</ns2:value></ns2:annotationElement><ns2:annotationElement position="457"><ns2:displayCharacter>G</ns2:displayCharacter><ns2:description>G 25.0%</ns2:description><ns2:value>24.974092</ns2:value></ns2:annotationElement><ns2:annotationElement position="458"><ns2:displayCharacter>T</ns2:displayCharacter><ns2:description>T 0.3%</ns2:description><ns2:value>0.31088084</ns2:value></ns2:annotationElement><ns2:annotationElement position="459"><ns2:displayCharacter>T</ns2:displayCharacter><ns2:description>T 50.9%</ns2:description><ns2:value>50.88083</ns2:value></ns2:annotationElement><ns2:annotationElement position="460"><ns2:displayCharacter>G</ns2:displayCharacter><ns2:description>G 36.1%</ns2:description><ns2:value>36.062176</ns2:value></ns2:annotationElement><ns2:annotationElement position="461"><ns2:displayCharacter>G</ns2:displayCharacter><ns2:description>G 13.6%</ns2:description><ns2:value>13.5751295</ns2:value></ns2:annotationElement><ns2:annotationElement position="462"><ns2:displayCharacter>A</ns2:displayCharacter><ns2:description>A 1.7%</ns2:description><ns2:value>1.6580311</ns2:value></ns2:annotationElement><ns2:annotationElement position="463"><ns2:displayCharacter>G</ns2:displayCharacter><ns2:description>G 38.0%</ns2:description><ns2:value>38.03109</ns2:value></ns2:annotationElement><ns2:annotationElement position="464"><ns2:displayCharacter>T</ns2:displayCharacter><ns2:description>T 42.8%</ns2:description><ns2:value>42.797928</ns2:value></ns2:annotationElement><ns2:annotationElement position="465"><ns2:displayCharacter>T</ns2:displayCharacter><ns2:description>T 44.1%</ns2:description><ns2:value>44.145077</ns2:value></ns2:annotationElement><ns2:annotationElement position="466"><ns2:displayCharacter>T</ns2:displayCharacter><ns2:description>T 33.0%</ns2:description><ns2:value>32.95337</ns2:value></ns2:annotationElement><ns2:annotationElement position="467"><ns2:displayCharacter>T</ns2:displayCharacter><ns2:description>T 55.2%</ns2:description><ns2:value>55.233162</ns2:value></ns2:annotationElement><ns2:annotationElement position="468"><ns2:displayCharacter>C</ns2:displayCharacter><ns2:description>C 0.1%</ns2:description><ns2:value>0.103626944</ns2:value></ns2:annotationElement><ns2:annotationElement position="469"><ns2:displayCharacter>G</ns2:displayCharacter><ns2:description>G 34.3%</ns2:description><ns2:value>34.300518</ns2:value></ns2:annotationElement><ns2:annotationElement position="470"><ns2:displayCharacter>T</ns2:displayCharacter><ns2:description>T 32.8%</ns2:description><ns2:value>32.84974</ns2:value></ns2:annotationElement><ns2:annotationElement position="471"><ns2:displayCharacter>G</ns2:displayCharacter><ns2:description>G 34.8%</ns2:description><ns2:value>34.818653</ns2:value></ns2:annotationElement><ns2:annotationElement position="472"><ns2:displayCharacter>G</ns2:displayCharacter><ns2:description>G 36.8%</ns2:description><ns2:value>36.787563</ns2:value></ns2:annotationElement><ns2:annotationElement position="473"><ns2:displayCharacter>G</ns2:displayCharacter><ns2:description>G 29.7%</ns2:description><ns2:value>29.740932</ns2:value></ns2:annotationElement><ns2:annotationElement position="474"><ns2:displayCharacter>G</ns2:displayCharacter><ns2:description>G 24.4%</ns2:description><ns2:value>24.352331</ns2:value></ns2:annotationElement><ns2:annotationElement position="475"><ns2:displayCharacter>T</ns2:displayCharacter><ns2:description>T 23.5%</ns2:description><ns2:value>23.523315</ns2:value></ns2:annotationElement><ns2:annotationElement position="476"><ns2:displayCharacter>T</ns2:displayCharacter><ns2:description>T 43.3%</ns2:description><ns2:value>43.316063</ns2:value></ns2:annotationElement><ns2:annotationElement position="477"><ns2:displayCharacter>T</ns2:displayCharacter><ns2:description>T 39.7%</ns2:description><ns2:value>39.689117</ns2:value></ns2:annotationElement><ns2:annotationElement position="478"><ns2:displayCharacter>G</ns2:displayCharacter><ns2:description>G 51.1%</ns2:description><ns2:value>51.08808</ns2:value></ns2:annotationElement><ns2:annotationElement position="479"><ns2:displayCharacter>T</ns2:displayCharacter><ns2:description>T 27.5%</ns2:description><ns2:value>27.46114</ns2:value></ns2:annotationElement><ns2:annotationElement position="480"><ns2:displayCharacter>G</ns2:displayCharacter><ns2:description>G 28.1%</ns2:description><ns2:value>28.082901</ns2:value></ns2:annotationElement><ns2:annotationElement position="481"><ns2:displayCharacter>G</ns2:displayCharacter><ns2:description>G 36.6%</ns2:description><ns2:value>36.58031</ns2:value></ns2:annotationElement><ns2:annotationElement position="482"><ns2:displayCharacter>G</ns2:displayCharacter><ns2:description>G 29.3%</ns2:description><ns2:value>29.326426</ns2:value></ns2:annotationElement><ns2:annotationElement position="483"><ns2:displayCharacter>T</ns2:displayCharacter><ns2:description>T 34.1%</ns2:description><ns2:value>34.093266</ns2:value></ns2:annotationElement><ns2:annotationElement position="484"><ns2:displayCharacter>G</ns2:displayCharacter><ns2:description>G 18.1%</ns2:description><ns2:value>18.134714</ns2:value></ns2:annotationElement><ns2:annotationElement position="485"><ns2:displayCharacter>+</ns2:displayCharacter><ns2:description>[GT] 2.5%</ns2:description><ns2:value>2.4870467</ns2:value></ns2:annotationElement><ns2:annotationElement position="486"><ns2:displayCharacter>T</ns2:displayCharacter><ns2:description>T 30.4%</ns2:description><ns2:value>30.362694</ns2:value></ns2:annotationElement><ns2:annotationElement position="487"><ns2:displayCharacter>G</ns2:displayCharacter><ns2:description>G 36.8%</ns2:description><ns2:value>36.787563</ns2:value></ns2:annotationElement><ns2:annotationElement position="488"><ns2:displayCharacter>G</ns2:displayCharacter><ns2:description>G 27.8%</ns2:description><ns2:value>27.77202</ns2:value></ns2:annotationElement><ns2:annotationElement position="489"><ns2:displayCharacter>T</ns2:displayCharacter><ns2:description>T 20.9%</ns2:description><ns2:value>20.932642</ns2:value></ns2:annotationElement><ns2:annotationElement position="490"><ns2:displayCharacter>G</ns2:displayCharacter><ns2:description>G 0.9%</ns2:description><ns2:value>0.93264246</ns2:value></ns2:annotationElement><ns2:annotationElement position="491"><ns2:displayCharacter>T</ns2:displayCharacter><ns2:description>T 47.8%</ns2:description><ns2:value>47.772022</ns2:value></ns2:annotationElement><ns2:annotationElement position="492"><ns2:displayCharacter>T</ns2:displayCharacter><ns2:description>T 51.7%</ns2:description><ns2:value>51.709843</ns2:value></ns2:annotationElement><ns2:annotationElement position="493"><ns2:displayCharacter>T</ns2:displayCharacter><ns2:description>T 28.0%</ns2:description><ns2:value>27.979275</ns2:value></ns2:annotationElement><ns2:annotationElement position="494"><ns2:displayCharacter>G</ns2:displayCharacter><ns2:description>G 39.2%</ns2:description><ns2:value>39.170986</ns2:value></ns2:annotationElement><ns2:annotationElement position="495"><ns2:displayCharacter>T</ns2:displayCharacter><ns2:description>T 30.9%</ns2:description><ns2:value>30.880829</ns2:value></ns2:annotationElement><ns2:annotationElement position="496"><ns2:displayCharacter>G</ns2:displayCharacter><ns2:description>G 46.2%</ns2:description><ns2:value>46.217617</ns2:value></ns2:annotationElement><ns2:annotationElement position="497"><ns2:displayCharacter>T</ns2:displayCharacter><ns2:description>T 40.3%</ns2:description><ns2:value>40.310883</ns2:value></ns2:annotationElement><ns2:annotationElement position="498"><ns2:displayCharacter>T</ns2:displayCharacter><ns2:description>T 61.3%</ns2:description><ns2:value>61.34715</ns2:value></ns2:annotationElement><ns2:annotationElement position="499"><ns2:displayCharacter>T</ns2:displayCharacter><ns2:description>T 50.5%</ns2:description><ns2:value>50.46632</ns2:value></ns2:annotationElement><ns2:annotationElement position="500"><ns2:displayCharacter>T</ns2:displayCharacter><ns2:description>T 1.1%</ns2:description><ns2:value>1.1398964</ns2:value></ns2:annotationElement><ns2:annotationElement position="501"><ns2:displayCharacter>G</ns2:displayCharacter><ns2:description>G 48.7%</ns2:description><ns2:value>48.704662</ns2:value></ns2:annotationElement><ns2:annotationElement position="502"><ns2:displayCharacter>G</ns2:displayCharacter><ns2:description>G 16.6%</ns2:description><ns2:value>16.58031</ns2:value></ns2:annotationElement><ns2:annotationElement position="503"><ns2:displayCharacter>G</ns2:displayCharacter><ns2:description>G 42.1%</ns2:description><ns2:value>42.07254</ns2:value></ns2:annotationElement><ns2:annotationElement position="504"><ns2:displayCharacter>T</ns2:displayCharacter><ns2:description>T 32.6%</ns2:description><ns2:value>32.642487</ns2:value></ns2:annotationElement><ns2:annotationElement position="505"><ns2:displayCharacter>T</ns2:displayCharacter><ns2:description>T 44.1%</ns2:description><ns2:value>44.145077</ns2:value></ns2:annotationElement><ns2:annotationElement position="506"><ns2:displayCharacter>T</ns2:displayCharacter><ns2:description>T 37.5%</ns2:description><ns2:value>37.512955</ns2:value></ns2:annotationElement><ns2:annotationElement position="507"><ns2:displayCharacter>T</ns2:displayCharacter><ns2:description>T 48.5%</ns2:description><ns2:value>48.49741</ns2:value></ns2:annotationElement><ns2:annotationElement position="508"><ns2:displayCharacter>T</ns2:displayCharacter><ns2:description>T 47.3%</ns2:description><ns2:value>47.253887</ns2:value></ns2:annotationElement><ns2:annotationElement position="509"><ns2:displayCharacter>T</ns2:displayCharacter><ns2:description>T 33.2%</ns2:description><ns2:value>33.16062</ns2:value></ns2:annotationElement><ns2:annotationElement position="510"><ns2:displayCharacter>T</ns2:displayCharacter><ns2:description>T 0.1%</ns2:description><ns2:value>0.103626944</ns2:value></ns2:annotationElement><ns2:annotationElement position="511"><ns2:displayCharacter>G</ns2:displayCharacter><ns2:description>G 44.6%</ns2:description><ns2:value>44.559586</ns2:value></ns2:annotationElement><ns2:annotationElement position="512"><ns2:displayCharacter>T</ns2:displayCharacter><ns2:description>T 31.0%</ns2:description><ns2:value>30.984455</ns2:value></ns2:annotationElement><ns2:annotationElement position="513"><ns2:displayCharacter>T</ns2:displayCharacter><ns2:description>T 41.3%</ns2:description><ns2:value>41.34715</ns2:value></ns2:annotationElement><ns2:annotationElement position="514"><ns2:displayCharacter>T</ns2:displayCharacter><ns2:description>T 37.6%</ns2:description><ns2:value>37.61658</ns2:value></ns2:annotationElement><ns2:annotationElement position="515"><ns2:displayCharacter>G</ns2:displayCharacter><ns2:description>G 19.1%</ns2:description><ns2:value>19.067358</ns2:value></ns2:annotationElement><ns2:annotationElement position="516"><ns2:displayCharacter>G</ns2:displayCharacter><ns2:description>G 9.4%</ns2:description><ns2:value>9.430052</ns2:value></ns2:annotationElement><ns2:annotationElement position="517"><ns2:displayCharacter>+</ns2:displayCharacter><ns2:description>[GT] 6.9%</ns2:description><ns2:value>6.943005</ns2:value></ns2:annotationElement><ns2:annotationElement position="518"><ns2:displayCharacter>T</ns2:displayCharacter><ns2:description>T 15.1%</ns2:description><ns2:value>15.129534</ns2:value></ns2:annotationElement><ns2:annotationElement position="519"><ns2:displayCharacter>T</ns2:displayCharacter><ns2:description>T 9.0%</ns2:description><ns2:value>9.015544</ns2:value></ns2:annotationElement><ns2:annotationElement position="520"><ns2:displayCharacter>G</ns2:displayCharacter><ns2:description>G 11.1%</ns2:description><ns2:value>11.088083</ns2:value></ns2:annotationElement><ns2:annotationElement position="521"><ns2:displayCharacter>+</ns2:displayCharacter><ns2:description>[ACG] 0.2%</ns2:description><ns2:value>0.20725389</ns2:value></ns2:annotationElement><ns2:annotationElement position="522"><ns2:displayCharacter>T</ns2:displayCharacter><ns2:description>T 27.7%</ns2:description><ns2:value>27.668394</ns2:value></ns2:annotationElement><ns2:annotationElement position="523"><ns2:displayCharacter>T</ns2:displayCharacter><ns2:description>T 42.1%</ns2:description><ns2:value>42.07254</ns2:value></ns2:annotationElement><ns2:annotationElement position="524"><ns2:displayCharacter>T</ns2:displayCharacter><ns2:description>T 45.1%</ns2:description><ns2:value>45.07772</ns2:value></ns2:annotationElement><ns2:annotationElement position="525"><ns2:displayCharacter>T</ns2:displayCharacter><ns2:description>T 65.8%</ns2:description><ns2:value>65.80311</ns2:value></ns2:annotationElement><ns2:annotationElement position="526"><ns2:displayCharacter>T</ns2:displayCharacter><ns2:description>T 36.9%</ns2:description><ns2:value>36.891193</ns2:value></ns2:annotationElement><ns2:annotationElement position="527"><ns2:displayCharacter>G</ns2:displayCharacter><ns2:description>G 42.6%</ns2:description><ns2:value>42.590675</ns2:value></ns2:annotationElement><ns2:annotationElement position="528"><ns2:displayCharacter>G</ns2:displayCharacter><ns2:description>G 34.6%</ns2:description><ns2:value>34.6114</ns2:value></ns2:annotationElement><ns2:annotationElement position="529"><ns2:displayCharacter>G</ns2:displayCharacter><ns2:description>G 19.4%</ns2:description><ns2:value>19.378239</ns2:value></ns2:annotationElement><ns2:annotationElement position="530"><ns2:displayCharacter>T</ns2:displayCharacter><ns2:description>T 16.8%</ns2:description><ns2:value>16.787565</ns2:value></ns2:annotationElement><ns2:annotationElement position="531"><ns2:displayCharacter>T</ns2:displayCharacter><ns2:description>T 13.8%</ns2:description><ns2:value>13.782383</ns2:value></ns2:annotationElement><ns2:annotationElement position="532"><ns2:displayCharacter>G</ns2:displayCharacter><ns2:description>G 20.2%</ns2:description><ns2:value>20.207254</ns2:value></ns2:annotationElement><ns2:annotationElement position="533"><ns2:displayCharacter>G</ns2:displayCharacter><ns2:description>G 0.2%</ns2:description><ns2:value>0.20725389</ns2:value></ns2:annotationElement><ns2:annotationElement position="534"><ns2:displayCharacter>G</ns2:displayCharacter><ns2:description>G 10.3%</ns2:description><ns2:value>10.259068</ns2:value></ns2:annotationElement><ns2:annotationElement position="535"><ns2:displayCharacter>G</ns2:displayCharacter><ns2:description>G 20.0%</ns2:description><ns2:value>20.0</ns2:value></ns2:annotationElement><ns2:annotationElement position="536"><ns2:displayCharacter>T</ns2:displayCharacter><ns2:description>T 2.4%</ns2:description><ns2:value>2.3834198</ns2:value></ns2:annotationElement><ns2:annotationElement position="537"><ns2:displayCharacter>T</ns2:displayCharacter><ns2:description>T 3.9%</ns2:description><ns2:value>3.9378238</ns2:value></ns2:annotationElement><ns2:annotationElement position="538"><ns2:displayCharacter>T</ns2:displayCharacter><ns2:description>T 31.5%</ns2:description><ns2:value>31.50259</ns2:value></ns2:annotationElement><ns2:annotationElement position="539"><ns2:displayCharacter>T</ns2:displayCharacter><ns2:description>T 23.3%</ns2:description><ns2:value>23.316063</ns2:value></ns2:annotationElement><ns2:annotationElement position="540"><ns2:displayCharacter>G</ns2:displayCharacter><ns2:description>G 29.0%</ns2:description><ns2:value>29.015545</ns2:value></ns2:annotationElement><ns2:annotationElement position="541"><ns2:displayCharacter>T</ns2:displayCharacter><ns2:description>T 44.8%</ns2:description><ns2:value>44.766838</ns2:value></ns2:annotationElement><ns2:annotationElement position="542"><ns2:displayCharacter>T</ns2:displayCharacter><ns2:description>T 43.8%</ns2:description><ns2:value>43.834198</ns2:value></ns2:annotationElement><ns2:annotationElement position="543"><ns2:displayCharacter>G</ns2:displayCharacter><ns2:description>G 44.6%</ns2:description><ns2:value>44.559586</ns2:value></ns2:annotationElement><ns2:annotationElement position="544"><ns2:displayCharacter>G</ns2:displayCharacter><ns2:description>G 35.5%</ns2:description><ns2:value>35.54404</ns2:value></ns2:annotationElement><ns2:annotationElement position="545"><ns2:displayCharacter>T</ns2:displayCharacter><ns2:description>T 53.9%</ns2:description><ns2:value>53.88601</ns2:value></ns2:annotationElement><ns2:annotationElement position="546"><ns2:displayCharacter>T</ns2:displayCharacter><ns2:description>T 53.9%</ns2:description><ns2:value>53.88601</ns2:value></ns2:annotationElement><ns2:annotationElement position="547"><ns2:displayCharacter>T</ns2:displayCharacter><ns2:description>T 52.3%</ns2:description><ns2:value>52.331608</ns2:value></ns2:annotationElement><ns2:annotationElement position="548"><ns2:displayCharacter>T</ns2:displayCharacter><ns2:description>T 44.1%</ns2:description><ns2:value>44.145077</ns2:value></ns2:annotationElement><ns2:annotationElement position="549"><ns2:displayCharacter>G</ns2:displayCharacter><ns2:description>G 46.0%</ns2:description><ns2:value>46.010365</ns2:value></ns2:annotationElement><ns2:annotationElement position="550"><ns2:displayCharacter>G</ns2:displayCharacter><ns2:description>G 32.1%</ns2:description><ns2:value>32.12435</ns2:value></ns2:annotationElement><ns2:annotationElement position="551"><ns2:displayCharacter>T</ns2:displayCharacter><ns2:description>T 43.1%</ns2:description><ns2:value>43.108807</ns2:value></ns2:annotationElement><ns2:annotationElement position="552"><ns2:displayCharacter>T</ns2:displayCharacter><ns2:description>T 38.2%</ns2:description><ns2:value>38.238342</ns2:value></ns2:annotationElement><ns2:annotationElement position="553"><ns2:displayCharacter>G</ns2:displayCharacter><ns2:description>G 39.5%</ns2:description><ns2:value>39.481865</ns2:value></ns2:annotationElement><ns2:annotationElement position="554"><ns2:displayCharacter>T</ns2:displayCharacter><ns2:description>T 29.8%</ns2:description><ns2:value>29.844559</ns2:value></ns2:annotationElement><ns2:annotationElement position="555"><ns2:displayCharacter>T</ns2:displayCharacter><ns2:description>T 60.3%</ns2:description><ns2:value>60.310883</ns2:value></ns2:annotationElement><ns2:annotationElement position="556"><ns2:displayCharacter>G</ns2:displayCharacter><ns2:description>G 38.4%</ns2:description><ns2:value>38.445595</ns2:value></ns2:annotationElement><ns2:annotationElement position="557"><ns2:displayCharacter>T</ns2:displayCharacter><ns2:description>T 35.4%</ns2:description><ns2:value>35.440414</ns2:value></ns2:annotationElement><ns2:annotationElement position="558"><ns2:displayCharacter>T</ns2:displayCharacter><ns2:description>T 30.2%</ns2:description><ns2:value>30.155441</ns2:value></ns2:annotationElement><ns2:annotationElement position="559"><ns2:displayCharacter>T</ns2:displayCharacter><ns2:description>T 34.8%</ns2:description><ns2:value>34.818653</ns2:value></ns2:annotationElement><ns2:annotationElement position="560"><ns2:displayCharacter>T</ns2:displayCharacter><ns2:description>T 32.2%</ns2:description><ns2:value>32.227978</ns2:value></ns2:annotationElement><ns2:annotationElement position="561"><ns2:displayCharacter>T</ns2:displayCharacter><ns2:description>T 22.5%</ns2:description><ns2:value>22.487047</ns2:value></ns2:annotationElement><ns2:annotationElement position="562"><ns2:displayCharacter>G</ns2:displayCharacter><ns2:description>G 14.3%</ns2:description><ns2:value>14.300518</ns2:value></ns2:annotationElement><ns2:annotationElement position="563"><ns2:displayCharacter>G</ns2:displayCharacter><ns2:description>G 15.2%</ns2:description><ns2:value>15.233161</ns2:value></ns2:annotationElement><ns2:annotationElement position="564"><ns2:displayCharacter>G</ns2:displayCharacter><ns2:description>G 18.0%</ns2:description><ns2:value>18.031088</ns2:value></ns2:annotationElement><ns2:annotationElement position="565"><ns2:displayCharacter>T</ns2:displayCharacter><ns2:description>T 22.3%</ns2:description><ns2:value>22.279793</ns2:value></ns2:annotationElement><ns2:annotationElement position="566"><ns2:displayCharacter>T</ns2:displayCharacter><ns2:description>T 45.5%</ns2:description><ns2:value>45.49223</ns2:value></ns2:annotationElement><ns2:annotationElement position="567"><ns2:displayCharacter>G</ns2:displayCharacter><ns2:description>G 35.3%</ns2:description><ns2:value>35.33679</ns2:value></ns2:annotationElement><ns2:annotationElement position="568"><ns2:displayCharacter>G</ns2:displayCharacter><ns2:description>G 43.1%</ns2:description><ns2:value>43.108807</ns2:value></ns2:annotationElement><ns2:annotationElement position="569"><ns2:displayCharacter>G</ns2:displayCharacter><ns2:description>G 34.4%</ns2:description><ns2:value>34.404144</ns2:value></ns2:annotationElement><ns2:annotationElement position="570"><ns2:displayCharacter>T</ns2:displayCharacter><ns2:description>T 25.9%</ns2:description><ns2:value>25.906736</ns2:value></ns2:annotationElement><ns2:annotationElement position="571"><ns2:displayCharacter>T</ns2:displayCharacter><ns2:description>T 18.5%</ns2:description><ns2:value>18.549223</ns2:value></ns2:annotationElement><ns2:annotationElement position="572"><ns2:displayCharacter>T</ns2:displayCharacter><ns2:description>T 27.5%</ns2:description><ns2:value>27.46114</ns2:value></ns2:annotationElement><ns2:annotationElement position="573"><ns2:displayCharacter>G</ns2:displayCharacter><ns2:description>G 4.6%</ns2:description><ns2:value>4.5595856</ns2:value></ns2:annotationElement><ns2:annotationElement position="574"><ns2:displayCharacter>+</ns2:displayCharacter><ns2:description>[GT] 1.0%</ns2:description><ns2:value>1.0362694</ns2:value></ns2:annotationElement><ns2:annotationElement position="575"><ns2:displayCharacter>C</ns2:displayCharacter><ns2:description>C 1.1%</ns2:description><ns2:value>1.1398964</ns2:value></ns2:annotationElement><ns2:annotationElement position="576"><ns2:displayCharacter>G</ns2:displayCharacter><ns2:description>G 1.7%</ns2:description><ns2:value>1.6580311</ns2:value></ns2:annotationElement><ns2:annotationElement position="577"><ns2:displayCharacter>T</ns2:displayCharacter><ns2:description>T 2.3%</ns2:description><ns2:value>2.2797928</ns2:value></ns2:annotationElement><ns2:annotationElement position="578"><ns2:displayCharacter>G</ns2:displayCharacter><ns2:description>G 16.7%</ns2:description><ns2:value>16.683937</ns2:value></ns2:annotationElement><ns2:annotationElement position="579"><ns2:displayCharacter>G</ns2:displayCharacter><ns2:description>G 27.4%</ns2:description><ns2:value>27.357513</ns2:value></ns2:annotationElement><ns2:annotationElement position="580"><ns2:displayCharacter>T</ns2:displayCharacter><ns2:description>T 42.2%</ns2:description><ns2:value>42.176167</ns2:value></ns2:annotationElement><ns2:annotationElement position="581"><ns2:displayCharacter>T</ns2:displayCharacter><ns2:description>T 35.2%</ns2:description><ns2:value>35.233162</ns2:value></ns2:annotationElement><ns2:annotationElement position="582"><ns2:displayCharacter>G</ns2:displayCharacter><ns2:description>G 39.7%</ns2:description><ns2:value>39.689117</ns2:value></ns2:annotationElement><ns2:annotationElement position="583"><ns2:displayCharacter>G</ns2:displayCharacter><ns2:description>G 31.4%</ns2:description><ns2:value>31.398964</ns2:value></ns2:annotationElement><ns2:annotationElement position="584"><ns2:displayCharacter>T</ns2:displayCharacter><ns2:description>T 33.5%</ns2:description><ns2:value>33.471504</ns2:value></ns2:annotationElement><ns2:annotationElement position="585"><ns2:displayCharacter>T</ns2:displayCharacter><ns2:description>T 41.6%</ns2:description><ns2:value>41.554405</ns2:value></ns2:annotationElement><ns2:annotationElement position="586"><ns2:displayCharacter>T</ns2:displayCharacter><ns2:description>T 0.2%</ns2:description><ns2:value>0.20725389</ns2:value></ns2:annotationElement><ns2:annotationElement position="587"><ns2:displayCharacter>T</ns2:displayCharacter><ns2:description>T 50.6%</ns2:description><ns2:value>50.569946</ns2:value></ns2:annotationElement><ns2:annotationElement position="588"><ns2:displayCharacter>G</ns2:displayCharacter><ns2:description>G 42.8%</ns2:description><ns2:value>42.797928</ns2:value></ns2:annotationElement><ns2:annotationElement position="589"><ns2:displayCharacter>G</ns2:displayCharacter><ns2:description>G 40.0%</ns2:description><ns2:value>40.0</ns2:value></ns2:annotationElement><ns2:annotationElement position="590"><ns2:displayCharacter>G</ns2:displayCharacter><ns2:description>G 35.9%</ns2:description><ns2:value>35.854923</ns2:value></ns2:annotationElement><ns2:annotationElement position="591"><ns2:displayCharacter>G</ns2:displayCharacter><ns2:description>G 37.1%</ns2:description><ns2:value>37.098446</ns2:value></ns2:annotationElement><ns2:annotationElement position="592"><ns2:displayCharacter>G</ns2:displayCharacter><ns2:description>G 2.3%</ns2:description><ns2:value>2.2797928</ns2:value></ns2:annotationElement><ns2:annotationElement position="593"><ns2:displayCharacter>T</ns2:displayCharacter><ns2:description>T 40.4%</ns2:description><ns2:value>40.41451</ns2:value></ns2:annotationElement><ns2:annotationElement position="594"><ns2:displayCharacter>T</ns2:displayCharacter><ns2:description>T 49.3%</ns2:description><ns2:value>49.326424</ns2:value></ns2:annotationElement><ns2:annotationElement position="595"><ns2:displayCharacter>T</ns2:displayCharacter><ns2:description>T 37.5%</ns2:description><ns2:value>37.512955</ns2:value></ns2:annotationElement><ns2:annotationElement position="596"><ns2:displayCharacter>G</ns2:displayCharacter><ns2:description>G 41.6%</ns2:description><ns2:value>41.554405</ns2:value></ns2:annotationElement><ns2:annotationElement position="597"><ns2:displayCharacter>G</ns2:displayCharacter><ns2:description>G 26.6%</ns2:description><ns2:value>26.632124</ns2:value></ns2:annotationElement><ns2:annotationElement position="598"><ns2:displayCharacter>T</ns2:displayCharacter><ns2:description>T 38.7%</ns2:description><ns2:value>38.65285</ns2:value></ns2:annotationElement><ns2:annotationElement position="599"><ns2:displayCharacter>T</ns2:displayCharacter><ns2:description>T 50.3%</ns2:description><ns2:value>50.259068</ns2:value></ns2:annotationElement><ns2:annotationElement position="600"><ns2:displayCharacter>T</ns2:displayCharacter><ns2:description>T 26.8%</ns2:description><ns2:value>26.839378</ns2:value></ns2:annotationElement><ns2:annotationElement position="601"><ns2:displayCharacter>G</ns2:displayCharacter><ns2:description>G 36.4%</ns2:description><ns2:value>36.37306</ns2:value></ns2:annotationElement><ns2:annotationElement position="602"><ns2:displayCharacter>G</ns2:displayCharacter><ns2:description>G 4.4%</ns2:description><ns2:value>4.3523316</ns2:value></ns2:annotationElement><ns2:annotationElement position="603"><ns2:displayCharacter>G</ns2:displayCharacter><ns2:description>G 0.5%</ns2:description><ns2:value>0.5181347</ns2:value></ns2:annotationElement><ns2:annotationElement position="604"><ns2:displayCharacter>T</ns2:displayCharacter><ns2:description>T 27.6%</ns2:description><ns2:value>27.564766</ns2:value></ns2:annotationElement><ns2:annotationElement position="605"><ns2:displayCharacter>T</ns2:displayCharacter><ns2:description>T 36.8%</ns2:description><ns2:value>36.787563</ns2:value></ns2:annotationElement><ns2:annotationElement position="606"><ns2:displayCharacter>G</ns2:displayCharacter><ns2:description>G 41.0%</ns2:description><ns2:value>41.03627</ns2:value></ns2:annotationElement><ns2:annotationElement position="607"><ns2:displayCharacter>G</ns2:displayCharacter><ns2:description>G 23.8%</ns2:description><ns2:value>23.834196</ns2:value></ns2:annotationElement><ns2:annotationElement position="608"><ns2:displayCharacter>T</ns2:displayCharacter><ns2:description>T 30.8%</ns2:description><ns2:value>30.777203</ns2:value></ns2:annotationElement><ns2:annotationElement position="609"><ns2:displayCharacter>G</ns2:displayCharacter><ns2:description>G 26.9%</ns2:description><ns2:value>26.943005</ns2:value></ns2:annotationElement><ns2:annotationElement position="610"><ns2:displayCharacter>G</ns2:displayCharacter><ns2:description>G 22.3%</ns2:description><ns2:value>22.279793</ns2:value></ns2:annotationElement><ns2:annotationElement position="611"><ns2:displayCharacter>T</ns2:displayCharacter><ns2:description>T 0.7%</ns2:description><ns2:value>0.7253886</ns2:value></ns2:annotationElement><ns2:annotationElement position="612"><ns2:displayCharacter>T</ns2:displayCharacter><ns2:description>T 0.7%</ns2:description><ns2:value>0.7253886</ns2:value></ns2:annotationElement><ns2:annotationElement position="613"><ns2:displayCharacter>T</ns2:displayCharacter><ns2:description>T 26.8%</ns2:description><ns2:value>26.839378</ns2:value></ns2:annotationElement><ns2:annotationElement position="614"><ns2:displayCharacter>G</ns2:displayCharacter><ns2:description>G 12.1%</ns2:description><ns2:value>12.124352</ns2:value></ns2:annotationElement><ns2:annotationElement position="615"><ns2:displayCharacter>G</ns2:displayCharacter><ns2:description>G 41.0%</ns2:description><ns2:value>41.03627</ns2:value></ns2:annotationElement><ns2:annotationElement position="616"><ns2:displayCharacter>G</ns2:displayCharacter><ns2:description>G 40.3%</ns2:description><ns2:value>40.310883</ns2:value></ns2:annotationElement><ns2:annotationElement position="617"><ns2:displayCharacter>G</ns2:displayCharacter><ns2:description>G 39.6%</ns2:description><ns2:value>39.58549</ns2:value></ns2:annotationElement><ns2:annotationElement position="618"><ns2:displayCharacter>T</ns2:displayCharacter><ns2:description>T 35.1%</ns2:description><ns2:value>35.12953</ns2:value></ns2:annotationElement><ns2:annotationElement position="619"><ns2:displayCharacter>T</ns2:displayCharacter><ns2:description>T 46.9%</ns2:description><ns2:value>46.943005</ns2:value></ns2:annotationElement><ns2:annotationElement position="620"><ns2:displayCharacter>G</ns2:displayCharacter><ns2:description>G 32.0%</ns2:description><ns2:value>32.020725</ns2:value></ns2:annotationElement><ns2:annotationElement position="621"><ns2:displayCharacter>G</ns2:displayCharacter><ns2:description>G 43.2%</ns2:description><ns2:value>43.212437</ns2:value></ns2:annotationElement><ns2:annotationElement position="622"><ns2:displayCharacter>G</ns2:displayCharacter><ns2:description>G 30.9%</ns2:description><ns2:value>30.880829</ns2:value></ns2:annotationElement><ns2:annotationElement position="623"><ns2:displayCharacter>T</ns2:displayCharacter><ns2:description>T 33.9%</ns2:description><ns2:value>33.88601</ns2:value></ns2:annotationElement><ns2:annotationElement position="624"><ns2:displayCharacter>T</ns2:displayCharacter><ns2:description>T 38.7%</ns2:description><ns2:value>38.65285</ns2:value></ns2:annotationElement><ns2:annotationElement position="625"><ns2:displayCharacter>G</ns2:displayCharacter><ns2:description>G 36.1%</ns2:description><ns2:value>36.062176</ns2:value></ns2:annotationElement><ns2:annotationElement position="626"><ns2:displayCharacter>G</ns2:displayCharacter><ns2:description>G 44.1%</ns2:description><ns2:value>44.145077</ns2:value></ns2:annotationElement><ns2:annotationElement position="627"><ns2:displayCharacter>T</ns2:displayCharacter><ns2:description>T 31.1%</ns2:description><ns2:value>31.088083</ns2:value></ns2:annotationElement><ns2:annotationElement position="628"><ns2:displayCharacter>G</ns2:displayCharacter><ns2:description>G 30.9%</ns2:description><ns2:value>30.880829</ns2:value></ns2:annotationElement><ns2:annotationElement position="629"><ns2:displayCharacter>T</ns2:displayCharacter><ns2:description>T 42.2%</ns2:description><ns2:value>42.176167</ns2:value></ns2:annotationElement><ns2:annotationElement position="630"><ns2:displayCharacter>T</ns2:displayCharacter><ns2:description>T 55.8%</ns2:description><ns2:value>55.751297</ns2:value></ns2:annotationElement><ns2:annotationElement position="631"><ns2:displayCharacter>G</ns2:displayCharacter><ns2:description>G 48.2%</ns2:description><ns2:value>48.186527</ns2:value></ns2:annotationElement><ns2:annotationElement position="632"><ns2:displayCharacter>G</ns2:displayCharacter><ns2:description>G 37.2%</ns2:description><ns2:value>37.202072</ns2:value></ns2:annotationElement><ns2:annotationElement position="633"><ns2:displayCharacter>G</ns2:displayCharacter><ns2:description>G 24.9%</ns2:description><ns2:value>24.870466</ns2:value></ns2:annotationElement><ns2:annotationElement position="634"><ns2:displayCharacter>T</ns2:displayCharacter><ns2:description>T 36.3%</ns2:description><ns2:value>36.26943</ns2:value></ns2:annotationElement><ns2:annotationElement position="635"><ns2:displayCharacter>G</ns2:displayCharacter><ns2:description>G 35.4%</ns2:description><ns2:value>35.440414</ns2:value></ns2:annotationElement><ns2:annotationElement position="636"><ns2:displayCharacter>T</ns2:displayCharacter><ns2:description>T 26.6%</ns2:description><ns2:value>26.632124</ns2:value></ns2:annotationElement><ns2:annotationElement position="637"><ns2:displayCharacter>C</ns2:displayCharacter><ns2:description>C 0.8%</ns2:description><ns2:value>0.82901555</ns2:value></ns2:annotationElement><ns2:annotationElement position="638"><ns2:displayCharacter>G</ns2:displayCharacter><ns2:description>G 29.8%</ns2:description><ns2:value>29.844559</ns2:value></ns2:annotationElement><ns2:annotationElement position="639"><ns2:displayCharacter>G</ns2:displayCharacter><ns2:description>G 24.5%</ns2:description><ns2:value>24.45596</ns2:value></ns2:annotationElement><ns2:annotationElement position="640"><ns2:displayCharacter>T</ns2:displayCharacter><ns2:description>T 21.8%</ns2:description><ns2:value>21.761658</ns2:value></ns2:annotationElement><ns2:annotationElement position="641"><ns2:displayCharacter>G</ns2:displayCharacter><ns2:description>G 40.8%</ns2:description><ns2:value>40.829014</ns2:value></ns2:annotationElement><ns2:annotationElement position="642"><ns2:displayCharacter>T</ns2:displayCharacter><ns2:description>T 31.0%</ns2:description><ns2:value>30.984455</ns2:value></ns2:annotationElement><ns2:annotationElement position="643"><ns2:displayCharacter>T</ns2:displayCharacter><ns2:description>T 49.6%</ns2:description><ns2:value>49.637306</ns2:value></ns2:annotationElement><ns2:annotationElement position="644"><ns2:displayCharacter>G</ns2:displayCharacter><ns2:description>G 33.0%</ns2:description><ns2:value>32.95337</ns2:value></ns2:annotationElement><ns2:annotationElement position="645"><ns2:displayCharacter>G</ns2:displayCharacter><ns2:description>G 11.8%</ns2:description><ns2:value>11.813472</ns2:value></ns2:annotationElement><ns2:annotationElement position="646"><ns2:displayCharacter>T</ns2:displayCharacter><ns2:description>T 5.6%</ns2:description><ns2:value>5.5958548</ns2:value></ns2:annotationElement><ns2:annotationElement position="647"><ns2:displayCharacter>G</ns2:displayCharacter><ns2:description>G 6.5%</ns2:description><ns2:value>6.528497</ns2:value></ns2:annotationElement><ns2:annotationElement position="648"><ns2:displayCharacter>G</ns2:displayCharacter><ns2:description>G 26.2%</ns2:description><ns2:value>26.217617</ns2:value></ns2:annotationElement><ns2:annotationElement position="649"><ns2:displayCharacter>G</ns2:displayCharacter><ns2:description>G 34.9%</ns2:description><ns2:value>34.92228</ns2:value></ns2:annotationElement><ns2:annotationElement position="650"><ns2:displayCharacter>G</ns2:displayCharacter><ns2:description>G 3.5%</ns2:description><ns2:value>3.5233161</ns2:value></ns2:annotationElement><ns2:annotationElement position="651"><ns2:displayCharacter>G</ns2:displayCharacter><ns2:description>G 38.4%</ns2:description><ns2:value>38.445595</ns2:value></ns2:annotationElement><ns2:annotationElement position="652"><ns2:displayCharacter>G</ns2:displayCharacter><ns2:description>G 35.4%</ns2:description><ns2:value>35.440414</ns2:value></ns2:annotationElement><ns2:annotationElement position="653"><ns2:displayCharacter>T</ns2:displayCharacter><ns2:description>T 55.6%</ns2:description><ns2:value>55.647667</ns2:value></ns2:annotationElement><ns2:annotationElement position="654"><ns2:displayCharacter>G</ns2:displayCharacter><ns2:description>G 36.9%</ns2:description><ns2:value>36.891193</ns2:value></ns2:annotationElement><ns2:annotationElement position="655"><ns2:displayCharacter>G</ns2:displayCharacter><ns2:description>G 39.9%</ns2:description><ns2:value>39.896374</ns2:value></ns2:annotationElement><ns2:annotationElement position="656"><ns2:displayCharacter>T</ns2:displayCharacter><ns2:description>T 41.3%</ns2:description><ns2:value>41.34715</ns2:value></ns2:annotationElement><ns2:annotationElement position="657"><ns2:displayCharacter>T</ns2:displayCharacter><ns2:description>T 27.3%</ns2:description><ns2:value>27.253885</ns2:value></ns2:annotationElement><ns2:annotationElement position="658"><ns2:displayCharacter>G</ns2:displayCharacter><ns2:description>G 55.9%</ns2:description><ns2:value>55.854923</ns2:value></ns2:annotationElement><ns2:annotationElement position="659"><ns2:displayCharacter>G</ns2:displayCharacter><ns2:description>G 27.2%</ns2:description><ns2:value>27.150259</ns2:value></ns2:annotationElement><ns2:annotationElement position="660"><ns2:displayCharacter>T</ns2:displayCharacter><ns2:description>T 51.8%</ns2:description><ns2:value>51.813473</ns2:value></ns2:annotationElement><ns2:annotationElement position="661"><ns2:displayCharacter>G</ns2:displayCharacter><ns2:description>G 37.7%</ns2:description><ns2:value>37.720207</ns2:value></ns2:annotationElement><ns2:annotationElement position="662"><ns2:displayCharacter>T</ns2:displayCharacter><ns2:description>T 2.3%</ns2:description><ns2:value>2.2797928</ns2:value></ns2:annotationElement><ns2:annotationElement position="663"><ns2:displayCharacter>G</ns2:displayCharacter><ns2:description>G 37.2%</ns2:description><ns2:value>37.202072</ns2:value></ns2:annotationElement><ns2:annotationElement position="664"><ns2:displayCharacter>A</ns2:displayCharacter><ns2:description>A 4.9%</ns2:description><ns2:value>4.870466</ns2:value></ns2:annotationElement><ns2:annotationElement position="665"><ns2:displayCharacter>T</ns2:displayCharacter><ns2:description>T 34.5%</ns2:description><ns2:value>34.50777</ns2:value></ns2:annotationElement><ns2:annotationElement position="666"><ns2:displayCharacter>G</ns2:displayCharacter><ns2:description>G 53.2%</ns2:description><ns2:value>53.16062</ns2:value></ns2:annotationElement><ns2:annotationElement position="667"><ns2:displayCharacter>G</ns2:displayCharacter><ns2:description>G 33.1%</ns2:description><ns2:value>33.056995</ns2:value></ns2:annotationElement><ns2:annotationElement position="668"><ns2:displayCharacter>T</ns2:displayCharacter><ns2:description>T 35.3%</ns2:description><ns2:value>35.33679</ns2:value></ns2:annotationElement><ns2:annotationElement position="669"><ns2:displayCharacter>G</ns2:displayCharacter><ns2:description>G 22.5%</ns2:description><ns2:value>22.487047</ns2:value></ns2:annotationElement><ns2:annotationElement position="670"><ns2:displayCharacter>A</ns2:displayCharacter><ns2:description>A 5.2%</ns2:description><ns2:value>5.1813474</ns2:value></ns2:annotationElement><ns2:annotationElement position="671"><ns2:displayCharacter>T</ns2:displayCharacter><ns2:description>T 41.0%</ns2:description><ns2:value>41.03627</ns2:value></ns2:annotationElement><ns2:annotationElement position="672"><ns2:displayCharacter>T</ns2:displayCharacter><ns2:description>T 37.9%</ns2:description><ns2:value>37.92746</ns2:value></ns2:annotationElement><ns2:annotationElement position="673"><ns2:displayCharacter>G</ns2:displayCharacter><ns2:description>G 38.5%</ns2:description><ns2:value>38.54922</ns2:value></ns2:annotationElement><ns2:annotationElement position="674"><ns2:displayCharacter>G</ns2:displayCharacter><ns2:description>G 34.0%</ns2:description><ns2:value>33.989635</ns2:value></ns2:annotationElement><ns2:annotationElement position="675"><ns2:displayCharacter>G</ns2:displayCharacter><ns2:description>G 38.4%</ns2:description><ns2:value>38.445595</ns2:value></ns2:annotationElement><ns2:annotationElement position="676"><ns2:displayCharacter>T</ns2:displayCharacter><ns2:description>T 37.0%</ns2:description><ns2:value>36.99482</ns2:value></ns2:annotationElement><ns2:annotationElement position="677"><ns2:displayCharacter>A</ns2:displayCharacter><ns2:description>A 0.6%</ns2:description><ns2:value>0.6217617</ns2:value></ns2:annotationElement><ns2:annotationElement position="678"><ns2:displayCharacter>T</ns2:displayCharacter><ns2:description>T 59.2%</ns2:description><ns2:value>59.170986</ns2:value></ns2:annotationElement><ns2:annotationElement position="679"><ns2:displayCharacter>G</ns2:displayCharacter><ns2:description>G 39.5%</ns2:description><ns2:value>39.481865</ns2:value></ns2:annotationElement><ns2:annotationElement position="680"><ns2:displayCharacter>G</ns2:displayCharacter><ns2:description>G 34.7%</ns2:description><ns2:value>34.715027</ns2:value></ns2:annotationElement><ns2:annotationElement position="681"><ns2:displayCharacter>G</ns2:displayCharacter><ns2:description>G 43.3%</ns2:description><ns2:value>43.316063</ns2:value></ns2:annotationElement><ns2:annotationElement position="682"><ns2:displayCharacter>C</ns2:displayCharacter><ns2:description>C 24.1%</ns2:description><ns2:value>24.145079</ns2:value></ns2:annotationElement><ns2:annotationElement position="683"><ns2:displayCharacter>T</ns2:displayCharacter><ns2:description>T 54.2%</ns2:description><ns2:value>54.19689</ns2:value></ns2:annotationElement><ns2:annotationElement position="684"><ns2:displayCharacter>T</ns2:displayCharacter><ns2:description>T 56.8%</ns2:description><ns2:value>56.787563</ns2:value></ns2:annotationElement><ns2:annotationElement position="685"><ns2:displayCharacter>T</ns2:displayCharacter><ns2:description>T 36.7%</ns2:description><ns2:value>36.683937</ns2:value></ns2:annotationElement><ns2:annotationElement position="686"><ns2:displayCharacter>G</ns2:displayCharacter><ns2:description>G 20.6%</ns2:description><ns2:value>20.621761</ns2:value></ns2:annotationElement><ns2:annotationElement position="687"><ns2:displayCharacter>G</ns2:displayCharacter><ns2:description>G 31.7%</ns2:description><ns2:value>31.709845</ns2:value></ns2:annotationElement><ns2:annotationElement position="688"><ns2:displayCharacter>C</ns2:displayCharacter><ns2:description>C 4.1%</ns2:description><ns2:value>4.1450777</ns2:value></ns2:annotationElement><ns2:annotationElement position="689"><ns2:displayCharacter>T</ns2:displayCharacter><ns2:description>T 36.2%</ns2:description><ns2:value>36.165802</ns2:value></ns2:annotationElement><ns2:annotationElement position="690"><ns2:displayCharacter>G</ns2:displayCharacter><ns2:description>G 26.2%</ns2:description><ns2:value>26.217617</ns2:value></ns2:annotationElement><ns2:annotationElement position="691"><ns2:displayCharacter>T</ns2:displayCharacter><ns2:description>T 35.8%</ns2:description><ns2:value>35.751297</ns2:value></ns2:annotationElement><ns2:annotationElement position="692"><ns2:displayCharacter>T</ns2:displayCharacter><ns2:description>T 39.6%</ns2:description><ns2:value>39.58549</ns2:value></ns2:annotationElement><ns2:annotationElement position="693"><ns2:displayCharacter>G</ns2:displayCharacter><ns2:description>G 25.6%</ns2:description><ns2:value>25.595856</ns2:value></ns2:annotationElement><ns2:annotationElement position="694"><ns2:displayCharacter>G</ns2:displayCharacter><ns2:description>G 0.6%</ns2:description><ns2:value>0.6217617</ns2:value></ns2:annotationElement><ns2:annotationElement position="695"><ns2:displayCharacter>A</ns2:displayCharacter><ns2:description>A 24.1%</ns2:description><ns2:value>24.145079</ns2:value></ns2:annotationElement><ns2:annotationElement position="696"><ns2:displayCharacter>T</ns2:displayCharacter><ns2:description>T 8.4%</ns2:description><ns2:value>8.393783</ns2:value></ns2:annotationElement><ns2:annotationElement position="697"><ns2:displayCharacter>T</ns2:displayCharacter><ns2:description>T 31.6%</ns2:description><ns2:value>31.606218</ns2:value></ns2:annotationElement><ns2:annotationElement position="698"><ns2:displayCharacter>T</ns2:displayCharacter><ns2:description>T 37.9%</ns2:description><ns2:value>37.92746</ns2:value></ns2:annotationElement><ns2:annotationElement position="699"><ns2:displayCharacter>T</ns2:displayCharacter><ns2:description>T 43.4%</ns2:description><ns2:value>43.41969</ns2:value></ns2:annotationElement><ns2:annotationElement position="700"><ns2:displayCharacter>A</ns2:displayCharacter><ns2:description>A 36.0%</ns2:description><ns2:value>35.95855</ns2:value></ns2:annotationElement><ns2:annotationElement position="701"><ns2:displayCharacter>G</ns2:displayCharacter><ns2:description>G 2.3%</ns2:description><ns2:value>2.2797928</ns2:value></ns2:annotationElement><ns2:annotationElement position="702"><ns2:displayCharacter>T</ns2:displayCharacter><ns2:description>T 2.2%</ns2:description><ns2:value>2.1761658</ns2:value></ns2:annotationElement><ns2:annotationElement position="703"><ns2:displayCharacter>T</ns2:displayCharacter><ns2:description>T 0.9%</ns2:description><ns2:value>0.93264246</ns2:value></ns2:annotationElement><ns2:annotationElement position="704"><ns2:displayCharacter>G</ns2:displayCharacter><ns2:description>G 2.1%</ns2:description><ns2:value>2.0725389</ns2:value></ns2:annotationElement><ns2:annotationElement position="705"><ns2:displayCharacter>T</ns2:displayCharacter><ns2:description>T 47.6%</ns2:description><ns2:value>47.564766</ns2:value></ns2:annotationElement><ns2:annotationElement position="706"><ns2:displayCharacter>T</ns2:displayCharacter><ns2:description>T 55.6%</ns2:description><ns2:value>55.647667</ns2:value></ns2:annotationElement><ns2:annotationElement position="707"><ns2:displayCharacter>T</ns2:displayCharacter><ns2:description>T 63.4%</ns2:description><ns2:value>63.41969</ns2:value></ns2:annotationElement><ns2:annotationElement position="708"><ns2:displayCharacter>A</ns2:displayCharacter><ns2:description>A 56.1%</ns2:description><ns2:value>56.062176</ns2:value></ns2:annotationElement><ns2:annotationElement position="709"><ns2:displayCharacter>A</ns2:displayCharacter><ns2:description>A 53.4%</ns2:description><ns2:value>53.367874</ns2:value></ns2:annotationElement><ns2:annotationElement position="710"><ns2:displayCharacter>T</ns2:displayCharacter><ns2:description>T 59.4%</ns2:description><ns2:value>59.37824</ns2:value></ns2:annotationElement><ns2:annotationElement position="711"><ns2:displayCharacter>A</ns2:displayCharacter><ns2:description>A 57.7%</ns2:description><ns2:value>57.720207</ns2:value></ns2:annotationElement><ns2:annotationElement position="712"><ns2:displayCharacter>A</ns2:displayCharacter><ns2:description>A 5.6%</ns2:description><ns2:value>5.5958548</ns2:value></ns2:annotationElement><ns2:annotationElement position="713"><ns2:displayCharacter>A</ns2:displayCharacter><ns2:description>A 6.8%</ns2:description><ns2:value>6.8393784</ns2:value></ns2:annotationElement><ns2:annotationElement position="714"><ns2:displayCharacter>T</ns2:displayCharacter><ns2:description>T 69.5%</ns2:description><ns2:value>69.533676</ns2:value></ns2:annotationElement><ns2:annotationElement position="715"><ns2:displayCharacter>T</ns2:displayCharacter><ns2:description>T 49.5%</ns2:description><ns2:value>49.53368</ns2:value></ns2:annotationElement><ns2:annotationElement position="716"><ns2:displayCharacter>A</ns2:displayCharacter><ns2:description>A 40.3%</ns2:description><ns2:value>40.310883</ns2:value></ns2:annotationElement><ns2:annotationElement position="717"><ns2:displayCharacter>T</ns2:displayCharacter><ns2:description>T 0.5%</ns2:description><ns2:value>0.5181347</ns2:value></ns2:annotationElement><ns2:annotationElement position="718"><ns2:displayCharacter>A</ns2:displayCharacter><ns2:description>A 0.3%</ns2:description><ns2:value>0.31088084</ns2:value></ns2:annotationElement><ns2:annotationElement position="719"><ns2:displayCharacter>A</ns2:displayCharacter><ns2:description>A 51.8%</ns2:description><ns2:value>51.813473</ns2:value></ns2:annotationElement><ns2:annotationElement position="720"><ns2:displayCharacter>T</ns2:displayCharacter><ns2:description>T 0.2%</ns2:description><ns2:value>0.20725389</ns2:value></ns2:annotationElement><ns2:annotationElement position="721"><ns2:displayCharacter>A</ns2:displayCharacter><ns2:description>A 0.2%</ns2:description><ns2:value>0.20725389</ns2:value></ns2:annotationElement><ns2:annotationElement position="722"><ns2:displayCharacter>T</ns2:displayCharacter><ns2:description>T 0.2%</ns2:description><ns2:value>0.20725389</ns2:value></ns2:annotationElement><ns2:annotationElement position="723"><ns2:displayCharacter>+</ns2:displayCharacter><ns2:description>[AG] 0.1%</ns2:description><ns2:value>0.103626944</ns2:value></ns2:annotationElement><ns2:annotationElement position="724"><ns2:displayCharacter>T</ns2:displayCharacter><ns2:description>T 49.8%</ns2:description><ns2:value>49.84456</ns2:value></ns2:annotationElement><ns2:annotationElement position="725"><ns2:displayCharacter>A</ns2:displayCharacter><ns2:description>A 60.3%</ns2:description><ns2:value>60.310883</ns2:value></ns2:annotationElement><ns2:annotationElement position="726"><ns2:displayCharacter>T</ns2:displayCharacter><ns2:description>T 54.3%</ns2:description><ns2:value>54.300518</ns2:value></ns2:annotationElement><ns2:annotationElement position="727"><ns2:displayCharacter>T</ns2:displayCharacter><ns2:description>T 71.4%</ns2:description><ns2:value>71.398964</ns2:value></ns2:annotationElement><ns2:annotationElement position="728"><ns2:displayCharacter>A</ns2:displayCharacter><ns2:description>A 56.7%</ns2:description><ns2:value>56.683937</ns2:value></ns2:annotationElement><ns2:annotationElement position="729"><ns2:displayCharacter>A</ns2:displayCharacter><ns2:description>A 41.7%</ns2:description><ns2:value>41.65803</ns2:value></ns2:annotationElement><ns2:annotationElement position="730"><ns2:displayCharacter>A</ns2:displayCharacter><ns2:description>A 40.4%</ns2:description><ns2:value>40.41451</ns2:value></ns2:annotationElement><ns2:annotationElement position="731"><ns2:displayCharacter>T</ns2:displayCharacter><ns2:description>T 49.2%</ns2:description><ns2:value>49.222797</ns2:value></ns2:annotationElement><ns2:annotationElement position="732"><ns2:displayCharacter>C</ns2:displayCharacter><ns2:description>C 0.2%</ns2:description><ns2:value>0.20725389</ns2:value></ns2:annotationElement><ns2:annotationElement position="733"><ns2:displayCharacter>T</ns2:displayCharacter><ns2:description>T 0.2%</ns2:description><ns2:value>0.20725389</ns2:value></ns2:annotationElement><ns2:annotationElement position="734"><ns2:displayCharacter>G</ns2:displayCharacter><ns2:description>G 0.3%</ns2:description><ns2:value>0.31088084</ns2:value></ns2:annotationElement><ns2:annotationElement position="735"><ns2:displayCharacter>A</ns2:displayCharacter><ns2:description>A 27.5%</ns2:description><ns2:value>27.46114</ns2:value></ns2:annotationElement><ns2:annotationElement position="736"><ns2:displayCharacter>A</ns2:displayCharacter><ns2:description>A 31.1%</ns2:description><ns2:value>31.088083</ns2:value></ns2:annotationElement><ns2:annotationElement position="737"><ns2:displayCharacter>A</ns2:displayCharacter><ns2:description>A 48.7%</ns2:description><ns2:value>48.704662</ns2:value></ns2:annotationElement><ns2:annotationElement position="738"><ns2:displayCharacter>A</ns2:displayCharacter><ns2:description>A 39.7%</ns2:description><ns2:value>39.689117</ns2:value></ns2:annotationElement><ns2:annotationElement position="739"><ns2:displayCharacter>T</ns2:displayCharacter><ns2:description>T 39.7%</ns2:description><ns2:value>39.689117</ns2:value></ns2:annotationElement><ns2:annotationElement position="740"><ns2:displayCharacter>T</ns2:displayCharacter><ns2:description>T 38.0%</ns2:description><ns2:value>38.03109</ns2:value></ns2:annotationElement><ns2:annotationElement position="741"><ns2:displayCharacter>T</ns2:displayCharacter><ns2:description>T 41.5%</ns2:description><ns2:value>41.45078</ns2:value></ns2:annotationElement><ns2:annotationElement position="742"><ns2:displayCharacter>A</ns2:displayCharacter><ns2:description>A 29.1%</ns2:description><ns2:value>29.119171</ns2:value></ns2:annotationElement><ns2:annotationElement position="743"><ns2:displayCharacter>T</ns2:displayCharacter><ns2:description>T 35.8%</ns2:description><ns2:value>35.751297</ns2:value></ns2:annotationElement><ns2:annotationElement position="744"><ns2:displayCharacter>A</ns2:displayCharacter><ns2:description>A 34.8%</ns2:description><ns2:value>34.818653</ns2:value></ns2:annotationElement><ns2:annotationElement position="745"><ns2:displayCharacter>T</ns2:displayCharacter><ns2:description>T 3.2%</ns2:description><ns2:value>3.2124352</ns2:value></ns2:annotationElement><ns2:annotationElement position="746"><ns2:displayCharacter>T</ns2:displayCharacter><ns2:description>T 2.4%</ns2:description><ns2:value>2.3834198</ns2:value></ns2:annotationElement><ns2:annotationElement position="747"><ns2:displayCharacter>G</ns2:displayCharacter><ns2:description>G 34.2%</ns2:description><ns2:value>34.19689</ns2:value></ns2:annotationElement><ns2:annotationElement position="748"><ns2:displayCharacter>A</ns2:displayCharacter><ns2:description>A 16.8%</ns2:description><ns2:value>16.787565</ns2:value></ns2:annotationElement><ns2:annotationElement position="749"><ns2:displayCharacter>T</ns2:displayCharacter><ns2:description>T 21.0%</ns2:description><ns2:value>21.03627</ns2:value></ns2:annotationElement><ns2:annotationElement position="750"><ns2:displayCharacter>G</ns2:displayCharacter><ns2:description>G 20.7%</ns2:description><ns2:value>20.72539</ns2:value></ns2:annotationElement><ns2:annotationElement position="751"><ns2:displayCharacter>T</ns2:displayCharacter><ns2:description>T 12.6%</ns2:description><ns2:value>12.642487</ns2:value></ns2:annotationElement><ns2:annotationElement position="752"><ns2:displayCharacter>A</ns2:displayCharacter><ns2:description>A 8.9%</ns2:description><ns2:value>8.911917</ns2:value></ns2:annotationElement><ns2:annotationElement position="753"><ns2:displayCharacter>T</ns2:displayCharacter><ns2:description>T 34.4%</ns2:description><ns2:value>34.404144</ns2:value></ns2:annotationElement><ns2:annotationElement position="754"><ns2:displayCharacter>T</ns2:displayCharacter><ns2:description>T 42.9%</ns2:description><ns2:value>42.901554</ns2:value></ns2:annotationElement><ns2:annotationElement position="755"><ns2:displayCharacter>A</ns2:displayCharacter><ns2:description>A 32.6%</ns2:description><ns2:value>32.642487</ns2:value></ns2:annotationElement><ns2:annotationElement position="756"><ns2:displayCharacter>T</ns2:displayCharacter><ns2:description>T 42.2%</ns2:description><ns2:value>42.176167</ns2:value></ns2:annotationElement><ns2:annotationElement position="757"><ns2:displayCharacter>A</ns2:displayCharacter><ns2:description>A 30.5%</ns2:description><ns2:value>30.466322</ns2:value></ns2:annotationElement><ns2:annotationElement position="758"><ns2:displayCharacter>G</ns2:displayCharacter><ns2:description>G 45.5%</ns2:description><ns2:value>45.49223</ns2:value></ns2:annotationElement><ns2:annotationElement position="759"><ns2:displayCharacter>G</ns2:displayCharacter><ns2:description>G 34.1%</ns2:description><ns2:value>34.093266</ns2:value></ns2:annotationElement><ns2:annotationElement position="760"><ns2:displayCharacter>A</ns2:displayCharacter><ns2:description>A 35.0%</ns2:description><ns2:value>35.025906</ns2:value></ns2:annotationElement><ns2:annotationElement position="761"><ns2:displayCharacter>A</ns2:displayCharacter><ns2:description>A 4.5%</ns2:description><ns2:value>4.4559584</ns2:value></ns2:annotationElement><ns2:annotationElement position="762"><ns2:displayCharacter>G</ns2:displayCharacter><ns2:description>G 3.0%</ns2:description><ns2:value>3.0051813</ns2:value></ns2:annotationElement><ns2:annotationElement position="763"><ns2:displayCharacter>T</ns2:displayCharacter><ns2:description>T 30.5%</ns2:description><ns2:value>30.466322</ns2:value></ns2:annotationElement><ns2:annotationElement position="764"><ns2:displayCharacter>A</ns2:displayCharacter><ns2:description>A 32.4%</ns2:description><ns2:value>32.435234</ns2:value></ns2:annotationElement><ns2:annotationElement position="765"><ns2:displayCharacter>T</ns2:displayCharacter><ns2:description>T 47.3%</ns2:description><ns2:value>47.253887</ns2:value></ns2:annotationElement><ns2:annotationElement position="766"><ns2:displayCharacter>A</ns2:displayCharacter><ns2:description>A 14.0%</ns2:description><ns2:value>13.989637</ns2:value></ns2:annotationElement><ns2:annotationElement position="767"><ns2:displayCharacter>A</ns2:displayCharacter><ns2:description>A 29.6%</ns2:description><ns2:value>29.637306</ns2:value></ns2:annotationElement><ns2:annotationElement position="768"><ns2:displayCharacter>G</ns2:displayCharacter><ns2:description>G 38.9%</ns2:description><ns2:value>38.860104</ns2:value></ns2:annotationElement><ns2:annotationElement position="769"><ns2:displayCharacter>T</ns2:displayCharacter><ns2:description>T 30.6%</ns2:description><ns2:value>30.569948</ns2:value></ns2:annotationElement><ns2:annotationElement position="770"><ns2:displayCharacter>G</ns2:displayCharacter><ns2:description>G 54.1%</ns2:description><ns2:value>54.093266</ns2:value></ns2:annotationElement><ns2:annotationElement position="771"><ns2:displayCharacter>G</ns2:displayCharacter><ns2:description>G 37.2%</ns2:description><ns2:value>37.202072</ns2:value></ns2:annotationElement><ns2:annotationElement position="772"><ns2:displayCharacter>A</ns2:displayCharacter><ns2:description>A 31.2%</ns2:description><ns2:value>31.19171</ns2:value></ns2:annotationElement><ns2:annotationElement position="773"><ns2:displayCharacter>T</ns2:displayCharacter><ns2:description>T 48.9%</ns2:description><ns2:value>48.91192</ns2:value></ns2:annotationElement><ns2:annotationElement position="774"><ns2:displayCharacter>A</ns2:displayCharacter><ns2:description>A 41.0%</ns2:description><ns2:value>41.03627</ns2:value></ns2:annotationElement><ns2:annotationElement position="775"><ns2:displayCharacter>G</ns2:displayCharacter><ns2:description>G 36.9%</ns2:description><ns2:value>36.891193</ns2:value></ns2:annotationElement><ns2:annotationElement position="776"><ns2:displayCharacter>G</ns2:displayCharacter><ns2:description>G 36.4%</ns2:description><ns2:value>36.37306</ns2:value></ns2:annotationElement><ns2:annotationElement position="777"><ns2:displayCharacter>G</ns2:displayCharacter><ns2:description>G 33.6%</ns2:description><ns2:value>33.57513</ns2:value></ns2:annotationElement><ns2:annotationElement position="778"><ns2:displayCharacter>A</ns2:displayCharacter><ns2:description>A 22.0%</ns2:description><ns2:value>21.968912</ns2:value></ns2:annotationElement><ns2:annotationElement position="779"><ns2:displayCharacter>C</ns2:displayCharacter><ns2:description>C 30.6%</ns2:description><ns2:value>30.569948</ns2:value></ns2:annotationElement><ns2:annotationElement position="780"><ns2:displayCharacter>T</ns2:displayCharacter><ns2:description>T 23.0%</ns2:description><ns2:value>23.005182</ns2:value></ns2:annotationElement><ns2:annotationElement position="781"><ns2:displayCharacter>A</ns2:displayCharacter><ns2:description>A 41.2%</ns2:description><ns2:value>41.243523</ns2:value></ns2:annotationElement><ns2:annotationElement position="782"><ns2:displayCharacter>T</ns2:displayCharacter><ns2:description>T 0.9%</ns2:description><ns2:value>0.93264246</ns2:value></ns2:annotationElement><ns2:annotationElement position="783"><ns2:displayCharacter>A</ns2:displayCharacter><ns2:description>A 0.9%</ns2:description><ns2:value>0.93264246</ns2:value></ns2:annotationElement><ns2:annotationElement position="784"><ns2:displayCharacter>A</ns2:displayCharacter><ns2:description>A 0.8%</ns2:description><ns2:value>0.82901555</ns2:value></ns2:annotationElement><ns2:annotationElement position="785"><ns2:displayCharacter>T</ns2:displayCharacter><ns2:description>T 62.7%</ns2:description><ns2:value>62.6943</ns2:value></ns2:annotationElement><ns2:annotationElement position="786"><ns2:displayCharacter>A</ns2:displayCharacter><ns2:description>A 48.1%</ns2:description><ns2:value>48.0829</ns2:value></ns2:annotationElement><ns2:annotationElement position="787"><ns2:displayCharacter>G</ns2:displayCharacter><ns2:description>G 53.1%</ns2:description><ns2:value>53.056995</ns2:value></ns2:annotationElement><ns2:annotationElement position="788"><ns2:displayCharacter>T</ns2:displayCharacter><ns2:description>T 31.8%</ns2:description><ns2:value>31.81347</ns2:value></ns2:annotationElement><ns2:annotationElement position="789"><ns2:displayCharacter>A</ns2:displayCharacter><ns2:description>A 28.0%</ns2:description><ns2:value>27.979275</ns2:value></ns2:annotationElement><ns2:annotationElement position="790"><ns2:displayCharacter>G</ns2:displayCharacter><ns2:description>G 30.7%</ns2:description><ns2:value>30.673574</ns2:value></ns2:annotationElement><ns2:annotationElement position="791"><ns2:displayCharacter>G</ns2:displayCharacter><ns2:description>G 37.0%</ns2:description><ns2:value>36.99482</ns2:value></ns2:annotationElement><ns2:annotationElement position="792"><ns2:displayCharacter>T</ns2:displayCharacter><ns2:description>T 25.1%</ns2:description><ns2:value>25.07772</ns2:value></ns2:annotationElement><ns2:annotationElement position="793"><ns2:displayCharacter>G</ns2:displayCharacter><ns2:description>G 23.5%</ns2:description><ns2:value>23.523315</ns2:value></ns2:annotationElement><ns2:annotationElement position="794"><ns2:displayCharacter>T</ns2:displayCharacter><ns2:description>T 0.1%</ns2:description><ns2:value>0.103626944</ns2:value></ns2:annotationElement><ns2:annotationElement position="795"><ns2:displayCharacter>G</ns2:displayCharacter><ns2:description>G 15.0%</ns2:description><ns2:value>15.025907</ns2:value></ns2:annotationElement><ns2:annotationElement position="796"><ns2:displayCharacter>T</ns2:displayCharacter><ns2:description>T 26.8%</ns2:description><ns2:value>26.839378</ns2:value></ns2:annotationElement><ns2:annotationElement position="797"><ns2:displayCharacter>T</ns2:displayCharacter><ns2:description>T 17.1%</ns2:description><ns2:value>17.098446</ns2:value></ns2:annotationElement><ns2:annotationElement position="798"><ns2:displayCharacter>T</ns2:displayCharacter><ns2:description>T 8.8%</ns2:description><ns2:value>8.8082905</ns2:value></ns2:annotationElement><ns2:annotationElement position="799"><ns2:displayCharacter>G</ns2:displayCharacter><ns2:description>G 2.8%</ns2:description><ns2:value>2.7979274</ns2:value></ns2:annotationElement><ns2:annotationElement position="800"><ns2:displayCharacter>T</ns2:displayCharacter><ns2:description>T 8.6%</ns2:description><ns2:value>8.601036</ns2:value></ns2:annotationElement><ns2:annotationElement position="801"><ns2:displayCharacter>A</ns2:displayCharacter><ns2:description>A 22.7%</ns2:description><ns2:value>22.6943</ns2:value></ns2:annotationElement><ns2:annotationElement position="802"><ns2:displayCharacter>A</ns2:displayCharacter><ns2:description>A 23.1%</ns2:description><ns2:value>23.108809</ns2:value></ns2:annotationElement><ns2:annotationElement position="803"><ns2:displayCharacter>T</ns2:displayCharacter><ns2:description>T 27.9%</ns2:description><ns2:value>27.875648</ns2:value></ns2:annotationElement><ns2:annotationElement position="804"><ns2:displayCharacter>G</ns2:displayCharacter><ns2:description>G 22.3%</ns2:description><ns2:value>22.279793</ns2:value></ns2:annotationElement><ns2:annotationElement position="805"><ns2:displayCharacter>G</ns2:displayCharacter><ns2:description>G 34.0%</ns2:description><ns2:value>33.989635</ns2:value></ns2:annotationElement><ns2:annotationElement position="806"><ns2:displayCharacter>T</ns2:displayCharacter><ns2:description>T 29.1%</ns2:description><ns2:value>29.119171</ns2:value></ns2:annotationElement><ns2:annotationElement position="807"><ns2:displayCharacter>T</ns2:displayCharacter><ns2:description>T 60.3%</ns2:description><ns2:value>60.310883</ns2:value></ns2:annotationElement><ns2:annotationElement position="808"><ns2:displayCharacter>A</ns2:displayCharacter><ns2:description>A 52.7%</ns2:description><ns2:value>52.746113</ns2:value></ns2:annotationElement><ns2:annotationElement position="809"><ns2:displayCharacter>T</ns2:displayCharacter><ns2:description>T 51.4%</ns2:description><ns2:value>51.398964</ns2:value></ns2:annotationElement><ns2:annotationElement position="810"><ns2:displayCharacter>A</ns2:displayCharacter><ns2:description>A 44.4%</ns2:description><ns2:value>44.352333</ns2:value></ns2:annotationElement><ns2:annotationElement position="811"><ns2:displayCharacter>A</ns2:displayCharacter><ns2:description>A 40.7%</ns2:description><ns2:value>40.725388</ns2:value></ns2:annotationElement><ns2:annotationElement position="812"><ns2:displayCharacter>T</ns2:displayCharacter><ns2:description>T 29.0%</ns2:description><ns2:value>29.015545</ns2:value></ns2:annotationElement><ns2:annotationElement position="813"><ns2:displayCharacter>A</ns2:displayCharacter><ns2:description>A 27.9%</ns2:description><ns2:value>27.875648</ns2:value></ns2:annotationElement><ns2:annotationElement position="814"><ns2:displayCharacter>G</ns2:displayCharacter><ns2:description>G 24.2%</ns2:description><ns2:value>24.248705</ns2:value></ns2:annotationElement><ns2:annotationElement position="815"><ns2:displayCharacter>T</ns2:displayCharacter><ns2:description>T 13.0%</ns2:description><ns2:value>12.953368</ns2:value></ns2:annotationElement><ns2:annotationElement position="816"><ns2:displayCharacter>T</ns2:displayCharacter><ns2:description>T 36.7%</ns2:description><ns2:value>36.683937</ns2:value></ns2:annotationElement><ns2:annotationElement position="817"><ns2:displayCharacter>T</ns2:displayCharacter><ns2:description>T 65.3%</ns2:description><ns2:value>65.28497</ns2:value></ns2:annotationElement><ns2:annotationElement position="818"><ns2:displayCharacter>A</ns2:displayCharacter><ns2:description>A 32.5%</ns2:description><ns2:value>32.53886</ns2:value></ns2:annotationElement><ns2:annotationElement position="819"><ns2:displayCharacter>G</ns2:displayCharacter><ns2:description>G 35.4%</ns2:description><ns2:value>35.440414</ns2:value></ns2:annotationElement><ns2:annotationElement position="820"><ns2:displayCharacter>A</ns2:displayCharacter><ns2:description>A 20.1%</ns2:description><ns2:value>20.103626</ns2:value></ns2:annotationElement><ns2:annotationElement position="821"><ns2:displayCharacter>A</ns2:displayCharacter><ns2:description>A 27.6%</ns2:description><ns2:value>27.564766</ns2:value></ns2:annotationElement><ns2:annotationElement position="822"><ns2:displayCharacter>T</ns2:displayCharacter><ns2:description>T 53.5%</ns2:description><ns2:value>53.471504</ns2:value></ns2:annotationElement><ns2:annotationElement position="823"><ns2:displayCharacter>A</ns2:displayCharacter><ns2:description>A 26.3%</ns2:description><ns2:value>26.321243</ns2:value></ns2:annotationElement><ns2:annotationElement position="824"><ns2:displayCharacter>C</ns2:displayCharacter><ns2:description>C 21.7%</ns2:description><ns2:value>21.658031</ns2:value></ns2:annotationElement><ns2:annotationElement position="825"><ns2:displayCharacter>T</ns2:displayCharacter><ns2:description>T 41.9%</ns2:description><ns2:value>41.865284</ns2:value></ns2:annotationElement><ns2:annotationElement position="826"><ns2:displayCharacter>A</ns2:displayCharacter><ns2:description>A 46.5%</ns2:description><ns2:value>46.528496</ns2:value></ns2:annotationElement><ns2:annotationElement position="827"><ns2:displayCharacter>G</ns2:displayCharacter><ns2:description>G 24.0%</ns2:description><ns2:value>24.04145</ns2:value></ns2:annotationElement><ns2:annotationElement position="828"><ns2:displayCharacter>A</ns2:displayCharacter><ns2:description>A 39.1%</ns2:description><ns2:value>39.067356</ns2:value></ns2:annotationElement><ns2:annotationElement position="829"><ns2:displayCharacter>G</ns2:displayCharacter><ns2:description>G 36.1%</ns2:description><ns2:value>36.062176</ns2:value></ns2:annotationElement><ns2:annotationElement position="830"><ns2:displayCharacter>T</ns2:displayCharacter><ns2:description>T 31.0%</ns2:description><ns2:value>30.984455</ns2:value></ns2:annotationElement><ns2:annotationElement position="831"><ns2:displayCharacter>G</ns2:displayCharacter><ns2:description>G 24.2%</ns2:description><ns2:value>24.248705</ns2:value></ns2:annotationElement><ns2:annotationElement position="832"><ns2:displayCharacter>T</ns2:displayCharacter><ns2:description>T 42.9%</ns2:description><ns2:value>42.901554</ns2:value></ns2:annotationElement><ns2:annotationElement position="833"><ns2:displayCharacter>C</ns2:displayCharacter><ns2:description>C 0.3%</ns2:description><ns2:value>0.31088084</ns2:value></ns2:annotationElement><ns2:annotationElement position="834"><ns2:displayCharacter>A</ns2:displayCharacter><ns2:description>A 0.6%</ns2:description><ns2:value>0.6217617</ns2:value></ns2:annotationElement><ns2:annotationElement position="835"><ns2:displayCharacter>A</ns2:displayCharacter><ns2:description>A 36.5%</ns2:description><ns2:value>36.476685</ns2:value></ns2:annotationElement><ns2:annotationElement position="836"><ns2:displayCharacter>A</ns2:displayCharacter><ns2:description>A 29.4%</ns2:description><ns2:value>29.430052</ns2:value></ns2:annotationElement><ns2:annotationElement position="837"><ns2:displayCharacter>G</ns2:displayCharacter><ns2:description>G 31.1%</ns2:description><ns2:value>31.088083</ns2:value></ns2:annotationElement><ns2:annotationElement position="838"><ns2:displayCharacter>T</ns2:displayCharacter><ns2:description>T 38.9%</ns2:description><ns2:value>38.860104</ns2:value></ns2:annotationElement><ns2:annotationElement position="839"><ns2:displayCharacter>A</ns2:displayCharacter><ns2:description>A 31.6%</ns2:description><ns2:value>31.606218</ns2:value></ns2:annotationElement><ns2:annotationElement position="840"><ns2:displayCharacter>T</ns2:displayCharacter><ns2:description>T 31.0%</ns2:description><ns2:value>30.984455</ns2:value></ns2:annotationElement><ns2:annotationElement position="841"><ns2:displayCharacter>G</ns2:displayCharacter><ns2:description>G 27.9%</ns2:description><ns2:value>27.875648</ns2:value></ns2:annotationElement><ns2:annotationElement position="842"><ns2:displayCharacter>A</ns2:displayCharacter><ns2:description>A 50.3%</ns2:description><ns2:value>50.259068</ns2:value></ns2:annotationElement><ns2:annotationElement position="843"><ns2:displayCharacter>G</ns2:displayCharacter><ns2:description>G 36.6%</ns2:description><ns2:value>36.58031</ns2:value></ns2:annotationElement><ns2:annotationElement position="844"><ns2:displayCharacter>T</ns2:displayCharacter><ns2:description>T 37.6%</ns2:description><ns2:value>37.61658</ns2:value></ns2:annotationElement><ns2:annotationElement position="845"><ns2:displayCharacter>T</ns2:displayCharacter><ns2:description>T 38.5%</ns2:description><ns2:value>38.54922</ns2:value></ns2:annotationElement><ns2:annotationElement position="846"><ns2:displayCharacter>A</ns2:displayCharacter><ns2:description>A 24.8%</ns2:description><ns2:value>24.76684</ns2:value></ns2:annotationElement><ns2:annotationElement position="847"><ns2:displayCharacter>G</ns2:displayCharacter><ns2:description>G 3.0%</ns2:description><ns2:value>3.0051813</ns2:value></ns2:annotationElement><ns2:annotationElement position="848"><ns2:displayCharacter>G</ns2:displayCharacter><ns2:description>G 25.8%</ns2:description><ns2:value>25.803108</ns2:value></ns2:annotationElement><ns2:annotationElement position="849"><ns2:displayCharacter>T</ns2:displayCharacter><ns2:description>T 9.5%</ns2:description><ns2:value>9.533679</ns2:value></ns2:annotationElement><ns2:annotationElement position="850"><ns2:displayCharacter>T</ns2:displayCharacter><ns2:description>T 8.7%</ns2:description><ns2:value>8.704663</ns2:value></ns2:annotationElement><ns2:annotationElement position="851"><ns2:displayCharacter>A</ns2:displayCharacter><ns2:description>A 22.3%</ns2:description><ns2:value>22.279793</ns2:value></ns2:annotationElement><ns2:annotationElement position="852"><ns2:displayCharacter>C</ns2:displayCharacter><ns2:description>C 16.1%</ns2:description><ns2:value>16.062176</ns2:value></ns2:annotationElement><ns2:annotationElement position="853"><ns2:displayCharacter>T</ns2:displayCharacter><ns2:description>T 42.5%</ns2:description><ns2:value>42.487045</ns2:value></ns2:annotationElement><ns2:annotationElement position="854"><ns2:displayCharacter>A</ns2:displayCharacter><ns2:description>A 45.8%</ns2:description><ns2:value>45.80311</ns2:value></ns2:annotationElement><ns2:annotationElement position="855"><ns2:displayCharacter>G</ns2:displayCharacter><ns2:description>G 33.8%</ns2:description><ns2:value>33.782383</ns2:value></ns2:annotationElement><ns2:annotationElement position="856"><ns2:displayCharacter>T</ns2:displayCharacter><ns2:description>T 61.5%</ns2:description><ns2:value>61.45078</ns2:value></ns2:annotationElement><ns2:annotationElement position="857"><ns2:displayCharacter>A</ns2:displayCharacter><ns2:description>A 31.5%</ns2:description><ns2:value>31.50259</ns2:value></ns2:annotationElement><ns2:annotationElement position="858"><ns2:displayCharacter>T</ns2:displayCharacter><ns2:description>T 28.6%</ns2:description><ns2:value>28.601036</ns2:value></ns2:annotationElement><ns2:annotationElement position="859"><ns2:displayCharacter>T</ns2:displayCharacter><ns2:description>T 53.8%</ns2:description><ns2:value>53.782383</ns2:value></ns2:annotationElement><ns2:annotationElement position="860"><ns2:displayCharacter>A</ns2:displayCharacter><ns2:description>A 46.9%</ns2:description><ns2:value>46.943005</ns2:value></ns2:annotationElement><ns2:annotationElement position="861"><ns2:displayCharacter>A</ns2:displayCharacter><ns2:description>A 37.9%</ns2:description><ns2:value>37.92746</ns2:value></ns2:annotationElement><ns2:annotationElement position="862"><ns2:displayCharacter>G</ns2:displayCharacter><ns2:description>G 31.0%</ns2:description><ns2:value>30.984455</ns2:value></ns2:annotationElement><ns2:annotationElement position="863"><ns2:displayCharacter>T</ns2:displayCharacter><ns2:description>T 25.7%</ns2:description><ns2:value>25.699482</ns2:value></ns2:annotationElement><ns2:annotationElement position="864"><ns2:displayCharacter>T</ns2:displayCharacter><ns2:description>T 30.4%</ns2:description><ns2:value>30.362694</ns2:value></ns2:annotationElement><ns2:annotationElement position="865"><ns2:displayCharacter>A</ns2:displayCharacter><ns2:description>A 5.0%</ns2:description><ns2:value>4.9740934</ns2:value></ns2:annotationElement><ns2:annotationElement position="866"><ns2:displayCharacter>T</ns2:displayCharacter><ns2:description>T 42.3%</ns2:description><ns2:value>42.279793</ns2:value></ns2:annotationElement><ns2:annotationElement position="867"><ns2:displayCharacter>A</ns2:displayCharacter><ns2:description>A 42.7%</ns2:description><ns2:value>42.6943</ns2:value></ns2:annotationElement><ns2:annotationElement position="868"><ns2:displayCharacter>T</ns2:displayCharacter><ns2:description>T 36.1%</ns2:description><ns2:value>36.062176</ns2:value></ns2:annotationElement><ns2:annotationElement position="869"><ns2:displayCharacter>A</ns2:displayCharacter><ns2:description>A 30.9%</ns2:description><ns2:value>30.880829</ns2:value></ns2:annotationElement><ns2:annotationElement position="870"><ns2:displayCharacter>T</ns2:displayCharacter><ns2:description>T 42.5%</ns2:description><ns2:value>42.487045</ns2:value></ns2:annotationElement><ns2:annotationElement position="871"><ns2:displayCharacter>A</ns2:displayCharacter><ns2:description>A 1.0%</ns2:description><ns2:value>1.0362694</ns2:value></ns2:annotationElement><ns2:annotationElement position="872"><ns2:displayCharacter>C</ns2:displayCharacter><ns2:description>C 11.5%</ns2:description><ns2:value>11.502591</ns2:value></ns2:annotationElement><ns2:annotationElement position="873"><ns2:displayCharacter>T</ns2:displayCharacter><ns2:description>T 39.8%</ns2:description><ns2:value>39.792747</ns2:value></ns2:annotationElement><ns2:annotationElement position="874"><ns2:displayCharacter>T</ns2:displayCharacter><ns2:description>T 0.2%</ns2:description><ns2:value>0.20725389</ns2:value></ns2:annotationElement><ns2:annotationElement position="875"><ns2:displayCharacter>T</ns2:displayCharacter><ns2:description>T 0.2%</ns2:description><ns2:value>0.20725389</ns2:value></ns2:annotationElement><ns2:annotationElement position="876"><ns2:displayCharacter>T</ns2:displayCharacter><ns2:description>T 32.8%</ns2:description><ns2:value>32.84974</ns2:value></ns2:annotationElement><ns2:annotationElement position="877"><ns2:displayCharacter>A</ns2:displayCharacter><ns2:description>A 44.7%</ns2:description><ns2:value>44.66321</ns2:value></ns2:annotationElement><ns2:annotationElement position="878"><ns2:displayCharacter>T</ns2:displayCharacter><ns2:description>T 46.5%</ns2:description><ns2:value>46.528496</ns2:value></ns2:annotationElement><ns2:annotationElement position="879"><ns2:displayCharacter>A</ns2:displayCharacter><ns2:description>A 2.5%</ns2:description><ns2:value>2.4870467</ns2:value></ns2:annotationElement><ns2:annotationElement position="880"><ns2:displayCharacter>G</ns2:displayCharacter><ns2:description>G 0.4%</ns2:description><ns2:value>0.41450778</ns2:value></ns2:annotationElement><ns2:annotationElement position="881"><ns2:displayCharacter>G</ns2:displayCharacter><ns2:description>G 0.4%</ns2:description><ns2:value>0.41450778</ns2:value></ns2:annotationElement><ns2:annotationElement position="882"><ns2:displayCharacter>C</ns2:displayCharacter><ns2:description>C 0.3%</ns2:description><ns2:value>0.31088084</ns2:value></ns2:annotationElement><ns2:annotationElement position="883"><ns2:displayCharacter>A</ns2:displayCharacter><ns2:description>A 30.3%</ns2:description><ns2:value>30.259068</ns2:value></ns2:annotationElement><ns2:annotationElement position="884"><ns2:displayCharacter>T</ns2:displayCharacter><ns2:description>T 33.1%</ns2:description><ns2:value>33.056995</ns2:value></ns2:annotationElement><ns2:annotationElement position="885"><ns2:displayCharacter>A</ns2:displayCharacter><ns2:description>A 20.5%</ns2:description><ns2:value>20.518135</ns2:value></ns2:annotationElement><ns2:annotationElement position="886"><ns2:displayCharacter>G</ns2:displayCharacter><ns2:description>G 39.5%</ns2:description><ns2:value>39.481865</ns2:value></ns2:annotationElement><ns2:annotationElement position="887"><ns2:displayCharacter>T</ns2:displayCharacter><ns2:description>T 56.0%</ns2:description><ns2:value>55.95855</ns2:value></ns2:annotationElement><ns2:annotationElement position="888"><ns2:displayCharacter>A</ns2:displayCharacter><ns2:description>A 38.2%</ns2:description><ns2:value>38.238342</ns2:value></ns2:annotationElement><ns2:annotationElement position="889"><ns2:displayCharacter>T</ns2:displayCharacter><ns2:description>T 34.5%</ns2:description><ns2:value>34.50777</ns2:value></ns2:annotationElement><ns2:annotationElement position="890"><ns2:displayCharacter>+</ns2:displayCharacter><ns2:description>[ACT] 0.1%</ns2:description><ns2:value>0.103626944</ns2:value></ns2:annotationElement><ns2:annotationElement position="891"><ns2:displayCharacter>A</ns2:displayCharacter><ns2:description>A 15.9%</ns2:description><ns2:value>15.854922</ns2:value></ns2:annotationElement><ns2:annotationElement position="892"><ns2:displayCharacter>A</ns2:displayCharacter><ns2:description>A 34.0%</ns2:description><ns2:value>33.989635</ns2:value></ns2:annotationElement><ns2:annotationElement position="893"><ns2:displayCharacter>T</ns2:displayCharacter><ns2:description>T 26.9%</ns2:description><ns2:value>26.943005</ns2:value></ns2:annotationElement><ns2:annotationElement position="894"><ns2:displayCharacter>T</ns2:displayCharacter><ns2:description>T 36.2%</ns2:description><ns2:value>36.165802</ns2:value></ns2:annotationElement><ns2:annotationElement position="895"><ns2:displayCharacter>A</ns2:displayCharacter><ns2:description>A 48.2%</ns2:description><ns2:value>48.186527</ns2:value></ns2:annotationElement><ns2:annotationElement position="896"><ns2:displayCharacter>T</ns2:displayCharacter><ns2:description>T 40.1%</ns2:description><ns2:value>40.103626</ns2:value></ns2:annotationElement><ns2:annotationElement position="897"><ns2:displayCharacter>A</ns2:displayCharacter><ns2:description>A 39.7%</ns2:description><ns2:value>39.689117</ns2:value></ns2:annotationElement><ns2:annotationElement position="898"><ns2:displayCharacter>T</ns2:displayCharacter><ns2:description>T 36.2%</ns2:description><ns2:value>36.165802</ns2:value></ns2:annotationElement><ns2:annotationElement position="899"><ns2:displayCharacter>A</ns2:displayCharacter><ns2:description>A 39.0%</ns2:description><ns2:value>38.96373</ns2:value></ns2:annotationElement><ns2:annotationElement position="900"><ns2:displayCharacter>T</ns2:displayCharacter><ns2:description>T 37.4%</ns2:description><ns2:value>37.409325</ns2:value></ns2:annotationElement><ns2:annotationElement position="901"><ns2:displayCharacter>T</ns2:displayCharacter><ns2:description>T 37.6%</ns2:description><ns2:value>37.61658</ns2:value></ns2:annotationElement><ns2:annotationElement position="902"><ns2:displayCharacter>T</ns2:displayCharacter><ns2:description>T 27.2%</ns2:description><ns2:value>27.150259</ns2:value></ns2:annotationElement><ns2:annotationElement position="903"><ns2:displayCharacter>A</ns2:displayCharacter><ns2:description>A 30.1%</ns2:description><ns2:value>30.051813</ns2:value></ns2:annotationElement><ns2:annotationElement position="904"><ns2:displayCharacter>A</ns2:displayCharacter><ns2:description>A 22.4%</ns2:description><ns2:value>22.383419</ns2:value></ns2:annotationElement><ns2:annotationElement position="905"><ns2:displayCharacter>T</ns2:displayCharacter><ns2:description>T 45.6%</ns2:description><ns2:value>45.595856</ns2:value></ns2:annotationElement><ns2:annotationElement position="906"><ns2:displayCharacter>A</ns2:displayCharacter><ns2:description>A 42.8%</ns2:description><ns2:value>42.797928</ns2:value></ns2:annotationElement><ns2:annotationElement position="907"><ns2:displayCharacter>T</ns2:displayCharacter><ns2:description>T 38.9%</ns2:description><ns2:value>38.860104</ns2:value></ns2:annotationElement><ns2:annotationElement position="908"><ns2:displayCharacter>A</ns2:displayCharacter><ns2:description>A 2.3%</ns2:description><ns2:value>2.2797928</ns2:value></ns2:annotationElement><ns2:annotationElement position="909"><ns2:displayCharacter>A</ns2:displayCharacter><ns2:description>A 0.6%</ns2:description><ns2:value>0.6217617</ns2:value></ns2:annotationElement><ns2:annotationElement position="910"><ns2:displayCharacter>A</ns2:displayCharacter><ns2:description>A 0.2%</ns2:description><ns2:value>0.20725389</ns2:value></ns2:annotationElement><ns2:annotationElement position="911"><ns2:displayCharacter>A</ns2:displayCharacter><ns2:description>A 0.5%</ns2:description><ns2:value>0.5181347</ns2:value></ns2:annotationElement><ns2:annotationElement position="912"><ns2:displayCharacter>A</ns2:displayCharacter><ns2:description>A 41.7%</ns2:description><ns2:value>41.65803</ns2:value></ns2:annotationElement><ns2:annotationElement position="913"><ns2:displayCharacter>A</ns2:displayCharacter><ns2:description>A 28.5%</ns2:description><ns2:value>28.49741</ns2:value></ns2:annotationElement><ns2:annotationElement position="914"><ns2:displayCharacter>A</ns2:displayCharacter><ns2:description>A 28.0%</ns2:description><ns2:value>27.979275</ns2:value></ns2:annotationElement><ns2:annotationElement position="915"><ns2:displayCharacter>A</ns2:displayCharacter><ns2:description>A 40.1%</ns2:description><ns2:value>40.103626</ns2:value></ns2:annotationElement><ns2:annotationElement position="916"><ns2:displayCharacter>T</ns2:displayCharacter><ns2:description>T 50.3%</ns2:description><ns2:value>50.259068</ns2:value></ns2:annotationElement><ns2:annotationElement position="917"><ns2:displayCharacter>A</ns2:displayCharacter><ns2:description>A 42.2%</ns2:description><ns2:value>42.176167</ns2:value></ns2:annotationElement><ns2:annotationElement position="918"><ns2:displayCharacter>T</ns2:displayCharacter><ns2:description>T 64.7%</ns2:description><ns2:value>64.663216</ns2:value></ns2:annotationElement><ns2:annotationElement position="919"><ns2:displayCharacter>A</ns2:displayCharacter><ns2:description>A 4.1%</ns2:description><ns2:value>4.1450777</ns2:value></ns2:annotationElement><ns2:annotationElement position="920"><ns2:displayCharacter>T</ns2:displayCharacter><ns2:description>T 2.5%</ns2:description><ns2:value>2.4870467</ns2:value></ns2:annotationElement><ns2:annotationElement position="921"><ns2:displayCharacter>A</ns2:displayCharacter><ns2:description>A 46.1%</ns2:description><ns2:value>46.11399</ns2:value></ns2:annotationElement><ns2:annotationElement position="922"><ns2:displayCharacter>T</ns2:displayCharacter><ns2:description>T 33.2%</ns2:description><ns2:value>33.16062</ns2:value></ns2:annotationElement><ns2:annotationElement position="923"><ns2:displayCharacter>C</ns2:displayCharacter><ns2:description>C 25.2%</ns2:description><ns2:value>25.181347</ns2:value></ns2:annotationElement><ns2:annotationElement position="924"><ns2:displayCharacter>T</ns2:displayCharacter><ns2:description>T 1.2%</ns2:description><ns2:value>1.2435234</ns2:value></ns2:annotationElement><ns2:annotationElement position="925"><ns2:displayCharacter>A</ns2:displayCharacter><ns2:description>A 34.2%</ns2:description><ns2:value>34.19689</ns2:value></ns2:annotationElement><ns2:annotationElement position="926"><ns2:displayCharacter>T</ns2:displayCharacter><ns2:description>T 45.6%</ns2:description><ns2:value>45.595856</ns2:value></ns2:annotationElement><ns2:annotationElement position="927"><ns2:displayCharacter>T</ns2:displayCharacter><ns2:description>T 50.4%</ns2:description><ns2:value>50.362694</ns2:value></ns2:annotationElement><ns2:annotationElement position="928"><ns2:displayCharacter>T</ns2:displayCharacter><ns2:description>T 33.4%</ns2:description><ns2:value>33.367874</ns2:value></ns2:annotationElement><ns2:annotationElement position="929"><ns2:displayCharacter>T</ns2:displayCharacter><ns2:description>T 27.2%</ns2:description><ns2:value>27.150259</ns2:value></ns2:annotationElement><ns2:annotationElement position="930"><ns2:displayCharacter>T</ns2:displayCharacter><ns2:description>T 26.0%</ns2:description><ns2:value>26.010363</ns2:value></ns2:annotationElement><ns2:annotationElement position="931"><ns2:displayCharacter>T</ns2:displayCharacter><ns2:description>T 1.8%</ns2:description><ns2:value>1.7616581</ns2:value></ns2:annotationElement><ns2:annotationElement position="932"><ns2:displayCharacter>T</ns2:displayCharacter><ns2:description>T 35.9%</ns2:description><ns2:value>35.854923</ns2:value></ns2:annotationElement><ns2:annotationElement position="933"><ns2:displayCharacter>T</ns2:displayCharacter><ns2:description>T 53.2%</ns2:description><ns2:value>53.16062</ns2:value></ns2:annotationElement><ns2:annotationElement position="934"><ns2:displayCharacter>T</ns2:displayCharacter><ns2:description>T 0.3%</ns2:description><ns2:value>0.31088084</ns2:value></ns2:annotationElement><ns2:annotationElement position="935"><ns2:displayCharacter>G</ns2:displayCharacter><ns2:description>G 24.8%</ns2:description><ns2:value>24.76684</ns2:value></ns2:annotationElement><ns2:annotationElement position="936"><ns2:displayCharacter>T</ns2:displayCharacter><ns2:description>T 58.4%</ns2:description><ns2:value>58.445595</ns2:value></ns2:annotationElement><ns2:annotationElement position="937"><ns2:displayCharacter>A</ns2:displayCharacter><ns2:description>A 47.7%</ns2:description><ns2:value>47.668392</ns2:value></ns2:annotationElement><ns2:annotationElement position="938"><ns2:displayCharacter>T</ns2:displayCharacter><ns2:description>T 39.6%</ns2:description><ns2:value>39.58549</ns2:value></ns2:annotationElement><ns2:annotationElement position="939"><ns2:displayCharacter>A</ns2:displayCharacter><ns2:description>A 49.9%</ns2:description><ns2:value>49.948185</ns2:value></ns2:annotationElement><ns2:annotationElement position="940"><ns2:displayCharacter>C</ns2:displayCharacter><ns2:description>C 11.9%</ns2:description><ns2:value>11.917098</ns2:value></ns2:annotationElement><ns2:annotationElement position="941"><ns2:displayCharacter>T</ns2:displayCharacter><ns2:description>T 33.5%</ns2:description><ns2:value>33.471504</ns2:value></ns2:annotationElement><ns2:annotationElement position="942"><ns2:displayCharacter>A</ns2:displayCharacter><ns2:description>A 0.6%</ns2:description><ns2:value>0.6217617</ns2:value></ns2:annotationElement><ns2:annotationElement position="943"><ns2:displayCharacter>T</ns2:displayCharacter><ns2:description>T 0.6%</ns2:description><ns2:value>0.6217617</ns2:value></ns2:annotationElement><ns2:annotationElement position="944"><ns2:displayCharacter>G</ns2:displayCharacter><ns2:description>G 5.5%</ns2:description><ns2:value>5.492228</ns2:value></ns2:annotationElement><ns2:annotationElement position="945"><ns2:displayCharacter>T</ns2:displayCharacter><ns2:description>T 31.1%</ns2:description><ns2:value>31.088083</ns2:value></ns2:annotationElement><ns2:annotationElement position="946"><ns2:displayCharacter>T</ns2:displayCharacter><ns2:description>T 66.6%</ns2:description><ns2:value>66.632126</ns2:value></ns2:annotationElement><ns2:annotationElement position="947"><ns2:displayCharacter>T</ns2:displayCharacter><ns2:description>T 39.6%</ns2:description><ns2:value>39.58549</ns2:value></ns2:annotationElement><ns2:annotationElement position="948"><ns2:displayCharacter>A</ns2:displayCharacter><ns2:description>A 23.7%</ns2:description><ns2:value>23.73057</ns2:value></ns2:annotationElement><ns2:annotationElement position="949"><ns2:displayCharacter>A</ns2:displayCharacter><ns2:description>A 24.4%</ns2:description><ns2:value>24.352331</ns2:value></ns2:annotationElement><ns2:annotationElement position="950"><ns2:displayCharacter>T</ns2:displayCharacter><ns2:description>T 19.1%</ns2:description><ns2:value>19.067358</ns2:value></ns2:annotationElement><ns2:annotationElement position="951"><ns2:displayCharacter>T</ns2:displayCharacter><ns2:description>T 3.5%</ns2:description><ns2:value>3.5233161</ns2:value></ns2:annotationElement><ns2:annotationElement position="952"><ns2:displayCharacter>T</ns2:displayCharacter><ns2:description>T 25.1%</ns2:description><ns2:value>25.07772</ns2:value></ns2:annotationElement><ns2:annotationElement position="953"><ns2:displayCharacter>T</ns2:displayCharacter><ns2:description>T 25.4%</ns2:description><ns2:value>25.388601</ns2:value></ns2:annotationElement><ns2:annotationElement position="954"><ns2:displayCharacter>T</ns2:displayCharacter><ns2:description>T 68.2%</ns2:description><ns2:value>68.18653</ns2:value></ns2:annotationElement><ns2:annotationElement position="955"><ns2:displayCharacter>A</ns2:displayCharacter><ns2:description>A 40.5%</ns2:description><ns2:value>40.518135</ns2:value></ns2:annotationElement><ns2:annotationElement position="956"><ns2:displayCharacter>T</ns2:displayCharacter><ns2:description>T 3.4%</ns2:description><ns2:value>3.4196892</ns2:value></ns2:annotationElement><ns2:annotationElement position="957"><ns2:displayCharacter>T</ns2:displayCharacter><ns2:description>T 47.5%</ns2:description><ns2:value>47.46114</ns2:value></ns2:annotationElement><ns2:annotationElement position="958"><ns2:displayCharacter>T</ns2:displayCharacter><ns2:description>T 30.8%</ns2:description><ns2:value>30.777203</ns2:value></ns2:annotationElement><ns2:annotationElement position="959"><ns2:displayCharacter>T</ns2:displayCharacter><ns2:description>T 38.2%</ns2:description><ns2:value>38.238342</ns2:value></ns2:annotationElement><ns2:annotationElement position="960"><ns2:displayCharacter>T</ns2:displayCharacter><ns2:description>T 33.2%</ns2:description><ns2:value>33.16062</ns2:value></ns2:annotationElement><ns2:annotationElement position="961"><ns2:displayCharacter>T</ns2:displayCharacter><ns2:description>T 12.2%</ns2:description><ns2:value>12.22798</ns2:value></ns2:annotationElement><ns2:annotationElement position="962"><ns2:displayCharacter>T</ns2:displayCharacter><ns2:description>T 31.4%</ns2:description><ns2:value>31.398964</ns2:value></ns2:annotationElement><ns2:annotationElement position="963"><ns2:displayCharacter>T</ns2:displayCharacter><ns2:description>T 49.1%</ns2:description><ns2:value>49.11917</ns2:value></ns2:annotationElement><ns2:annotationElement position="964"><ns2:displayCharacter>T</ns2:displayCharacter><ns2:description>T 34.2%</ns2:description><ns2:value>34.19689</ns2:value></ns2:annotationElement><ns2:annotationElement position="965"><ns2:displayCharacter>A</ns2:displayCharacter><ns2:description>A 34.1%</ns2:description><ns2:value>34.093266</ns2:value></ns2:annotationElement><ns2:annotationElement position="966"><ns2:displayCharacter>T</ns2:displayCharacter><ns2:description>T 51.8%</ns2:description><ns2:value>51.813473</ns2:value></ns2:annotationElement><ns2:annotationElement position="967"><ns2:displayCharacter>T</ns2:displayCharacter><ns2:description>T 32.6%</ns2:description><ns2:value>32.642487</ns2:value></ns2:annotationElement><ns2:annotationElement position="968"><ns2:displayCharacter>T</ns2:displayCharacter><ns2:description>T 56.4%</ns2:description><ns2:value>56.37306</ns2:value></ns2:annotationElement><ns2:annotationElement position="969"><ns2:displayCharacter>T</ns2:displayCharacter><ns2:description>T 32.2%</ns2:description><ns2:value>32.227978</ns2:value></ns2:annotationElement><ns2:annotationElement position="970"><ns2:displayCharacter>C</ns2:displayCharacter><ns2:description>C 1.6%</ns2:description><ns2:value>1.5544041</ns2:value></ns2:annotationElement><ns2:annotationElement position="971"><ns2:displayCharacter>T</ns2:displayCharacter><ns2:description>T 1.6%</ns2:description><ns2:value>1.5544041</ns2:value></ns2:annotationElement><ns2:annotationElement position="972"><ns2:displayCharacter>A</ns2:displayCharacter><ns2:description>A 1.6%</ns2:description><ns2:value>1.5544041</ns2:value></ns2:annotationElement><ns2:annotationElement position="973"><ns2:displayCharacter>A</ns2:displayCharacter><ns2:description>A 1.9%</ns2:description><ns2:value>1.8652849</ns2:value></ns2:annotationElement><ns2:annotationElement position="974"><ns2:displayCharacter>A</ns2:displayCharacter><ns2:description>A 1.6%</ns2:description><ns2:value>1.5544041</ns2:value></ns2:annotationElement><ns2:annotationElement position="975"><ns2:displayCharacter>T</ns2:displayCharacter><ns2:description>T 1.6%</ns2:description><ns2:value>1.5544041</ns2:value></ns2:annotationElement><ns2:annotationElement position="976"><ns2:displayCharacter>T</ns2:displayCharacter><ns2:description>T 1.8%</ns2:description><ns2:value>1.7616581</ns2:value></ns2:annotationElement><ns2:annotationElement position="977"><ns2:displayCharacter>A</ns2:displayCharacter><ns2:description>A 2.2%</ns2:description><ns2:value>2.1761658</ns2:value></ns2:annotationElement><ns2:annotationElement position="978"><ns2:displayCharacter>T</ns2:displayCharacter><ns2:description>T 42.2%</ns2:description><ns2:value>42.176167</ns2:value></ns2:annotationElement><ns2:annotationElement position="979"><ns2:displayCharacter>T</ns2:displayCharacter><ns2:description>T 27.3%</ns2:description><ns2:value>27.253885</ns2:value></ns2:annotationElement><ns2:annotationElement position="980"><ns2:displayCharacter>T</ns2:displayCharacter><ns2:description>T 22.5%</ns2:description><ns2:value>22.487047</ns2:value></ns2:annotationElement><ns2:annotationElement position="981"><ns2:displayCharacter>A</ns2:displayCharacter><ns2:description>A 1.6%</ns2:description><ns2:value>1.5544041</ns2:value></ns2:annotationElement><ns2:annotationElement position="982"><ns2:displayCharacter>C</ns2:displayCharacter><ns2:description>C 1.6%</ns2:description><ns2:value>1.5544041</ns2:value></ns2:annotationElement><ns2:annotationElement position="983"><ns2:displayCharacter>T</ns2:displayCharacter><ns2:description>T 2.9%</ns2:description><ns2:value>2.9015543</ns2:value></ns2:annotationElement><ns2:annotationElement position="984"><ns2:displayCharacter>A</ns2:displayCharacter><ns2:description>A 3.1%</ns2:description><ns2:value>3.1088083</ns2:value></ns2:annotationElement><ns2:annotationElement position="985"><ns2:displayCharacter>A</ns2:displayCharacter><ns2:description>A 1.3%</ns2:description><ns2:value>1.3471502</ns2:value></ns2:annotationElement><ns2:annotationElement position="986"><ns2:displayCharacter>A</ns2:displayCharacter><ns2:description>A 1.6%</ns2:description><ns2:value>1.5544041</ns2:value></ns2:annotationElement><ns2:annotationElement position="987"><ns2:displayCharacter>T</ns2:displayCharacter><ns2:description>T 2.6%</ns2:description><ns2:value>2.5906737</ns2:value></ns2:annotationElement><ns2:annotationElement position="988"><ns2:displayCharacter>T</ns2:displayCharacter><ns2:description>T 3.1%</ns2:description><ns2:value>3.1088083</ns2:value></ns2:annotationElement><ns2:annotationElement position="989"><ns2:displayCharacter>T</ns2:displayCharacter><ns2:description>T 28.4%</ns2:description><ns2:value>28.393782</ns2:value></ns2:annotationElement><ns2:annotationElement position="990"><ns2:displayCharacter>G</ns2:displayCharacter><ns2:description>G 26.9%</ns2:description><ns2:value>26.943005</ns2:value></ns2:annotationElement><ns2:annotationElement position="991"><ns2:displayCharacter>T</ns2:displayCharacter><ns2:description>T 63.0%</ns2:description><ns2:value>63.00518</ns2:value></ns2:annotationElement><ns2:annotationElement position="992"><ns2:displayCharacter>T</ns2:displayCharacter><ns2:description>T 32.7%</ns2:description><ns2:value>32.746113</ns2:value></ns2:annotationElement><ns2:annotationElement position="993"><ns2:displayCharacter>T</ns2:displayCharacter><ns2:description>T 69.5%</ns2:description><ns2:value>69.533676</ns2:value></ns2:annotationElement><ns2:annotationElement position="994"><ns2:displayCharacter>T</ns2:displayCharacter><ns2:description>T 36.5%</ns2:description><ns2:value>36.476685</ns2:value></ns2:annotationElement><ns2:annotationElement position="995"><ns2:displayCharacter>T</ns2:displayCharacter><ns2:description>T 43.8%</ns2:description><ns2:value>43.834198</ns2:value></ns2:annotationElement><ns2:annotationElement position="996"><ns2:displayCharacter>G</ns2:displayCharacter><ns2:description>G 32.2%</ns2:description><ns2:value>32.227978</ns2:value></ns2:annotationElement><ns2:annotationElement position="997"><ns2:displayCharacter>T</ns2:displayCharacter><ns2:description>T 0.2%</ns2:description><ns2:value>0.20725389</ns2:value></ns2:annotationElement><ns2:annotationElement position="998"><ns2:displayCharacter>T</ns2:displayCharacter><ns2:description>T 46.5%</ns2:description><ns2:value>46.528496</ns2:value></ns2:annotationElement><ns2:annotationElement position="999"><ns2:displayCharacter>A</ns2:displayCharacter><ns2:description>A 28.5%</ns2:description><ns2:value>28.49741</ns2:value></ns2:annotationElement><ns2:annotationElement position="1000"><ns2:displayCharacter>T</ns2:displayCharacter><ns2:description>T 33.5%</ns2:description><ns2:value>33.471504</ns2:value></ns2:annotationElement><ns2:annotationElement position="1001"><ns2:displayCharacter>T</ns2:displayCharacter><ns2:description>T 15.2%</ns2:description><ns2:value>15.233161</ns2:value></ns2:annotationElement><ns2:annotationElement position="1002"><ns2:displayCharacter>T</ns2:displayCharacter><ns2:description>T 36.3%</ns2:description><ns2:value>36.26943</ns2:value></ns2:annotationElement><ns2:annotationElement position="1003"><ns2:displayCharacter>G</ns2:displayCharacter><ns2:description>G 5.9%</ns2:description><ns2:value>5.906736</ns2:value></ns2:annotationElement><ns2:annotationElement position="1004"><ns2:displayCharacter>G</ns2:displayCharacter><ns2:description>G 6.6%</ns2:description><ns2:value>6.6321244</ns2:value></ns2:annotationElement><ns2:annotationElement position="1005"><ns2:displayCharacter>T</ns2:displayCharacter><ns2:description>T 29.2%</ns2:description><ns2:value>29.222797</ns2:value></ns2:annotationElement><ns2:annotationElement position="1006"><ns2:displayCharacter>T</ns2:displayCharacter><ns2:description>T 42.8%</ns2:description><ns2:value>42.797928</ns2:value></ns2:annotationElement><ns2:annotationElement position="1007"><ns2:displayCharacter>G</ns2:displayCharacter><ns2:description>G 44.7%</ns2:description><ns2:value>44.66321</ns2:value></ns2:annotationElement><ns2:annotationElement position="1008"><ns2:displayCharacter>T</ns2:displayCharacter><ns2:description>T 61.6%</ns2:description><ns2:value>61.554405</ns2:value></ns2:annotationElement><ns2:annotationElement position="1009"><ns2:displayCharacter>A</ns2:displayCharacter><ns2:description>A 10.2%</ns2:description><ns2:value>10.15544</ns2:value></ns2:annotationElement><ns2:annotationElement position="1010"><ns2:displayCharacter>T</ns2:displayCharacter><ns2:description>T 2.1%</ns2:description><ns2:value>2.0725389</ns2:value></ns2:annotationElement><ns2:annotationElement position="1011"><ns2:displayCharacter>C</ns2:displayCharacter><ns2:description>C 1.6%</ns2:description><ns2:value>1.5544041</ns2:value></ns2:annotationElement><ns2:annotationElement position="1012"><ns2:displayCharacter>T</ns2:displayCharacter><ns2:description>T 2.3%</ns2:description><ns2:value>2.2797928</ns2:value></ns2:annotationElement><ns2:annotationElement position="1013"><ns2:displayCharacter>A</ns2:displayCharacter><ns2:description>A 22.0%</ns2:description><ns2:value>21.968912</ns2:value></ns2:annotationElement><ns2:annotationElement position="1014"><ns2:displayCharacter>T</ns2:displayCharacter><ns2:description>T 41.5%</ns2:description><ns2:value>41.45078</ns2:value></ns2:annotationElement><ns2:annotationElement position="1015"><ns2:displayCharacter>T</ns2:displayCharacter><ns2:description>T 46.6%</ns2:description><ns2:value>46.632126</ns2:value></ns2:annotationElement><ns2:annotationElement position="1016"><ns2:displayCharacter>C</ns2:displayCharacter><ns2:description>C 0.4%</ns2:description><ns2:value>0.41450778</ns2:value></ns2:annotationElement><ns2:annotationElement position="1017"><ns2:displayCharacter>T</ns2:displayCharacter><ns2:description>T 54.0%</ns2:description><ns2:value>53.989635</ns2:value></ns2:annotationElement><ns2:annotationElement position="1018"><ns2:displayCharacter>G</ns2:displayCharacter><ns2:description>G 37.2%</ns2:description><ns2:value>37.202072</ns2:value></ns2:annotationElement><ns2:annotationElement position="1019"><ns2:displayCharacter>T</ns2:displayCharacter><ns2:description>T 77.8%</ns2:description><ns2:value>77.82384</ns2:value></ns2:annotationElement><ns2:annotationElement position="1020"><ns2:displayCharacter>G</ns2:displayCharacter><ns2:description>G 36.9%</ns2:description><ns2:value>36.891193</ns2:value></ns2:annotationElement><ns2:annotationElement position="1021"><ns2:displayCharacter>T</ns2:displayCharacter><ns2:description>T 57.9%</ns2:description><ns2:value>57.92746</ns2:value></ns2:annotationElement><ns2:annotationElement position="1022"><ns2:displayCharacter>G</ns2:displayCharacter><ns2:description>G 37.2%</ns2:description><ns2:value>37.202072</ns2:value></ns2:annotationElement><ns2:annotationElement position="1023"><ns2:displayCharacter>C</ns2:displayCharacter><ns2:description>C 11.3%</ns2:description><ns2:value>11.295337</ns2:value></ns2:annotationElement><ns2:annotationElement position="1024"><ns2:displayCharacter>T</ns2:displayCharacter><ns2:description>T 11.7%</ns2:description><ns2:value>11.709845</ns2:value></ns2:annotationElement><ns2:annotationElement position="1025"><ns2:displayCharacter>T</ns2:displayCharacter><ns2:description>T 1.8%</ns2:description><ns2:value>1.7616581</ns2:value></ns2:annotationElement><ns2:annotationElement position="1026"><ns2:displayCharacter>T</ns2:displayCharacter><ns2:description>T 1.6%</ns2:description><ns2:value>1.5544041</ns2:value></ns2:annotationElement><ns2:annotationElement position="1027"><ns2:displayCharacter>G</ns2:displayCharacter><ns2:description>G 11.2%</ns2:description><ns2:value>11.1917095</ns2:value></ns2:annotationElement><ns2:annotationElement position="1028"><ns2:displayCharacter>T</ns2:displayCharacter><ns2:description>T 13.6%</ns2:description><ns2:value>13.5751295</ns2:value></ns2:annotationElement><ns2:annotationElement position="1029"><ns2:displayCharacter>T</ns2:displayCharacter><ns2:description>T 36.9%</ns2:description><ns2:value>36.891193</ns2:value></ns2:annotationElement><ns2:annotationElement position="1030"><ns2:displayCharacter>T</ns2:displayCharacter><ns2:description>T 48.3%</ns2:description><ns2:value>48.290157</ns2:value></ns2:annotationElement><ns2:annotationElement position="1031"><ns2:displayCharacter>G</ns2:displayCharacter><ns2:description>G 34.6%</ns2:description><ns2:value>34.6114</ns2:value></ns2:annotationElement><ns2:annotationElement position="1032"><ns2:displayCharacter>T</ns2:displayCharacter><ns2:description>T 36.6%</ns2:description><ns2:value>36.58031</ns2:value></ns2:annotationElement><ns2:annotationElement position="1033"><ns2:displayCharacter>A</ns2:displayCharacter><ns2:description>A 28.5%</ns2:description><ns2:value>28.49741</ns2:value></ns2:annotationElement><ns2:annotationElement position="1034"><ns2:displayCharacter>T</ns2:displayCharacter><ns2:description>T 35.1%</ns2:description><ns2:value>35.12953</ns2:value></ns2:annotationElement><ns2:annotationElement position="1035"><ns2:displayCharacter>T</ns2:displayCharacter><ns2:description>T 35.9%</ns2:description><ns2:value>35.854923</ns2:value></ns2:annotationElement><ns2:annotationElement position="1036"><ns2:displayCharacter>A</ns2:displayCharacter><ns2:description>A 30.1%</ns2:description><ns2:value>30.051813</ns2:value></ns2:annotationElement><ns2:annotationElement position="1037"><ns2:displayCharacter>T</ns2:displayCharacter><ns2:description>T 37.1%</ns2:description><ns2:value>37.098446</ns2:value></ns2:annotationElement><ns2:annotationElement position="1038"><ns2:displayCharacter>T</ns2:displayCharacter><ns2:description>T 48.0%</ns2:description><ns2:value>47.979275</ns2:value></ns2:annotationElement><ns2:annotationElement position="1039"><ns2:displayCharacter>A</ns2:displayCharacter><ns2:description>A 34.2%</ns2:description><ns2:value>34.19689</ns2:value></ns2:annotationElement><ns2:annotationElement position="1040"><ns2:displayCharacter>A</ns2:displayCharacter><ns2:description>A 47.7%</ns2:description><ns2:value>47.668392</ns2:value></ns2:annotationElement><ns2:annotationElement position="1041"><ns2:displayCharacter>T</ns2:displayCharacter><ns2:description>T 47.0%</ns2:description><ns2:value>47.04663</ns2:value></ns2:annotationElement><ns2:annotationElement position="1042"><ns2:displayCharacter>A</ns2:displayCharacter><ns2:description>A 30.7%</ns2:description><ns2:value>30.673574</ns2:value></ns2:annotationElement><ns2:annotationElement position="1043"><ns2:displayCharacter>T</ns2:displayCharacter><ns2:description>T 2.7%</ns2:description><ns2:value>2.6943004</ns2:value></ns2:annotationElement><ns2:annotationElement position="1044"><ns2:displayCharacter>T</ns2:displayCharacter><ns2:description>T 3.7%</ns2:description><ns2:value>3.7305698</ns2:value></ns2:annotationElement><ns2:annotationElement position="1045"><ns2:displayCharacter>T</ns2:displayCharacter><ns2:description>T 74.7%</ns2:description><ns2:value>74.71503</ns2:value></ns2:annotationElement><ns2:annotationElement position="1046"><ns2:displayCharacter>A</ns2:displayCharacter><ns2:description>A 32.7%</ns2:description><ns2:value>32.746113</ns2:value></ns2:annotationElement><ns2:annotationElement position="1047"><ns2:displayCharacter>T</ns2:displayCharacter><ns2:description>T 57.4%</ns2:description><ns2:value>57.409325</ns2:value></ns2:annotationElement><ns2:annotationElement position="1048"><ns2:displayCharacter>A</ns2:displayCharacter><ns2:description>A 51.5%</ns2:description><ns2:value>51.50259</ns2:value></ns2:annotationElement><ns2:annotationElement position="1049"><ns2:displayCharacter>T</ns2:displayCharacter><ns2:description>T 49.8%</ns2:description><ns2:value>49.84456</ns2:value></ns2:annotationElement><ns2:annotationElement position="1050"><ns2:displayCharacter>A</ns2:displayCharacter><ns2:description>A 40.0%</ns2:description><ns2:value>40.0</ns2:value></ns2:annotationElement><ns2:annotationElement position="1051"><ns2:displayCharacter>C</ns2:displayCharacter><ns2:description>C 28.1%</ns2:description><ns2:value>28.082901</ns2:value></ns2:annotationElement><ns2:annotationElement position="1052"><ns2:displayCharacter>T</ns2:displayCharacter><ns2:description>T 39.4%</ns2:description><ns2:value>39.37824</ns2:value></ns2:annotationElement><ns2:annotationElement position="1053"><ns2:displayCharacter>A</ns2:displayCharacter><ns2:description>A 30.2%</ns2:description><ns2:value>30.155441</ns2:value></ns2:annotationElement><ns2:annotationElement position="1054"><ns2:displayCharacter>A</ns2:displayCharacter><ns2:description>A 26.0%</ns2:description><ns2:value>26.010363</ns2:value></ns2:annotationElement><ns2:annotationElement position="1055"><ns2:displayCharacter>T</ns2:displayCharacter><ns2:description>T 15.5%</ns2:description><ns2:value>15.544042</ns2:value></ns2:annotationElement><ns2:annotationElement position="1056"><ns2:displayCharacter>T</ns2:displayCharacter><ns2:description>T 16.9%</ns2:description><ns2:value>16.891191</ns2:value></ns2:annotationElement><ns2:annotationElement position="1057"><ns2:displayCharacter>C</ns2:displayCharacter><ns2:description>C 0.3%</ns2:description><ns2:value>0.31088084</ns2:value></ns2:annotationElement><ns2:annotationElement position="1058"><ns2:displayCharacter>G</ns2:displayCharacter><ns2:description>G 3.5%</ns2:description><ns2:value>3.5233161</ns2:value></ns2:annotationElement><ns2:annotationElement position="1059"><ns2:displayCharacter>T</ns2:displayCharacter><ns2:description>T 13.0%</ns2:description><ns2:value>12.953368</ns2:value></ns2:annotationElement><ns2:annotationElement position="1060"><ns2:displayCharacter>A</ns2:displayCharacter><ns2:description>A 0.4%</ns2:description><ns2:value>0.41450778</ns2:value></ns2:annotationElement><ns2:annotationElement position="1061"><ns2:displayCharacter>C</ns2:displayCharacter><ns2:description>C 0.4%</ns2:description><ns2:value>0.41450778</ns2:value></ns2:annotationElement><ns2:annotationElement position="1062"><ns2:displayCharacter>T</ns2:displayCharacter><ns2:description>T 0.9%</ns2:description><ns2:value>0.93264246</ns2:value></ns2:annotationElement><ns2:annotationElement position="1063"><ns2:displayCharacter>A</ns2:displayCharacter><ns2:description>A 16.7%</ns2:description><ns2:value>16.683937</ns2:value></ns2:annotationElement><ns2:annotationElement position="1064"><ns2:displayCharacter>A</ns2:displayCharacter><ns2:description>A 39.4%</ns2:description><ns2:value>39.37824</ns2:value></ns2:annotationElement><ns2:annotationElement position="1065"><ns2:displayCharacter>T</ns2:displayCharacter><ns2:description>T 36.2%</ns2:description><ns2:value>36.165802</ns2:value></ns2:annotationElement><ns2:annotationElement position="1066"><ns2:displayCharacter>A</ns2:displayCharacter><ns2:description>A 26.6%</ns2:description><ns2:value>26.632124</ns2:value></ns2:annotationElement><ns2:annotationElement position="1067"><ns2:displayCharacter>T</ns2:displayCharacter><ns2:description>T 1.7%</ns2:description><ns2:value>1.6580311</ns2:value></ns2:annotationElement><ns2:annotationElement position="1068"><ns2:displayCharacter>C</ns2:displayCharacter><ns2:description>C 1.6%</ns2:description><ns2:value>1.5544041</ns2:value></ns2:annotationElement><ns2:annotationElement position="1069"><ns2:displayCharacter>C</ns2:displayCharacter><ns2:description>C 18.0%</ns2:description><ns2:value>18.031088</ns2:value></ns2:annotationElement><ns2:annotationElement position="1070"><ns2:displayCharacter>T</ns2:displayCharacter><ns2:description>T 25.6%</ns2:description><ns2:value>25.595856</ns2:value></ns2:annotationElement><ns2:annotationElement position="1071"><ns2:displayCharacter>A</ns2:displayCharacter><ns2:description>A 23.9%</ns2:description><ns2:value>23.937824</ns2:value></ns2:annotationElement><ns2:annotationElement position="1072"><ns2:displayCharacter>T</ns2:displayCharacter><ns2:description>T 33.5%</ns2:description><ns2:value>33.471504</ns2:value></ns2:annotationElement><ns2:annotationElement position="1073"><ns2:displayCharacter>C</ns2:displayCharacter><ns2:description>C 22.2%</ns2:description><ns2:value>22.176167</ns2:value></ns2:annotationElement><ns2:annotationElement position="1074"><ns2:displayCharacter>T</ns2:displayCharacter><ns2:description>T 34.0%</ns2:description><ns2:value>33.989635</ns2:value></ns2:annotationElement><ns2:annotationElement position="1075"><ns2:displayCharacter>T</ns2:displayCharacter><ns2:description>T 1.1%</ns2:description><ns2:value>1.1398964</ns2:value></ns2:annotationElement><ns2:annotationElement position="1076"><ns2:displayCharacter>A</ns2:displayCharacter><ns2:description>A 37.4%</ns2:description><ns2:value>37.409325</ns2:value></ns2:annotationElement><ns2:annotationElement position="1077"><ns2:displayCharacter>A</ns2:displayCharacter><ns2:description>A 30.2%</ns2:description><ns2:value>30.155441</ns2:value></ns2:annotationElement><ns2:annotationElement position="1078"><ns2:displayCharacter>A</ns2:displayCharacter><ns2:description>A 27.4%</ns2:description><ns2:value>27.357513</ns2:value></ns2:annotationElement><ns2:annotationElement position="1079"><ns2:displayCharacter>T</ns2:displayCharacter><ns2:description>T 45.3%</ns2:description><ns2:value>45.284973</ns2:value></ns2:annotationElement><ns2:annotationElement position="1080"><ns2:displayCharacter>T</ns2:displayCharacter><ns2:description>T 30.4%</ns2:description><ns2:value>30.362694</ns2:value></ns2:annotationElement><ns2:annotationElement position="1081"><ns2:displayCharacter>T</ns2:displayCharacter><ns2:description>T 54.4%</ns2:description><ns2:value>54.404144</ns2:value></ns2:annotationElement><ns2:annotationElement position="1082"><ns2:displayCharacter>A</ns2:displayCharacter><ns2:description>A 56.4%</ns2:description><ns2:value>56.37306</ns2:value></ns2:annotationElement><ns2:annotationElement position="1083"><ns2:displayCharacter>G</ns2:displayCharacter><ns2:description>G 0.5%</ns2:description><ns2:value>0.5181347</ns2:value></ns2:annotationElement><ns2:annotationElement position="1084"><ns2:displayCharacter>T</ns2:displayCharacter><ns2:description>T 39.3%</ns2:description><ns2:value>39.274612</ns2:value></ns2:annotationElement><ns2:annotationElement position="1085"><ns2:displayCharacter>C</ns2:displayCharacter><ns2:description>C 1.0%</ns2:description><ns2:value>1.0362694</ns2:value></ns2:annotationElement><ns2:annotationElement position="1086"><ns2:displayCharacter>T</ns2:displayCharacter><ns2:description>T 2.6%</ns2:description><ns2:value>2.5906737</ns2:value></ns2:annotationElement><ns2:annotationElement position="1087"><ns2:displayCharacter>T</ns2:displayCharacter><ns2:description>T 1.6%</ns2:description><ns2:value>1.5544041</ns2:value></ns2:annotationElement><ns2:annotationElement position="1088"><ns2:displayCharacter>A</ns2:displayCharacter><ns2:description>A 6.1%</ns2:description><ns2:value>6.11399</ns2:value></ns2:annotationElement><ns2:annotationElement position="1089"><ns2:displayCharacter>T</ns2:displayCharacter><ns2:description>T 21.9%</ns2:description><ns2:value>21.865286</ns2:value></ns2:annotationElement><ns2:annotationElement position="1090"><ns2:displayCharacter>G</ns2:displayCharacter><ns2:description>G 23.6%</ns2:description><ns2:value>23.626944</ns2:value></ns2:annotationElement><ns2:annotationElement position="1091"><ns2:displayCharacter>C</ns2:displayCharacter><ns2:description>C 33.2%</ns2:description><ns2:value>33.16062</ns2:value></ns2:annotationElement><ns2:annotationElement position="1092"><ns2:displayCharacter>T</ns2:displayCharacter><ns2:description>T 44.8%</ns2:description><ns2:value>44.766838</ns2:value></ns2:annotationElement><ns2:annotationElement position="1093"><ns2:displayCharacter>A</ns2:displayCharacter><ns2:description>A 38.0%</ns2:description><ns2:value>38.03109</ns2:value></ns2:annotationElement><ns2:annotationElement position="1094"><ns2:displayCharacter>G</ns2:displayCharacter><ns2:description>G 11.0%</ns2:description><ns2:value>10.984456</ns2:value></ns2:annotationElement><ns2:annotationElement position="1095"><ns2:displayCharacter>T</ns2:displayCharacter><ns2:description>T 22.6%</ns2:description><ns2:value>22.590673</ns2:value></ns2:annotationElement><ns2:annotationElement position="1096"><ns2:displayCharacter>C</ns2:displayCharacter><ns2:description>C 34.6%</ns2:description><ns2:value>34.6114</ns2:value></ns2:annotationElement><ns2:annotationElement position="1097"><ns2:displayCharacter>T</ns2:displayCharacter><ns2:description>T 36.5%</ns2:description><ns2:value>36.476685</ns2:value></ns2:annotationElement><ns2:annotationElement position="1098"><ns2:displayCharacter>A</ns2:displayCharacter><ns2:description>A 29.3%</ns2:description><ns2:value>29.326426</ns2:value></ns2:annotationElement><ns2:annotationElement position="1099"><ns2:displayCharacter>A</ns2:displayCharacter><ns2:description>A 27.8%</ns2:description><ns2:value>27.77202</ns2:value></ns2:annotationElement><ns2:annotationElement position="1100"><ns2:displayCharacter>T</ns2:displayCharacter><ns2:description>T 41.1%</ns2:description><ns2:value>41.139896</ns2:value></ns2:annotationElement><ns2:annotationElement position="1101"><ns2:displayCharacter>A</ns2:displayCharacter><ns2:description>A 27.6%</ns2:description><ns2:value>27.564766</ns2:value></ns2:annotationElement><ns2:annotationElement position="1102"><ns2:displayCharacter>C</ns2:displayCharacter><ns2:description>C 28.9%</ns2:description><ns2:value>28.911917</ns2:value></ns2:annotationElement><ns2:annotationElement position="1103"><ns2:displayCharacter>T</ns2:displayCharacter><ns2:description>T 44.1%</ns2:description><ns2:value>44.145077</ns2:value></ns2:annotationElement><ns2:annotationElement position="1104"><ns2:displayCharacter>T</ns2:displayCharacter><ns2:description>T 0.3%</ns2:description><ns2:value>0.31088084</ns2:value></ns2:annotationElement><ns2:annotationElement position="1105"><ns2:displayCharacter>G</ns2:displayCharacter><ns2:description>G 25.0%</ns2:description><ns2:value>24.974092</ns2:value></ns2:annotationElement><ns2:annotationElement position="1106"><ns2:displayCharacter>T</ns2:displayCharacter><ns2:description>T 24.5%</ns2:description><ns2:value>24.45596</ns2:value></ns2:annotationElement><ns2:annotationElement position="1107"><ns2:displayCharacter>T</ns2:displayCharacter><ns2:description>T 26.1%</ns2:description><ns2:value>26.113989</ns2:value></ns2:annotationElement><ns2:annotationElement position="1108"><ns2:displayCharacter>A</ns2:displayCharacter><ns2:description>A 26.9%</ns2:description><ns2:value>26.943005</ns2:value></ns2:annotationElement><ns2:annotationElement position="1109"><ns2:displayCharacter>G</ns2:displayCharacter><ns2:description>G 25.1%</ns2:description><ns2:value>25.07772</ns2:value></ns2:annotationElement><ns2:annotationElement position="1110"><ns2:displayCharacter>T</ns2:displayCharacter><ns2:description>T 27.5%</ns2:description><ns2:value>27.46114</ns2:value></ns2:annotationElement><ns2:annotationElement position="1111"><ns2:displayCharacter>T</ns2:displayCharacter><ns2:description>T 24.8%</ns2:description><ns2:value>24.76684</ns2:value></ns2:annotationElement><ns2:annotationElement position="1112"><ns2:displayCharacter>G</ns2:displayCharacter><ns2:description>G 16.3%</ns2:description><ns2:value>16.26943</ns2:value></ns2:annotationElement><ns2:annotationElement position="1113"><ns2:displayCharacter>C</ns2:displayCharacter><ns2:description>C 19.9%</ns2:description><ns2:value>19.896374</ns2:value></ns2:annotationElement><ns2:annotationElement position="1114"><ns2:displayCharacter>A</ns2:displayCharacter><ns2:description>A 31.8%</ns2:description><ns2:value>31.81347</ns2:value></ns2:annotationElement><ns2:annotationElement position="1115"><ns2:displayCharacter>A</ns2:displayCharacter><ns2:description>A 31.5%</ns2:description><ns2:value>31.50259</ns2:value></ns2:annotationElement><ns2:annotationElement position="1116"><ns2:displayCharacter>T</ns2:displayCharacter><ns2:description>T 33.2%</ns2:description><ns2:value>33.16062</ns2:value></ns2:annotationElement><ns2:annotationElement position="1117"><ns2:displayCharacter>T</ns2:displayCharacter><ns2:description>T 42.9%</ns2:description><ns2:value>42.901554</ns2:value></ns2:annotationElement><ns2:annotationElement position="1118"><ns2:displayCharacter>G</ns2:displayCharacter><ns2:description>G 36.7%</ns2:description><ns2:value>36.683937</ns2:value></ns2:annotationElement><ns2:annotationElement position="1119"><ns2:displayCharacter>A</ns2:displayCharacter><ns2:description>A 34.4%</ns2:description><ns2:value>34.404144</ns2:value></ns2:annotationElement><ns2:annotationElement position="1120"><ns2:displayCharacter>G</ns2:displayCharacter><ns2:description>G 27.6%</ns2:description><ns2:value>27.564766</ns2:value></ns2:annotationElement><ns2:annotationElement position="1121"><ns2:displayCharacter>A</ns2:displayCharacter><ns2:description>A 2.9%</ns2:description><ns2:value>2.9015543</ns2:value></ns2:annotationElement><ns2:annotationElement position="1122"><ns2:displayCharacter>A</ns2:displayCharacter><ns2:description>A 25.1%</ns2:description><ns2:value>25.07772</ns2:value></ns2:annotationElement><ns2:annotationElement position="1123"><ns2:displayCharacter>G</ns2:displayCharacter><ns2:description>G 24.5%</ns2:description><ns2:value>24.45596</ns2:value></ns2:annotationElement><ns2:annotationElement position="1124"><ns2:displayCharacter>C</ns2:displayCharacter><ns2:description>C 23.6%</ns2:description><ns2:value>23.626944</ns2:value></ns2:annotationElement><ns2:annotationElement position="1125"><ns2:displayCharacter>C</ns2:displayCharacter><ns2:description>C 5.7%</ns2:description><ns2:value>5.699482</ns2:value></ns2:annotationElement><ns2:annotationElement position="1126"><ns2:displayCharacter>T</ns2:displayCharacter><ns2:description>T 37.2%</ns2:description><ns2:value>37.202072</ns2:value></ns2:annotationElement><ns2:annotationElement position="1127"><ns2:displayCharacter>C</ns2:displayCharacter><ns2:description>C 0.9%</ns2:description><ns2:value>0.93264246</ns2:value></ns2:annotationElement><ns2:annotationElement position="1128"><ns2:displayCharacter>T</ns2:displayCharacter><ns2:description>T 36.8%</ns2:description><ns2:value>36.787563</ns2:value></ns2:annotationElement><ns2:annotationElement position="1129"><ns2:displayCharacter>A</ns2:displayCharacter><ns2:description>A 33.2%</ns2:description><ns2:value>33.16062</ns2:value></ns2:annotationElement><ns2:annotationElement position="1130"><ns2:displayCharacter>C</ns2:displayCharacter><ns2:description>C 4.1%</ns2:description><ns2:value>4.1450777</ns2:value></ns2:annotationElement><ns2:annotationElement position="1131"><ns2:displayCharacter>A</ns2:displayCharacter><ns2:description>A 4.9%</ns2:description><ns2:value>4.870466</ns2:value></ns2:annotationElement><ns2:annotationElement position="1132"><ns2:displayCharacter>C</ns2:displayCharacter><ns2:description>C 7.5%</ns2:description><ns2:value>7.4611397</ns2:value></ns2:annotationElement><ns2:annotationElement position="1133"><ns2:displayCharacter>T</ns2:displayCharacter><ns2:description>T 23.3%</ns2:description><ns2:value>23.316063</ns2:value></ns2:annotationElement><ns2:annotationElement position="1134"><ns2:displayCharacter>G</ns2:displayCharacter><ns2:description>G 34.7%</ns2:description><ns2:value>34.715027</ns2:value></ns2:annotationElement><ns2:annotationElement position="1135"><ns2:displayCharacter>T</ns2:displayCharacter><ns2:description>T 2.2%</ns2:description><ns2:value>2.1761658</ns2:value></ns2:annotationElement><ns2:annotationElement position="1136"><ns2:displayCharacter>A</ns2:displayCharacter><ns2:description>A 5.3%</ns2:description><ns2:value>5.284974</ns2:value></ns2:annotationElement><ns2:annotationElement position="1137"><ns2:displayCharacter>T</ns2:displayCharacter><ns2:description>T 5.4%</ns2:description><ns2:value>5.388601</ns2:value></ns2:annotationElement><ns2:annotationElement position="1138"><ns2:displayCharacter>T</ns2:displayCharacter><ns2:description>T 28.1%</ns2:description><ns2:value>28.082901</ns2:value></ns2:annotationElement><ns2:annotationElement position="1139"><ns2:displayCharacter>G</ns2:displayCharacter><ns2:description>G 26.0%</ns2:description><ns2:value>26.010363</ns2:value></ns2:annotationElement><ns2:annotationElement position="1140"><ns2:displayCharacter>A</ns2:displayCharacter><ns2:description>A 8.4%</ns2:description><ns2:value>8.393783</ns2:value></ns2:annotationElement><ns2:annotationElement position="1141"><ns2:displayCharacter>G</ns2:displayCharacter><ns2:description>G 27.9%</ns2:description><ns2:value>27.875648</ns2:value></ns2:annotationElement><ns2:annotationElement position="1142"><ns2:displayCharacter>A</ns2:displayCharacter><ns2:description>A 26.9%</ns2:description><ns2:value>26.943005</ns2:value></ns2:annotationElement><ns2:annotationElement position="1143"><ns2:displayCharacter>T</ns2:displayCharacter><ns2:description>T 41.0%</ns2:description><ns2:value>41.03627</ns2:value></ns2:annotationElement><ns2:annotationElement position="1144"><ns2:displayCharacter>C</ns2:displayCharacter><ns2:description>C 0.3%</ns2:description><ns2:value>0.31088084</ns2:value></ns2:annotationElement><ns2:annotationElement position="1145"><ns2:displayCharacter>C</ns2:displayCharacter><ns2:description>C 1.9%</ns2:description><ns2:value>1.8652849</ns2:value></ns2:annotationElement><ns2:annotationElement position="1146"><ns2:displayCharacter>C</ns2:displayCharacter><ns2:description>C 1.5%</ns2:description><ns2:value>1.4507772</ns2:value></ns2:annotationElement><ns2:annotationElement position="1147"><ns2:displayCharacter>G</ns2:displayCharacter><ns2:description>G 31.2%</ns2:description><ns2:value>31.19171</ns2:value></ns2:annotationElement><ns2:annotationElement position="1148"><ns2:displayCharacter>C</ns2:displayCharacter><ns2:description>C 2.5%</ns2:description><ns2:value>2.4870467</ns2:value></ns2:annotationElement><ns2:annotationElement position="1149"><ns2:displayCharacter>G</ns2:displayCharacter><ns2:description>G 36.2%</ns2:description><ns2:value>36.165802</ns2:value></ns2:annotationElement><ns2:annotationElement position="1150"><ns2:displayCharacter>G</ns2:displayCharacter><ns2:description>G 31.8%</ns2:description><ns2:value>31.81347</ns2:value></ns2:annotationElement><ns2:annotationElement position="1151"><ns2:displayCharacter>G</ns2:displayCharacter><ns2:description>G 31.9%</ns2:description><ns2:value>31.917099</ns2:value></ns2:annotationElement><ns2:annotationElement position="1152"><ns2:displayCharacter>G</ns2:displayCharacter><ns2:description>G 33.9%</ns2:description><ns2:value>33.88601</ns2:value></ns2:annotationElement><ns2:annotationElement position="1153"><ns2:displayCharacter>T</ns2:displayCharacter><ns2:description>T 37.7%</ns2:description><ns2:value>37.720207</ns2:value></ns2:annotationElement><ns2:annotationElement position="1154"><ns2:displayCharacter>T</ns2:displayCharacter><ns2:description>T 8.4%</ns2:description><ns2:value>8.393783</ns2:value></ns2:annotationElement><ns2:annotationElement position="1155"><ns2:displayCharacter>T</ns2:displayCharacter><ns2:description>T 33.1%</ns2:description><ns2:value>33.056995</ns2:value></ns2:annotationElement><ns2:annotationElement position="1156"><ns2:displayCharacter>G</ns2:displayCharacter><ns2:description>G 38.0%</ns2:description><ns2:value>38.03109</ns2:value></ns2:annotationElement><ns2:annotationElement position="1157"><ns2:displayCharacter>G</ns2:displayCharacter><ns2:description>G 34.0%</ns2:description><ns2:value>33.989635</ns2:value></ns2:annotationElement><ns2:annotationElement position="1158"><ns2:displayCharacter>G</ns2:displayCharacter><ns2:description>G 34.4%</ns2:description><ns2:value>34.404144</ns2:value></ns2:annotationElement><ns2:annotationElement position="1159"><ns2:displayCharacter>G</ns2:displayCharacter><ns2:description>G 28.8%</ns2:description><ns2:value>28.80829</ns2:value></ns2:annotationElement><ns2:annotationElement position="1160"><ns2:displayCharacter>T</ns2:displayCharacter><ns2:description>T 28.9%</ns2:description><ns2:value>28.911917</ns2:value></ns2:annotationElement><ns2:annotationElement position="1161"><ns2:displayCharacter>G</ns2:displayCharacter><ns2:description>G 30.4%</ns2:description><ns2:value>30.362694</ns2:value></ns2:annotationElement><ns2:annotationElement position="1162"><ns2:displayCharacter>G</ns2:displayCharacter><ns2:description>G 24.6%</ns2:description><ns2:value>24.559586</ns2:value></ns2:annotationElement><ns2:annotationElement position="1163"><ns2:displayCharacter>A</ns2:displayCharacter><ns2:description>A 27.6%</ns2:description><ns2:value>27.564766</ns2:value></ns2:annotationElement><ns2:annotationElement position="1164"><ns2:displayCharacter>G</ns2:displayCharacter><ns2:description>G 0.7%</ns2:description><ns2:value>0.7253886</ns2:value></ns2:annotationElement><ns2:annotationElement position="1165"><ns2:displayCharacter>T</ns2:displayCharacter><ns2:description>T 25.0%</ns2:description><ns2:value>24.974092</ns2:value></ns2:annotationElement><ns2:annotationElement position="1166"><ns2:displayCharacter>G</ns2:displayCharacter><ns2:description>G 31.2%</ns2:description><ns2:value>31.19171</ns2:value></ns2:annotationElement><ns2:annotationElement position="1167"><ns2:displayCharacter>G</ns2:displayCharacter><ns2:description>G 36.6%</ns2:description><ns2:value>36.58031</ns2:value></ns2:annotationElement><ns2:annotationElement position="1168"><ns2:displayCharacter>G</ns2:displayCharacter><ns2:description>G 45.5%</ns2:description><ns2:value>45.49223</ns2:value></ns2:annotationElement><ns2:annotationElement position="1169"><ns2:displayCharacter>T</ns2:displayCharacter><ns2:description>T 22.7%</ns2:description><ns2:value>22.6943</ns2:value></ns2:annotationElement><ns2:annotationElement position="1170"><ns2:displayCharacter>T</ns2:displayCharacter><ns2:description>T 27.9%</ns2:description><ns2:value>27.875648</ns2:value></ns2:annotationElement><ns2:annotationElement position="1171"><ns2:displayCharacter>G</ns2:displayCharacter><ns2:description>G 44.4%</ns2:description><ns2:value>44.352333</ns2:value></ns2:annotationElement><ns2:annotationElement position="1172"><ns2:displayCharacter>G</ns2:displayCharacter><ns2:description>G 35.1%</ns2:description><ns2:value>35.12953</ns2:value></ns2:annotationElement><ns2:annotationElement position="1173"><ns2:displayCharacter>A</ns2:displayCharacter><ns2:description>A 37.6%</ns2:description><ns2:value>37.61658</ns2:value></ns2:annotationElement><ns2:annotationElement position="1174"><ns2:displayCharacter>G</ns2:displayCharacter><ns2:description>G 0.1%</ns2:description><ns2:value>0.103626944</ns2:value></ns2:annotationElement><ns2:annotationElement position="1175"><ns2:displayCharacter>A</ns2:displayCharacter><ns2:description>A 43.2%</ns2:description><ns2:value>43.212437</ns2:value></ns2:annotationElement><ns2:annotationElement position="1176"><ns2:displayCharacter>A</ns2:displayCharacter><ns2:description>A 40.1%</ns2:description><ns2:value>40.103626</ns2:value></ns2:annotationElement><ns2:annotationElement position="1177"><ns2:displayCharacter>T</ns2:displayCharacter><ns2:description>T 39.9%</ns2:description><ns2:value>39.896374</ns2:value></ns2:annotationElement><ns2:annotationElement position="1178"><ns2:displayCharacter>T</ns2:displayCharacter><ns2:description>T 33.7%</ns2:description><ns2:value>33.678757</ns2:value></ns2:annotationElement><ns2:annotationElement position="1179"><ns2:displayCharacter>G</ns2:displayCharacter><ns2:description>G 30.7%</ns2:description><ns2:value>30.673574</ns2:value></ns2:annotationElement><ns2:annotationElement position="1180"><ns2:displayCharacter>G</ns2:displayCharacter><ns2:description>G 33.0%</ns2:description><ns2:value>32.95337</ns2:value></ns2:annotationElement><ns2:annotationElement position="1181"><ns2:displayCharacter>T</ns2:displayCharacter><ns2:description>T 42.8%</ns2:description><ns2:value>42.797928</ns2:value></ns2:annotationElement><ns2:annotationElement position="1182"><ns2:displayCharacter>C</ns2:displayCharacter><ns2:description>C 34.3%</ns2:description><ns2:value>34.300518</ns2:value></ns2:annotationElement><ns2:annotationElement position="1183"><ns2:displayCharacter>G</ns2:displayCharacter><ns2:description>G 41.8%</ns2:description><ns2:value>41.761658</ns2:value></ns2:annotationElement><ns2:annotationElement position="1184"><ns2:displayCharacter>A</ns2:displayCharacter><ns2:description>A 55.1%</ns2:description><ns2:value>55.12953</ns2:value></ns2:annotationElement><ns2:annotationElement position="1185"><ns2:displayCharacter>A</ns2:displayCharacter><ns2:description>A 63.3%</ns2:description><ns2:value>63.316063</ns2:value></ns2:annotationElement><ns2:annotationElement position="1186"><ns2:displayCharacter>A</ns2:displayCharacter><ns2:description>A 2.2%</ns2:description><ns2:value>2.1761658</ns2:value></ns2:annotationElement><ns2:annotationElement position="1187"><ns2:displayCharacter>A</ns2:displayCharacter><ns2:description>A 62.3%</ns2:description><ns2:value>62.279793</ns2:value></ns2:annotationElement><ns2:annotationElement position="1188"><ns2:displayCharacter>A</ns2:displayCharacter><ns2:description>A 59.9%</ns2:description><ns2:value>59.896374</ns2:value></ns2:annotationElement><ns2:annotationElement position="1189"><ns2:displayCharacter>T</ns2:displayCharacter><ns2:description>T 49.5%</ns2:description><ns2:value>49.53368</ns2:value></ns2:annotationElement><ns2:annotationElement position="1190"><ns2:displayCharacter>T</ns2:displayCharacter><ns2:description>T 12.0%</ns2:description><ns2:value>12.020725</ns2:value></ns2:annotationElement><ns2:annotationElement position="1191"><ns2:displayCharacter>C</ns2:displayCharacter><ns2:description>C 10.9%</ns2:description><ns2:value>10.880829</ns2:value></ns2:annotationElement><ns2:annotationElement position="1192"><ns2:displayCharacter>T</ns2:displayCharacter><ns2:description>T 8.1%</ns2:description><ns2:value>8.082902</ns2:value></ns2:annotationElement><ns2:annotationElement position="1193"><ns2:displayCharacter>G</ns2:displayCharacter><ns2:description>G 12.8%</ns2:description><ns2:value>12.849741</ns2:value></ns2:annotationElement><ns2:annotationElement position="1194"><ns2:displayCharacter>G</ns2:displayCharacter><ns2:description>G 9.0%</ns2:description><ns2:value>9.015544</ns2:value></ns2:annotationElement><ns2:annotationElement position="1195"><ns2:displayCharacter>A</ns2:displayCharacter><ns2:description>A 12.7%</ns2:description><ns2:value>12.746114</ns2:value></ns2:annotationElement><ns2:annotationElement position="1196"><ns2:displayCharacter>A</ns2:displayCharacter><ns2:description>A 13.1%</ns2:description><ns2:value>13.056994</ns2:value></ns2:annotationElement><ns2:annotationElement position="1197"><ns2:displayCharacter>A</ns2:displayCharacter><ns2:description>A 13.3%</ns2:description><ns2:value>13.264249</ns2:value></ns2:annotationElement><ns2:annotationElement position="1198"><ns2:displayCharacter>A</ns2:displayCharacter><ns2:description>A 11.9%</ns2:description><ns2:value>11.917098</ns2:value></ns2:annotationElement><ns2:annotationElement position="1199"><ns2:displayCharacter>T</ns2:displayCharacter><ns2:description>T 12.4%</ns2:description><ns2:value>12.435233</ns2:value></ns2:annotationElement><ns2:annotationElement position="1200"><ns2:displayCharacter>G</ns2:displayCharacter><ns2:description>G 11.9%</ns2:description><ns2:value>11.917098</ns2:value></ns2:annotationElement><ns2:annotationElement position="1201"><ns2:displayCharacter>C</ns2:displayCharacter><ns2:description>C 31.3%</ns2:description><ns2:value>31.295338</ns2:value></ns2:annotationElement><ns2:annotationElement position="1202"><ns2:displayCharacter>C</ns2:displayCharacter><ns2:description>C 38.0%</ns2:description><ns2:value>38.03109</ns2:value></ns2:annotationElement><ns2:annotationElement position="1203"><ns2:displayCharacter>C</ns2:displayCharacter><ns2:description>C 38.7%</ns2:description><ns2:value>38.65285</ns2:value></ns2:annotationElement><ns2:annotationElement position="1204"><ns2:displayCharacter>G</ns2:displayCharacter><ns2:description>G 34.8%</ns2:description><ns2:value>34.818653</ns2:value></ns2:annotationElement><ns2:annotationElement position="1205"><ns2:displayCharacter>A</ns2:displayCharacter><ns2:description>A 62.4%</ns2:description><ns2:value>62.38342</ns2:value></ns2:annotationElement><ns2:annotationElement position="1206"><ns2:displayCharacter>A</ns2:displayCharacter><ns2:description>A 72.0%</ns2:description><ns2:value>72.02073</ns2:value></ns2:annotationElement><ns2:annotationElement position="1207"><ns2:displayCharacter>A</ns2:displayCharacter><ns2:description>A 74.7%</ns2:description><ns2:value>74.71503</ns2:value></ns2:annotationElement><ns2:annotationElement position="1208"><ns2:displayCharacter>A</ns2:displayCharacter><ns2:description>A 2.6%</ns2:description><ns2:value>2.5906737</ns2:value></ns2:annotationElement><ns2:annotationElement position="1209"><ns2:displayCharacter>A</ns2:displayCharacter><ns2:description>A 2.7%</ns2:description><ns2:value>2.6943004</ns2:value></ns2:annotationElement><ns2:annotationElement position="1210"><ns2:displayCharacter>T</ns2:displayCharacter><ns2:description>T 3.5%</ns2:description><ns2:value>3.5233161</ns2:value></ns2:annotationElement><ns2:annotationElement position="1211"><ns2:displayCharacter>A</ns2:displayCharacter><ns2:description>A 71.3%</ns2:description><ns2:value>71.295334</ns2:value></ns2:annotationElement><ns2:annotationElement position="1212"><ns2:displayCharacter>A</ns2:displayCharacter><ns2:description>A 56.5%</ns2:description><ns2:value>56.476685</ns2:value></ns2:annotationElement><ns2:annotationElement position="1213"><ns2:displayCharacter>T</ns2:displayCharacter><ns2:description>T 45.8%</ns2:description><ns2:value>45.80311</ns2:value></ns2:annotationElement><ns2:annotationElement position="1214"><ns2:displayCharacter>G</ns2:displayCharacter><ns2:description>G 39.2%</ns2:description><ns2:value>39.170986</ns2:value></ns2:annotationElement><ns2:annotationElement position="1215"><ns2:displayCharacter>G</ns2:displayCharacter><ns2:description>G 37.7%</ns2:description><ns2:value>37.720207</ns2:value></ns2:annotationElement><ns2:annotationElement position="1216"><ns2:displayCharacter>C</ns2:displayCharacter><ns2:description>C 51.3%</ns2:description><ns2:value>51.295338</ns2:value></ns2:annotationElement><ns2:annotationElement position="1217"><ns2:displayCharacter>C</ns2:displayCharacter><ns2:description>C 39.3%</ns2:description><ns2:value>39.274612</ns2:value></ns2:annotationElement><ns2:annotationElement position="1218"><ns2:displayCharacter>A</ns2:displayCharacter><ns2:description>A 54.6%</ns2:description><ns2:value>54.6114</ns2:value></ns2:annotationElement><ns2:annotationElement position="1219"><ns2:displayCharacter>A</ns2:displayCharacter><ns2:description>A 75.1%</ns2:description><ns2:value>75.12953</ns2:value></ns2:annotationElement><ns2:annotationElement position="1220"><ns2:displayCharacter>A</ns2:displayCharacter><ns2:description>A 79.7%</ns2:description><ns2:value>79.68912</ns2:value></ns2:annotationElement><ns2:annotationElement position="1221"><ns2:displayCharacter>A</ns2:displayCharacter><ns2:description>A 78.7%</ns2:description><ns2:value>78.65285</ns2:value></ns2:annotationElement><ns2:annotationElement position="1222"><ns2:displayCharacter>A</ns2:displayCharacter><ns2:description>A 59.9%</ns2:description><ns2:value>59.896374</ns2:value></ns2:annotationElement><ns2:annotationElement position="1223"><ns2:displayCharacter>T</ns2:displayCharacter><ns2:description>T 41.2%</ns2:description><ns2:value>41.243523</ns2:value></ns2:annotationElement><ns2:annotationElement position="1224"><ns2:displayCharacter>G</ns2:displayCharacter><ns2:description>G 42.2%</ns2:description><ns2:value>42.176167</ns2:value></ns2:annotationElement><ns2:annotationElement position="1225"><ns2:displayCharacter>G</ns2:displayCharacter><ns2:description>G 65.5%</ns2:description><ns2:value>65.492226</ns2:value></ns2:annotationElement><ns2:annotationElement position="1226"><ns2:displayCharacter>G</ns2:displayCharacter><ns2:description>G 49.0%</ns2:description><ns2:value>49.015545</ns2:value></ns2:annotationElement><ns2:annotationElement position="1227"><ns2:displayCharacter>C</ns2:displayCharacter><ns2:description>C 45.3%</ns2:description><ns2:value>45.284973</ns2:value></ns2:annotationElement><ns2:annotationElement position="1228"><ns2:displayCharacter>C</ns2:displayCharacter><ns2:description>C 32.0%</ns2:description><ns2:value>32.020725</ns2:value></ns2:annotationElement><ns2:annotationElement position="1229"><ns2:displayCharacter>A</ns2:displayCharacter><ns2:description>A 60.2%</ns2:description><ns2:value>60.207253</ns2:value></ns2:annotationElement><ns2:annotationElement position="1230"><ns2:displayCharacter>A</ns2:displayCharacter><ns2:description>A 72.7%</ns2:description><ns2:value>72.74612</ns2:value></ns2:annotationElement><ns2:annotationElement position="1231"><ns2:displayCharacter>A</ns2:displayCharacter><ns2:description>A 62.0%</ns2:description><ns2:value>61.96891</ns2:value></ns2:annotationElement><ns2:annotationElement position="1232"><ns2:displayCharacter>A</ns2:displayCharacter><ns2:description>A 0.3%</ns2:description><ns2:value>0.31088084</ns2:value></ns2:annotationElement><ns2:annotationElement position="1233"><ns2:displayCharacter>A</ns2:displayCharacter><ns2:description>A 0.7%</ns2:description><ns2:value>0.7253886</ns2:value></ns2:annotationElement><ns2:annotationElement position="1234"><ns2:displayCharacter>A</ns2:displayCharacter><ns2:description>A 48.7%</ns2:description><ns2:value>48.704662</ns2:value></ns2:annotationElement><ns2:annotationElement position="1235"><ns2:displayCharacter>T</ns2:displayCharacter><ns2:description>T 4.1%</ns2:description><ns2:value>4.1450777</ns2:value></ns2:annotationElement><ns2:annotationElement position="1236"><ns2:displayCharacter>T</ns2:displayCharacter><ns2:description>T 3.3%</ns2:description><ns2:value>3.3160622</ns2:value></ns2:annotationElement><ns2:annotationElement position="1237"><ns2:displayCharacter>A</ns2:displayCharacter><ns2:description>A 4.7%</ns2:description><ns2:value>4.6632123</ns2:value></ns2:annotationElement><ns2:annotationElement position="1238"><ns2:displayCharacter>A</ns2:displayCharacter><ns2:description>A 6.6%</ns2:description><ns2:value>6.6321244</ns2:value></ns2:annotationElement><ns2:annotationElement position="1239"><ns2:displayCharacter>A</ns2:displayCharacter><ns2:description>A 2.9%</ns2:description><ns2:value>2.9015543</ns2:value></ns2:annotationElement><ns2:annotationElement position="1240"><ns2:displayCharacter>A</ns2:displayCharacter><ns2:description>A 0.9%</ns2:description><ns2:value>0.93264246</ns2:value></ns2:annotationElement><ns2:annotationElement position="1241"><ns2:displayCharacter>A</ns2:displayCharacter><ns2:description>A 4.7%</ns2:description><ns2:value>4.6632123</ns2:value></ns2:annotationElement><ns2:annotationElement position="1242"><ns2:displayCharacter>T</ns2:displayCharacter><ns2:description>T 49.8%</ns2:description><ns2:value>49.84456</ns2:value></ns2:annotationElement><ns2:annotationElement position="1243"><ns2:displayCharacter>C</ns2:displayCharacter><ns2:description>C 39.2%</ns2:description><ns2:value>39.170986</ns2:value></ns2:annotationElement><ns2:annotationElement position="1244"><ns2:displayCharacter>C</ns2:displayCharacter><ns2:description>C 79.2%</ns2:description><ns2:value>79.17098</ns2:value></ns2:annotationElement><ns2:annotationElement position="1245"><ns2:displayCharacter>C</ns2:displayCharacter><ns2:description>C 73.4%</ns2:description><ns2:value>73.367874</ns2:value></ns2:annotationElement><ns2:annotationElement position="1246"><ns2:displayCharacter>A</ns2:displayCharacter><ns2:description>A 78.5%</ns2:description><ns2:value>78.549225</ns2:value></ns2:annotationElement><ns2:annotationElement position="1247"><ns2:displayCharacter>A</ns2:displayCharacter><ns2:description>A 75.2%</ns2:description><ns2:value>75.23316</ns2:value></ns2:annotationElement><ns2:annotationElement position="1248"><ns2:displayCharacter>A</ns2:displayCharacter><ns2:description>A 71.0%</ns2:description><ns2:value>70.98446</ns2:value></ns2:annotationElement><ns2:annotationElement position="1249"><ns2:displayCharacter>C</ns2:displayCharacter><ns2:description>C 74.2%</ns2:description><ns2:value>74.19689</ns2:value></ns2:annotationElement><ns2:annotationElement position="1250"><ns2:displayCharacter>T</ns2:displayCharacter><ns2:description>T 75.3%</ns2:description><ns2:value>75.336784</ns2:value></ns2:annotationElement><ns2:annotationElement position="1251"><ns2:displayCharacter>A</ns2:displayCharacter><ns2:description>A 0.2%</ns2:description><ns2:value>0.20725389</ns2:value></ns2:annotationElement><ns2:annotationElement position="1252"><ns2:displayCharacter>G</ns2:displayCharacter><ns2:description>G 0.2%</ns2:description><ns2:value>0.20725389</ns2:value></ns2:annotationElement><ns2:annotationElement position="1253"><ns2:displayCharacter>+</ns2:displayCharacter><ns2:description>[AC] 0.1%</ns2:description><ns2:value>0.103626944</ns2:value></ns2:annotationElement><ns2:annotationElement position="1254"><ns2:displayCharacter>G</ns2:displayCharacter><ns2:description>G 0.2%</ns2:description><ns2:value>0.20725389</ns2:value></ns2:annotationElement><ns2:annotationElement position="1255"><ns2:displayCharacter>T</ns2:displayCharacter><ns2:description>T 0.2%</ns2:description><ns2:value>0.20725389</ns2:value></ns2:annotationElement><ns2:annotationElement position="1256"><ns2:displayCharacter>C</ns2:displayCharacter><ns2:description>C 1.5%</ns2:description><ns2:value>1.4507772</ns2:value></ns2:annotationElement><ns2:annotationElement position="1257"><ns2:displayCharacter>C</ns2:displayCharacter><ns2:description>C 1.5%</ns2:description><ns2:value>1.4507772</ns2:value></ns2:annotationElement><ns2:annotationElement position="1258"><ns2:displayCharacter>C</ns2:displayCharacter><ns2:description>C 3.1%</ns2:description><ns2:value>3.1088083</ns2:value></ns2:annotationElement><ns2:annotationElement position="1259"><ns2:displayCharacter>C</ns2:displayCharacter><ns2:description>C 3.4%</ns2:description><ns2:value>3.4196892</ns2:value></ns2:annotationElement><ns2:annotationElement position="1260"><ns2:displayCharacter>A</ns2:displayCharacter><ns2:description>A 3.4%</ns2:description><ns2:value>3.4196892</ns2:value></ns2:annotationElement><ns2:annotationElement position="1261"><ns2:displayCharacter>A</ns2:displayCharacter><ns2:description>A 6.3%</ns2:description><ns2:value>6.3212433</ns2:value></ns2:annotationElement><ns2:annotationElement position="1262"><ns2:displayCharacter>A</ns2:displayCharacter><ns2:description>A 6.6%</ns2:description><ns2:value>6.6321244</ns2:value></ns2:annotationElement><ns2:annotationElement position="1263"><ns2:displayCharacter>A</ns2:displayCharacter><ns2:description>A 7.3%</ns2:description><ns2:value>7.253886</ns2:value></ns2:annotationElement><ns2:annotationElement position="1264"><ns2:displayCharacter>A</ns2:displayCharacter><ns2:description>A 3.8%</ns2:description><ns2:value>3.8341968</ns2:value></ns2:annotationElement><ns2:annotationElement position="1265"><ns2:displayCharacter>A</ns2:displayCharacter><ns2:description>A 0.7%</ns2:description><ns2:value>0.7253886</ns2:value></ns2:annotationElement><ns2:annotationElement position="1266"><ns2:displayCharacter>G</ns2:displayCharacter><ns2:description>G 2.1%</ns2:description><ns2:value>2.0725389</ns2:value></ns2:annotationElement><ns2:annotationElement position="1267"><ns2:displayCharacter>C</ns2:displayCharacter><ns2:description>C 7.5%</ns2:description><ns2:value>7.4611397</ns2:value></ns2:annotationElement><ns2:annotationElement position="1268"><ns2:displayCharacter>A</ns2:displayCharacter><ns2:description>A 4.9%</ns2:description><ns2:value>4.870466</ns2:value></ns2:annotationElement><ns2:annotationElement position="1269"><ns2:displayCharacter>T</ns2:displayCharacter><ns2:description>T 72.7%</ns2:description><ns2:value>72.74612</ns2:value></ns2:annotationElement><ns2:annotationElement position="1270"><ns2:displayCharacter>T</ns2:displayCharacter><ns2:description>T 72.1%</ns2:description><ns2:value>72.12435</ns2:value></ns2:annotationElement><ns2:annotationElement position="1271"><ns2:displayCharacter>T</ns2:displayCharacter><ns2:description>T 71.5%</ns2:description><ns2:value>71.502594</ns2:value></ns2:annotationElement><ns2:annotationElement position="1272"><ns2:displayCharacter>C</ns2:displayCharacter><ns2:description>C 68.4%</ns2:description><ns2:value>68.39378</ns2:value></ns2:annotationElement><ns2:annotationElement position="1273"><ns2:displayCharacter>T</ns2:displayCharacter><ns2:description>T 73.3%</ns2:description><ns2:value>73.26425</ns2:value></ns2:annotationElement><ns2:annotationElement position="1274"><ns2:displayCharacter>G</ns2:displayCharacter><ns2:description>G 71.3%</ns2:description><ns2:value>71.295334</ns2:value></ns2:annotationElement><ns2:annotationElement position="1275"><ns2:displayCharacter>C</ns2:displayCharacter><ns2:description>C 4.8%</ns2:description><ns2:value>4.7668395</ns2:value></ns2:annotationElement><ns2:annotationElement position="1276"><ns2:displayCharacter>A</ns2:displayCharacter><ns2:description>A 6.3%</ns2:description><ns2:value>6.3212433</ns2:value></ns2:annotationElement><ns2:annotationElement position="1277"><ns2:displayCharacter>C</ns2:displayCharacter><ns2:description>C 3.5%</ns2:description><ns2:value>3.5233161</ns2:value></ns2:annotationElement><ns2:annotationElement position="1278"><ns2:displayCharacter>T</ns2:displayCharacter><ns2:description>T 2.7%</ns2:description><ns2:value>2.6943004</ns2:value></ns2:annotationElement><ns2:annotationElement position="1279"><ns2:displayCharacter>A</ns2:displayCharacter><ns2:description>A 5.9%</ns2:description><ns2:value>5.906736</ns2:value></ns2:annotationElement><ns2:annotationElement position="1280"><ns2:displayCharacter>C</ns2:displayCharacter><ns2:description>C 4.6%</ns2:description><ns2:value>4.5595856</ns2:value></ns2:annotationElement><ns2:annotationElement position="1281"><ns2:displayCharacter>C</ns2:displayCharacter><ns2:description>C 6.1%</ns2:description><ns2:value>6.11399</ns2:value></ns2:annotationElement><ns2:annotationElement position="1282"><ns2:displayCharacter>A</ns2:displayCharacter><ns2:description>A 6.4%</ns2:description><ns2:value>6.4248705</ns2:value></ns2:annotationElement><ns2:annotationElement position="1283"><ns2:displayCharacter>C</ns2:displayCharacter><ns2:description>C 7.4%</ns2:description><ns2:value>7.357513</ns2:value></ns2:annotationElement><ns2:annotationElement position="1284"><ns2:displayCharacter>C</ns2:displayCharacter><ns2:description>C 5.4%</ns2:description><ns2:value>5.388601</ns2:value></ns2:annotationElement><ns2:annotationElement position="1285"><ns2:displayCharacter>A</ns2:displayCharacter><ns2:description>A 7.8%</ns2:description><ns2:value>7.772021</ns2:value></ns2:annotationElement><ns2:annotationElement position="1286"><ns2:displayCharacter>A</ns2:displayCharacter><ns2:description>A 6.9%</ns2:description><ns2:value>6.943005</ns2:value></ns2:annotationElement><ns2:annotationElement position="1287"><ns2:displayCharacter>A</ns2:displayCharacter><ns2:description>A 7.5%</ns2:description><ns2:value>7.4611397</ns2:value></ns2:annotationElement><ns2:annotationElement position="1288"><ns2:displayCharacter>G</ns2:displayCharacter><ns2:description>G 5.6%</ns2:description><ns2:value>5.5958548</ns2:value></ns2:annotationElement><ns2:annotationElement position="1289"><ns2:displayCharacter>C</ns2:displayCharacter><ns2:description>C 9.0%</ns2:description><ns2:value>9.015544</ns2:value></ns2:annotationElement><ns2:annotationElement position="1290"><ns2:displayCharacter>A</ns2:displayCharacter><ns2:description>A 6.2%</ns2:description><ns2:value>6.2176166</ns2:value></ns2:annotationElement><ns2:annotationElement position="1291"><ns2:displayCharacter>A</ns2:displayCharacter><ns2:description>A 4.1%</ns2:description><ns2:value>4.1450777</ns2:value></ns2:annotationElement><ns2:annotationElement position="1292"><ns2:displayCharacter>G</ns2:displayCharacter><ns2:description>G 70.7%</ns2:description><ns2:value>70.67358</ns2:value></ns2:annotationElement><ns2:annotationElement position="1293"><ns2:displayCharacter>T</ns2:displayCharacter><ns2:description>T 66.3%</ns2:description><ns2:value>66.32124</ns2:value></ns2:annotationElement><ns2:annotationElement position="1294"><ns2:displayCharacter>C</ns2:displayCharacter><ns2:description>C 72.2%</ns2:description><ns2:value>72.22798</ns2:value></ns2:annotationElement><ns2:annotationElement position="1295"><ns2:displayCharacter>C</ns2:displayCharacter><ns2:description>C 74.3%</ns2:description><ns2:value>74.30052</ns2:value></ns2:annotationElement><ns2:annotationElement position="1296"><ns2:displayCharacter>T</ns2:displayCharacter><ns2:description>T 64.2%</ns2:description><ns2:value>64.2487</ns2:value></ns2:annotationElement><ns2:annotationElement position="1297"><ns2:displayCharacter>C</ns2:displayCharacter><ns2:description>C 48.3%</ns2:description><ns2:value>48.290157</ns2:value></ns2:annotationElement><ns2:annotationElement position="1298"><ns2:displayCharacter>C</ns2:displayCharacter><ns2:description>C 71.7%</ns2:description><ns2:value>71.70985</ns2:value></ns2:annotationElement><ns2:annotationElement position="1299"><ns2:displayCharacter>G</ns2:displayCharacter><ns2:description>G 64.2%</ns2:description><ns2:value>64.2487</ns2:value></ns2:annotationElement><ns2:annotationElement position="1300"><ns2:displayCharacter>G</ns2:displayCharacter><ns2:description>G 66.8%</ns2:description><ns2:value>66.83938</ns2:value></ns2:annotationElement><ns2:annotationElement position="1301"><ns2:displayCharacter>G</ns2:displayCharacter><ns2:description>G 65.4%</ns2:description><ns2:value>65.3886</ns2:value></ns2:annotationElement><ns2:annotationElement position="1302"><ns2:displayCharacter>T</ns2:displayCharacter><ns2:description>T 59.9%</ns2:description><ns2:value>59.896374</ns2:value></ns2:annotationElement><ns2:annotationElement position="1303"><ns2:displayCharacter>A</ns2:displayCharacter><ns2:description>A 63.8%</ns2:description><ns2:value>63.834198</ns2:value></ns2:annotationElement><ns2:annotationElement position="1304"><ns2:displayCharacter>A</ns2:displayCharacter><ns2:description>A 2.3%</ns2:description><ns2:value>2.2797928</ns2:value></ns2:annotationElement><ns2:annotationElement position="1305"><ns2:displayCharacter>G</ns2:displayCharacter><ns2:description>G 62.4%</ns2:description><ns2:value>62.38342</ns2:value></ns2:annotationElement><ns2:annotationElement position="1306"><ns2:displayCharacter>G</ns2:displayCharacter><ns2:description>G 60.7%</ns2:description><ns2:value>60.725388</ns2:value></ns2:annotationElement><ns2:annotationElement position="1307"><ns2:displayCharacter>G</ns2:displayCharacter><ns2:description>G 56.1%</ns2:description><ns2:value>56.062176</ns2:value></ns2:annotationElement><ns2:annotationElement position="1308"><ns2:displayCharacter>A</ns2:displayCharacter><ns2:description>A 2.8%</ns2:description><ns2:value>2.7979274</ns2:value></ns2:annotationElement><ns2:annotationElement position="1309"><ns2:displayCharacter>G</ns2:displayCharacter><ns2:description>G 53.7%</ns2:description><ns2:value>53.678757</ns2:value></ns2:annotationElement><ns2:annotationElement position="1310"><ns2:displayCharacter>C</ns2:displayCharacter><ns2:description>C 54.5%</ns2:description><ns2:value>54.50777</ns2:value></ns2:annotationElement><ns2:annotationElement position="1311"><ns2:displayCharacter>G</ns2:displayCharacter><ns2:description>G 45.6%</ns2:description><ns2:value>45.595856</ns2:value></ns2:annotationElement><ns2:annotationElement position="1312"><ns2:displayCharacter>T</ns2:displayCharacter><ns2:description>T 45.2%</ns2:description><ns2:value>45.181347</ns2:value></ns2:annotationElement><ns2:annotationElement position="1313"><ns2:displayCharacter>T</ns2:displayCharacter><ns2:description>T 45.3%</ns2:description><ns2:value>45.284973</ns2:value></ns2:annotationElement><ns2:annotationElement position="1314"><ns2:displayCharacter>C</ns2:displayCharacter><ns2:description>C 48.9%</ns2:description><ns2:value>48.91192</ns2:value></ns2:annotationElement><ns2:annotationElement position="1315"><ns2:displayCharacter>T</ns2:displayCharacter><ns2:description>T 25.4%</ns2:description><ns2:value>25.388601</ns2:value></ns2:annotationElement><ns2:annotationElement position="1316"><ns2:displayCharacter>G</ns2:displayCharacter><ns2:description>G 23.6%</ns2:description><ns2:value>23.626944</ns2:value></ns2:annotationElement><ns2:annotationElement position="1317"><ns2:displayCharacter>C</ns2:displayCharacter><ns2:description>C 30.4%</ns2:description><ns2:value>30.362694</ns2:value></ns2:annotationElement><ns2:annotationElement position="1318"><ns2:displayCharacter>G</ns2:displayCharacter><ns2:description>G 17.0%</ns2:description><ns2:value>16.994818</ns2:value></ns2:annotationElement><ns2:annotationElement position="1319"><ns2:displayCharacter>A</ns2:displayCharacter><ns2:description>A 25.1%</ns2:description><ns2:value>25.07772</ns2:value></ns2:annotationElement><ns2:annotationElement position="1320"><ns2:displayCharacter>A</ns2:displayCharacter><ns2:description>A 24.7%</ns2:description><ns2:value>24.663212</ns2:value></ns2:annotationElement><ns2:annotationElement position="1321"><ns2:displayCharacter>A</ns2:displayCharacter><ns2:description>A 26.4%</ns2:description><ns2:value>26.42487</ns2:value></ns2:annotationElement><ns2:annotationElement position="1322"><ns2:displayCharacter>A</ns2:displayCharacter><ns2:description>A 15.5%</ns2:description><ns2:value>15.544042</ns2:value></ns2:annotationElement><ns2:annotationElement position="1323"><ns2:displayCharacter>C</ns2:displayCharacter><ns2:description>C 14.4%</ns2:description><ns2:value>14.404145</ns2:value></ns2:annotationElement><ns2:annotationElement position="1324"><ns2:displayCharacter>C</ns2:displayCharacter><ns2:description>C 2.6%</ns2:description><ns2:value>2.5906737</ns2:value></ns2:annotationElement><ns2:annotationElement position="1325"><ns2:displayCharacter>A</ns2:displayCharacter><ns2:description>A 2.5%</ns2:description><ns2:value>2.4870467</ns2:value></ns2:annotationElement><ns2:annotationElement position="1326"><ns2:displayCharacter>C</ns2:displayCharacter><ns2:description>C 14.4%</ns2:description><ns2:value>14.404145</ns2:value></ns2:annotationElement><ns2:annotationElement position="1327"><ns2:displayCharacter>G</ns2:displayCharacter><ns2:description>G 5.1%</ns2:description><ns2:value>5.07772</ns2:value></ns2:annotationElement><ns2:annotationElement position="1328"><ns2:displayCharacter>T</ns2:displayCharacter><ns2:description>T 2.1%</ns2:description><ns2:value>2.0725389</ns2:value></ns2:annotationElement><ns2:annotationElement position="1329"><ns2:displayCharacter>G</ns2:displayCharacter><ns2:description>G 19.1%</ns2:description><ns2:value>19.067358</ns2:value></ns2:annotationElement><ns2:annotationElement position="1330"><ns2:displayCharacter>A</ns2:displayCharacter><ns2:description>A 25.0%</ns2:description><ns2:value>24.974092</ns2:value></ns2:annotationElement><ns2:annotationElement position="1331"><ns2:displayCharacter>A</ns2:displayCharacter><ns2:description>A 25.8%</ns2:description><ns2:value>25.803108</ns2:value></ns2:annotationElement><ns2:annotationElement position="1332"><ns2:displayCharacter>A</ns2:displayCharacter><ns2:description>A 21.9%</ns2:description><ns2:value>21.865286</ns2:value></ns2:annotationElement><ns2:annotationElement position="1333"><ns2:displayCharacter>A</ns2:displayCharacter><ns2:description>A 19.8%</ns2:description><ns2:value>19.792746</ns2:value></ns2:annotationElement><ns2:annotationElement position="1334"><ns2:displayCharacter>A</ns2:displayCharacter><ns2:description>A 21.8%</ns2:description><ns2:value>21.761658</ns2:value></ns2:annotationElement><ns2:annotationElement position="1335"><ns2:displayCharacter>T</ns2:displayCharacter><ns2:description>T 17.1%</ns2:description><ns2:value>17.098446</ns2:value></ns2:annotationElement><ns2:annotationElement position="1336"><ns2:displayCharacter>G</ns2:displayCharacter><ns2:description>G 17.8%</ns2:description><ns2:value>17.823833</ns2:value></ns2:annotationElement><ns2:annotationElement position="1337"><ns2:displayCharacter>G</ns2:displayCharacter><ns2:description>G 19.7%</ns2:description><ns2:value>19.68912</ns2:value></ns2:annotationElement><ns2:annotationElement position="1338"><ns2:displayCharacter>G</ns2:displayCharacter><ns2:description>G 16.5%</ns2:description><ns2:value>16.476685</ns2:value></ns2:annotationElement><ns2:annotationElement position="1339"><ns2:displayCharacter>T</ns2:displayCharacter><ns2:description>T 18.9%</ns2:description><ns2:value>18.860104</ns2:value></ns2:annotationElement><ns2:annotationElement position="1340"><ns2:displayCharacter>G</ns2:displayCharacter><ns2:description>G 14.5%</ns2:description><ns2:value>14.507772</ns2:value></ns2:annotationElement><ns2:annotationElement position="1341"><ns2:displayCharacter>T</ns2:displayCharacter><ns2:description>T 5.9%</ns2:description><ns2:value>5.906736</ns2:value></ns2:annotationElement><ns2:annotationElement position="1342"><ns2:displayCharacter>A</ns2:displayCharacter><ns2:description>A 4.0%</ns2:description><ns2:value>4.041451</ns2:value></ns2:annotationElement><ns2:annotationElement position="1343"><ns2:displayCharacter>A</ns2:displayCharacter><ns2:description>A 4.4%</ns2:description><ns2:value>4.3523316</ns2:value></ns2:annotationElement><ns2:annotationElement position="1344"><ns2:displayCharacter>C</ns2:displayCharacter><ns2:description>C 5.2%</ns2:description><ns2:value>5.1813474</ns2:value></ns2:annotationElement><ns2:annotationElement position="1345"><ns2:displayCharacter>A</ns2:displayCharacter><ns2:description>A 9.0%</ns2:description><ns2:value>9.015544</ns2:value></ns2:annotationElement><ns2:annotationElement position="1346"><ns2:displayCharacter>A</ns2:displayCharacter><ns2:description>A 5.6%</ns2:description><ns2:value>5.5958548</ns2:value></ns2:annotationElement><ns2:annotationElement position="1347"><ns2:displayCharacter>G</ns2:displayCharacter><ns2:description>G 4.8%</ns2:description><ns2:value>4.7668395</ns2:value></ns2:annotationElement><ns2:annotationElement position="1348"><ns2:displayCharacter>A</ns2:displayCharacter><ns2:description>A 6.8%</ns2:description><ns2:value>6.8393784</ns2:value></ns2:annotationElement><ns2:annotationElement position="1349"><ns2:displayCharacter>C</ns2:displayCharacter><ns2:description>C 22.0%</ns2:description><ns2:value>21.968912</ns2:value></ns2:annotationElement><ns2:annotationElement position="1350"><ns2:displayCharacter>A</ns2:displayCharacter><ns2:description>A 20.9%</ns2:description><ns2:value>20.932642</ns2:value></ns2:annotationElement><ns2:annotationElement position="1351"><ns2:displayCharacter>G</ns2:displayCharacter><ns2:description>G 21.5%</ns2:description><ns2:value>21.450777</ns2:value></ns2:annotationElement><ns2:annotationElement position="1352"><ns2:displayCharacter>A</ns2:displayCharacter><ns2:description>A 22.7%</ns2:description><ns2:value>22.6943</ns2:value></ns2:annotationElement><ns2:annotationElement position="1353"><ns2:displayCharacter>A</ns2:displayCharacter><ns2:description>A 22.4%</ns2:description><ns2:value>22.383419</ns2:value></ns2:annotationElement><ns2:annotationElement position="1354"><ns2:displayCharacter>A</ns2:displayCharacter><ns2:description>A 19.9%</ns2:description><ns2:value>19.896374</ns2:value></ns2:annotationElement><ns2:annotationElement position="1355"><ns2:displayCharacter>T</ns2:displayCharacter><ns2:description>T 14.3%</ns2:description><ns2:value>14.300518</ns2:value></ns2:annotationElement><ns2:annotationElement position="1356"><ns2:displayCharacter>C</ns2:displayCharacter><ns2:description>C 21.8%</ns2:description><ns2:value>21.761658</ns2:value></ns2:annotationElement><ns2:annotationElement position="1357"><ns2:displayCharacter>C</ns2:displayCharacter><ns2:description>C 19.1%</ns2:description><ns2:value>19.067358</ns2:value></ns2:annotationElement><ns2:annotationElement position="1358"><ns2:displayCharacter>C</ns2:displayCharacter><ns2:description>C 20.1%</ns2:description><ns2:value>20.103626</ns2:value></ns2:annotationElement><ns2:annotationElement position="1359"><ns2:displayCharacter>G</ns2:displayCharacter><ns2:description>G 18.3%</ns2:description><ns2:value>18.341969</ns2:value></ns2:annotationElement><ns2:annotationElement position="1360"><ns2:displayCharacter>T</ns2:displayCharacter><ns2:description>T 17.3%</ns2:description><ns2:value>17.3057</ns2:value></ns2:annotationElement><ns2:annotationElement position="1361"><ns2:displayCharacter>T</ns2:displayCharacter><ns2:description>T 18.1%</ns2:description><ns2:value>18.134714</ns2:value></ns2:annotationElement><ns2:annotationElement position="1362"><ns2:displayCharacter>C</ns2:displayCharacter><ns2:description>C 20.8%</ns2:description><ns2:value>20.829016</ns2:value></ns2:annotationElement><ns2:annotationElement position="1363"><ns2:displayCharacter>A</ns2:displayCharacter><ns2:description>A 20.0%</ns2:description><ns2:value>20.0</ns2:value></ns2:annotationElement><ns2:annotationElement position="1364"><ns2:displayCharacter>A</ns2:displayCharacter><ns2:description>A 10.2%</ns2:description><ns2:value>10.15544</ns2:value></ns2:annotationElement><ns2:annotationElement position="1365"><ns2:displayCharacter>A</ns2:displayCharacter><ns2:description>A 13.3%</ns2:description><ns2:value>13.264249</ns2:value></ns2:annotationElement><ns2:annotationElement position="1366"><ns2:displayCharacter>A</ns2:displayCharacter><ns2:description>A 14.0%</ns2:description><ns2:value>13.989637</ns2:value></ns2:annotationElement><ns2:annotationElement position="1367"><ns2:displayCharacter>A</ns2:displayCharacter><ns2:description>A 17.0%</ns2:description><ns2:value>16.994818</ns2:value></ns2:annotationElement><ns2:annotationElement position="1368"><ns2:displayCharacter>T</ns2:displayCharacter><ns2:description>T 9.1%</ns2:description><ns2:value>9.119171</ns2:value></ns2:annotationElement><ns2:annotationElement position="1369"><ns2:displayCharacter>T</ns2:displayCharacter><ns2:description>T 7.2%</ns2:description><ns2:value>7.150259</ns2:value></ns2:annotationElement><ns2:annotationElement position="1370"><ns2:displayCharacter>C</ns2:displayCharacter><ns2:description>C 9.4%</ns2:description><ns2:value>9.430052</ns2:value></ns2:annotationElement><ns2:annotationElement position="1371"><ns2:displayCharacter>G</ns2:displayCharacter><ns2:description>G 0.1%</ns2:description><ns2:value>0.103626944</ns2:value></ns2:annotationElement><ns2:annotationElement position="1372"><ns2:displayCharacter>C</ns2:displayCharacter><ns2:description>C 8.2%</ns2:description><ns2:value>8.186528</ns2:value></ns2:annotationElement><ns2:annotationElement position="1373"><ns2:displayCharacter>A</ns2:displayCharacter><ns2:description>A 0.2%</ns2:description><ns2:value>0.20725389</ns2:value></ns2:annotationElement><ns2:annotationElement position="1374"><ns2:displayCharacter>C</ns2:displayCharacter><ns2:description>C 13.4%</ns2:description><ns2:value>13.367876</ns2:value></ns2:annotationElement><ns2:annotationElement position="1375"><ns2:displayCharacter>C</ns2:displayCharacter><ns2:description>C 11.1%</ns2:description><ns2:value>11.088083</ns2:value></ns2:annotationElement><ns2:annotationElement position="1376"><ns2:displayCharacter>A</ns2:displayCharacter><ns2:description>A 18.1%</ns2:description><ns2:value>18.134714</ns2:value></ns2:annotationElement><ns2:annotationElement position="1377"><ns2:displayCharacter>A</ns2:displayCharacter><ns2:description>A 15.3%</ns2:description><ns2:value>15.336787</ns2:value></ns2:annotationElement><ns2:annotationElement position="1378"><ns2:displayCharacter>A</ns2:displayCharacter><ns2:description>A 16.9%</ns2:description><ns2:value>16.891191</ns2:value></ns2:annotationElement><ns2:annotationElement position="1379"><ns2:displayCharacter>A</ns2:displayCharacter><ns2:description>A 12.3%</ns2:description><ns2:value>12.331606</ns2:value></ns2:annotationElement><ns2:annotationElement position="1380"><ns2:displayCharacter>A</ns2:displayCharacter><ns2:description>A 13.7%</ns2:description><ns2:value>13.678757</ns2:value></ns2:annotationElement><ns2:annotationElement position="1381"><ns2:displayCharacter>C</ns2:displayCharacter><ns2:description>C 9.5%</ns2:description><ns2:value>9.533679</ns2:value></ns2:annotationElement><ns2:annotationElement position="1382"><ns2:displayCharacter>G</ns2:displayCharacter><ns2:description>G 10.5%</ns2:description><ns2:value>10.466321</ns2:value></ns2:annotationElement><ns2:annotationElement position="1383"><ns2:displayCharacter>C</ns2:displayCharacter><ns2:description>C 11.7%</ns2:description><ns2:value>11.709845</ns2:value></ns2:annotationElement><ns2:annotationElement position="1384"><ns2:displayCharacter>C</ns2:displayCharacter><ns2:description>C 13.7%</ns2:description><ns2:value>13.678757</ns2:value></ns2:annotationElement><ns2:annotationElement position="1385"><ns2:displayCharacter>A</ns2:displayCharacter><ns2:description>A 13.3%</ns2:description><ns2:value>13.264249</ns2:value></ns2:annotationElement><ns2:annotationElement position="1386"><ns2:displayCharacter>A</ns2:displayCharacter><ns2:description>A 16.1%</ns2:description><ns2:value>16.062176</ns2:value></ns2:annotationElement><ns2:annotationElement position="1387"><ns2:displayCharacter>A</ns2:displayCharacter><ns2:description>A 15.0%</ns2:description><ns2:value>15.025907</ns2:value></ns2:annotationElement><ns2:annotationElement position="1388"><ns2:displayCharacter>A</ns2:displayCharacter><ns2:description>A 13.8%</ns2:description><ns2:value>13.782383</ns2:value></ns2:annotationElement><ns2:annotationElement position="1389"><ns2:displayCharacter>A</ns2:displayCharacter><ns2:description>A 11.9%</ns2:description><ns2:value>11.917098</ns2:value></ns2:annotationElement><ns2:annotationElement position="1390"><ns2:displayCharacter>T</ns2:displayCharacter><ns2:description>T 8.6%</ns2:description><ns2:value>8.601036</ns2:value></ns2:annotationElement><ns2:annotationElement position="1391"><ns2:displayCharacter>C</ns2:displayCharacter><ns2:description>C 7.4%</ns2:description><ns2:value>7.357513</ns2:value></ns2:annotationElement><ns2:annotationElement position="1392"><ns2:displayCharacter>C</ns2:displayCharacter><ns2:description>C 1.3%</ns2:description><ns2:value>1.3471502</ns2:value></ns2:annotationElement><ns2:annotationElement position="1393"><ns2:displayCharacter>G</ns2:displayCharacter><ns2:description>G 7.9%</ns2:description><ns2:value>7.8756475</ns2:value></ns2:annotationElement><ns2:annotationElement position="1394"><ns2:displayCharacter>G</ns2:displayCharacter><ns2:description>G 6.1%</ns2:description><ns2:value>6.11399</ns2:value></ns2:annotationElement><ns2:annotationElement position="1395"><ns2:displayCharacter>A</ns2:displayCharacter><ns2:description>A 1.3%</ns2:description><ns2:value>1.3471502</ns2:value></ns2:annotationElement><ns2:annotationElement position="1396"><ns2:displayCharacter>A</ns2:displayCharacter><ns2:description>A 1.6%</ns2:description><ns2:value>1.5544041</ns2:value></ns2:annotationElement><ns2:annotationElement position="1397"><ns2:displayCharacter>C</ns2:displayCharacter><ns2:description>C 8.2%</ns2:description><ns2:value>8.186528</ns2:value></ns2:annotationElement><ns2:annotationElement position="1398"><ns2:displayCharacter>T</ns2:displayCharacter><ns2:description>T 7.7%</ns2:description><ns2:value>7.6683936</ns2:value></ns2:annotationElement><ns2:annotationElement position="1399"><ns2:displayCharacter>C</ns2:displayCharacter><ns2:description>C 10.2%</ns2:description><ns2:value>10.15544</ns2:value></ns2:annotationElement><ns2:annotationElement position="1400"><ns2:displayCharacter>C</ns2:displayCharacter><ns2:description>C 11.0%</ns2:description><ns2:value>10.984456</ns2:value></ns2:annotationElement><ns2:annotationElement position="1401"><ns2:displayCharacter>G</ns2:displayCharacter><ns2:description>G 12.6%</ns2:description><ns2:value>12.642487</ns2:value></ns2:annotationElement><ns2:annotationElement position="1402"><ns2:displayCharacter>T</ns2:displayCharacter><ns2:description>T 2.5%</ns2:description><ns2:value>2.4870467</ns2:value></ns2:annotationElement><ns2:annotationElement position="1403"><ns2:displayCharacter>G</ns2:displayCharacter><ns2:description>G 10.8%</ns2:description><ns2:value>10.777202</ns2:value></ns2:annotationElement><ns2:annotationElement position="1404"><ns2:displayCharacter>G</ns2:displayCharacter><ns2:description>G 11.5%</ns2:description><ns2:value>11.502591</ns2:value></ns2:annotationElement><ns2:annotationElement position="1405"><ns2:displayCharacter>G</ns2:displayCharacter><ns2:description>G 8.6%</ns2:description><ns2:value>8.601036</ns2:value></ns2:annotationElement><ns2:annotationElement position="1406"><ns2:displayCharacter>C</ns2:displayCharacter><ns2:description>C 11.9%</ns2:description><ns2:value>11.917098</ns2:value></ns2:annotationElement><ns2:annotationElement position="1407"><ns2:displayCharacter>G</ns2:displayCharacter><ns2:description>G 8.0%</ns2:description><ns2:value>7.9792747</ns2:value></ns2:annotationElement><ns2:annotationElement position="1408"><ns2:displayCharacter>G</ns2:displayCharacter><ns2:description>G 8.5%</ns2:description><ns2:value>8.497409</ns2:value></ns2:annotationElement><ns2:annotationElement position="1409"><ns2:displayCharacter>G</ns2:displayCharacter><ns2:description>G 10.3%</ns2:description><ns2:value>10.259068</ns2:value></ns2:annotationElement><ns2:annotationElement position="1410"><ns2:displayCharacter>A</ns2:displayCharacter><ns2:description>A 13.3%</ns2:description><ns2:value>13.264249</ns2:value></ns2:annotationElement><ns2:annotationElement position="1411"><ns2:displayCharacter>A</ns2:displayCharacter><ns2:description>A 12.6%</ns2:description><ns2:value>12.642487</ns2:value></ns2:annotationElement><ns2:annotationElement position="1412"><ns2:displayCharacter>A</ns2:displayCharacter><ns2:description>A 10.5%</ns2:description><ns2:value>10.466321</ns2:value></ns2:annotationElement><ns2:annotationElement position="1413"><ns2:displayCharacter>C</ns2:displayCharacter><ns2:description>C 14.7%</ns2:description><ns2:value>14.715026</ns2:value></ns2:annotationElement><ns2:annotationElement position="1414"><ns2:displayCharacter>C</ns2:displayCharacter><ns2:description>C 9.0%</ns2:description><ns2:value>9.015544</ns2:value></ns2:annotationElement><ns2:annotationElement position="1415"><ns2:displayCharacter>G</ns2:displayCharacter><ns2:description>G 8.6%</ns2:description><ns2:value>8.601036</ns2:value></ns2:annotationElement><ns2:annotationElement position="1416"><ns2:displayCharacter>G</ns2:displayCharacter><ns2:description>G 5.6%</ns2:description><ns2:value>5.5958548</ns2:value></ns2:annotationElement><ns2:annotationElement position="1417"><ns2:displayCharacter>+</ns2:displayCharacter><ns2:description>[AG] 5.4%</ns2:description><ns2:value>5.388601</ns2:value></ns2:annotationElement><ns2:annotationElement position="1418"><ns2:displayCharacter>G</ns2:displayCharacter><ns2:description>G 8.2%</ns2:description><ns2:value>8.186528</ns2:value></ns2:annotationElement><ns2:annotationElement position="1419"><ns2:displayCharacter>T</ns2:displayCharacter><ns2:description>T 6.4%</ns2:description><ns
```
