## Supplemental File 1 for "LAMP-coupled CRISPR-Cas12a assays for upgrading molecular detection of *Leishmania* infections": kDNA_mini_SLeishmania_965ClustalO.fasta.xml (part 3 of 3)

```
2:value>6.4248705</ns2:value></ns2:annotationElement><ns2:annotationElement position="1420"><ns2:displayCharacter>T</ns2:displayCharacter><ns2:description>T 4.0%</ns2:description><ns2:value>4.041451</ns2:value></ns2:annotationElement><ns2:annotationElement position="1421"><ns2:displayCharacter>C</ns2:displayCharacter><ns2:description>C 4.7%</ns2:description><ns2:value>4.6632123</ns2:value></ns2:annotationElement><ns2:annotationElement position="1422"><ns2:displayCharacter>C</ns2:displayCharacter><ns2:description>C 7.4%</ns2:description><ns2:value>7.357513</ns2:value></ns2:annotationElement><ns2:annotationElement position="1423"><ns2:displayCharacter>C</ns2:displayCharacter><ns2:description>C 4.8%</ns2:description><ns2:value>4.7668395</ns2:value></ns2:annotationElement><ns2:annotationElement position="1424"><ns2:displayCharacter>G</ns2:displayCharacter><ns2:description>G 4.5%</ns2:description><ns2:value>4.4559584</ns2:value></ns2:annotationElement><ns2:annotationElement position="1425"><ns2:displayCharacter>C</ns2:displayCharacter><ns2:description>C 5.4%</ns2:description><ns2:value>5.388601</ns2:value></ns2:annotationElement><ns2:annotationElement position="1426"><ns2:displayCharacter>C</ns2:displayCharacter><ns2:description>C 5.8%</ns2:description><ns2:value>5.8031087</ns2:value></ns2:annotationElement><ns2:annotationElement position="1427"><ns2:displayCharacter>C</ns2:displayCharacter><ns2:description>C 5.8%</ns2:description><ns2:value>5.8031087</ns2:value></ns2:annotationElement><ns2:annotationElement position="1428"><ns2:displayCharacter>A</ns2:displayCharacter><ns2:description>A 6.6%</ns2:description><ns2:value>6.6321244</ns2:value></ns2:annotationElement><ns2:annotationElement position="1429"><ns2:displayCharacter>T</ns2:displayCharacter><ns2:description>T 4.8%</ns2:description><ns2:value>4.7668395</ns2:value></ns2:annotationElement><ns2:annotationElement position="1430"><ns2:displayCharacter>T</ns2:displayCharacter><ns2:description>T 8.6%</ns2:description><ns2:value>8.601036</ns2:value></ns2:annotationElement><ns2:annotationElement position="1431"><ns2:displayCharacter>C</ns2:displayCharacter><ns2:description>C 10.4%</ns2:description><ns2:value>10.362695</ns2:value></ns2:annotationElement><ns2:annotationElement position="1432"><ns2:displayCharacter>C</ns2:displayCharacter><ns2:description>C 7.0%</ns2:description><ns2:value>7.0466323</ns2:value></ns2:annotationElement><ns2:annotationElement position="1433"><ns2:displayCharacter>A</ns2:displayCharacter><ns2:description>A 8.9%</ns2:description><ns2:value>8.911917</ns2:value></ns2:annotationElement><ns2:annotationElement position="1434"><ns2:displayCharacter>G</ns2:displayCharacter><ns2:description>G 7.0%</ns2:description><ns2:value>7.0466323</ns2:value></ns2:annotationElement><ns2:annotationElement position="1435"><ns2:displayCharacter>C</ns2:displayCharacter><ns2:description>C 1.3%</ns2:description><ns2:value>1.3471502</ns2:value></ns2:annotationElement><ns2:annotationElement position="1436"><ns2:displayCharacter>T</ns2:displayCharacter><ns2:description>T 1.3%</ns2:description><ns2:value>1.3471502</ns2:value></ns2:annotationElement><ns2:annotationElement position="1437"><ns2:displayCharacter>C</ns2:displayCharacter><ns2:description>C 1.3%</ns2:description><ns2:value>1.3471502</ns2:value></ns2:annotationElement><ns2:annotationElement position="1438"><ns2:displayCharacter>A</ns2:displayCharacter><ns2:description>A 1.3%</ns2:description><ns2:value>1.3471502</ns2:value></ns2:annotationElement><ns2:annotationElement position="1439"><ns2:displayCharacter>G</ns2:displayCharacter><ns2:description>G 1.3%</ns2:description><ns2:value>1.3471502</ns2:value></ns2:annotationElement><ns2:annotationElement position="1440"><ns2:displayCharacter>G</ns2:displayCharacter><ns2:description>G 1.3%</ns2:description><ns2:value>1.3471502</ns2:value></ns2:annotationElement><ns2:annotationElement position="1441"><ns2:displayCharacter>C</ns2:displayCharacter><ns2:description>C 5.5%</ns2:description><ns2:value>5.492228</ns2:value></ns2:annotationElement><ns2:annotationElement position="1442"><ns2:displayCharacter>C</ns2:displayCharacter><ns2:description>C 5.4%</ns2:description><ns2:value>5.388601</ns2:value></ns2:annotationElement><ns2:annotationElement position="1443"><ns2:displayCharacter>C</ns2:displayCharacter><ns2:description>C 5.9%</ns2:description><ns2:value>5.906736</ns2:value></ns2:annotationElement><ns2:annotationElement position="1444"><ns2:displayCharacter>A</ns2:displayCharacter><ns2:description>A 5.4%</ns2:description><ns2:value>5.388601</ns2:value></ns2:annotationElement><ns2:annotationElement position="1445"><ns2:displayCharacter>A</ns2:displayCharacter><ns2:description>A 3.7%</ns2:description><ns2:value>3.7305698</ns2:value></ns2:annotationElement><ns2:annotationElement position="1446"><ns2:displayCharacter>C</ns2:displayCharacter><ns2:description>C 7.2%</ns2:description><ns2:value>7.150259</ns2:value></ns2:annotationElement><ns2:annotationElement position="1447"><ns2:displayCharacter>C</ns2:displayCharacter><ns2:description>C 4.4%</ns2:description><ns2:value>4.3523316</ns2:value></ns2:annotationElement><ns2:annotationElement position="1448"><ns2:displayCharacter>A</ns2:displayCharacter><ns2:description>A 7.5%</ns2:description><ns2:value>7.4611397</ns2:value></ns2:annotationElement><ns2:annotationElement position="1449"><ns2:displayCharacter>+</ns2:displayCharacter><ns2:description>[AG] 5.3%</ns2:description><ns2:value>5.284974</ns2:value></ns2:annotationElement><ns2:annotationElement position="1450"><ns2:displayCharacter>C</ns2:displayCharacter><ns2:description>C 5.7%</ns2:description><ns2:value>5.699482</ns2:value></ns2:annotationElement><ns2:annotationElement position="1451"><ns2:displayCharacter>C</ns2:displayCharacter><ns2:description>C 7.8%</ns2:description><ns2:value>7.772021</ns2:value></ns2:annotationElement><ns2:annotationElement position="1452"><ns2:displayCharacter>C</ns2:displayCharacter><ns2:description>C 9.5%</ns2:description><ns2:value>9.533679</ns2:value></ns2:annotationElement><ns2:annotationElement position="1453"><ns2:displayCharacter>A</ns2:displayCharacter><ns2:description>A 8.1%</ns2:description><ns2:value>8.082902</ns2:value></ns2:annotationElement><ns2:annotationElement position="1454"><ns2:displayCharacter>T</ns2:displayCharacter><ns2:description>T 0.1%</ns2:description><ns2:value>0.103626944</ns2:value></ns2:annotationElement><ns2:annotationElement position="1455"><ns2:displayCharacter>A</ns2:displayCharacter><ns2:description>A 4.1%</ns2:description><ns2:value>4.1450777</ns2:value></ns2:annotationElement><ns2:annotationElement position="1456"><ns2:displayCharacter>G</ns2:displayCharacter><ns2:description>G 4.9%</ns2:description><ns2:value>4.870466</ns2:value></ns2:annotationElement><ns2:annotationElement position="1457"><ns2:displayCharacter>T</ns2:displayCharacter><ns2:description>T 2.0%</ns2:description><ns2:value>1.9689119</ns2:value></ns2:annotationElement><ns2:annotationElement position="1458"><ns2:displayCharacter>A</ns2:displayCharacter><ns2:description>A 3.4%</ns2:description><ns2:value>3.4196892</ns2:value></ns2:annotationElement><ns2:annotationElement position="1459"><ns2:displayCharacter>+</ns2:displayCharacter><ns2:description>[AG] 3.2%</ns2:description><ns2:value>3.2124352</ns2:value></ns2:annotationElement><ns2:annotationElement position="1460"><ns2:displayCharacter>C</ns2:displayCharacter><ns2:description>C 4.5%</ns2:description><ns2:value>4.4559584</ns2:value></ns2:annotationElement><ns2:annotationElement position="1461"><ns2:displayCharacter>C</ns2:displayCharacter><ns2:description>C 6.6%</ns2:description><ns2:value>6.6321244</ns2:value></ns2:annotationElement><ns2:annotationElement position="1462"><ns2:displayCharacter>C</ns2:displayCharacter><ns2:description>C 7.9%</ns2:description><ns2:value>7.8756475</ns2:value></ns2:annotationElement><ns2:annotationElement position="1463"><ns2:displayCharacter>C</ns2:displayCharacter><ns2:description>C 6.5%</ns2:description><ns2:value>6.528497</ns2:value></ns2:annotationElement><ns2:annotationElement position="1464"><ns2:displayCharacter>A</ns2:displayCharacter><ns2:description>A 4.9%</ns2:description><ns2:value>4.870466</ns2:value></ns2:annotationElement><ns2:annotationElement position="1465"><ns2:displayCharacter>A</ns2:displayCharacter><ns2:description>A 8.4%</ns2:description><ns2:value>8.393783</ns2:value></ns2:annotationElement><ns2:annotationElement position="1466"><ns2:displayCharacter>A</ns2:displayCharacter><ns2:description>A 5.8%</ns2:description><ns2:value>5.8031087</ns2:value></ns2:annotationElement><ns2:annotationElement position="1467"><ns2:displayCharacter>T</ns2:displayCharacter><ns2:description>T 7.9%</ns2:description><ns2:value>7.8756475</ns2:value></ns2:annotationElement><ns2:annotationElement position="1468"><ns2:displayCharacter>T</ns2:displayCharacter><ns2:description>T 6.2%</ns2:description><ns2:value>6.2176166</ns2:value></ns2:annotationElement><ns2:annotationElement position="1469"><ns2:displayCharacter>C</ns2:displayCharacter><ns2:description>C 6.9%</ns2:description><ns2:value>6.943005</ns2:value></ns2:annotationElement><ns2:annotationElement position="1470"><ns2:displayCharacter>C</ns2:displayCharacter><ns2:description>C 9.0%</ns2:description><ns2:value>9.015544</ns2:value></ns2:annotationElement><ns2:annotationElement position="1471"><ns2:displayCharacter>C</ns2:displayCharacter><ns2:description>C 6.2%</ns2:description><ns2:value>6.2176166</ns2:value></ns2:annotationElement><ns2:annotationElement position="1472"><ns2:displayCharacter>C</ns2:displayCharacter><ns2:description>C 6.3%</ns2:description><ns2:value>6.3212433</ns2:value></ns2:annotationElement><ns2:annotationElement position="1473"><ns2:displayCharacter>C</ns2:displayCharacter><ns2:description>C 6.4%</ns2:description><ns2:value>6.4248705</ns2:value></ns2:annotationElement><ns2:annotationElement position="1474"><ns2:displayCharacter>C</ns2:displayCharacter><ns2:description>C 4.8%</ns2:description><ns2:value>4.7668395</ns2:value></ns2:annotationElement><ns2:annotationElement position="1475"><ns2:displayCharacter>A</ns2:displayCharacter><ns2:description>A 3.8%</ns2:description><ns2:value>3.8341968</ns2:value></ns2:annotationElement><ns2:annotationElement position="1476"><ns2:displayCharacter>C</ns2:displayCharacter><ns2:description>C 7.0%</ns2:description><ns2:value>7.0466323</ns2:value></ns2:annotationElement><ns2:annotationElement position="1477"><ns2:displayCharacter>C</ns2:displayCharacter><ns2:description>C 7.7%</ns2:description><ns2:value>7.6683936</ns2:value></ns2:annotationElement><ns2:annotationElement position="1478"><ns2:displayCharacter>A</ns2:displayCharacter><ns2:description>A 6.4%</ns2:description><ns2:value>6.4248705</ns2:value></ns2:annotationElement><ns2:annotationElement position="1479"><ns2:displayCharacter>C</ns2:displayCharacter><ns2:description>C 7.8%</ns2:description><ns2:value>7.772021</ns2:value></ns2:annotationElement><ns2:annotationElement position="1480"><ns2:displayCharacter>C</ns2:displayCharacter><ns2:description>C 9.2%</ns2:description><ns2:value>9.222798</ns2:value></ns2:annotationElement><ns2:annotationElement position="1481"><ns2:displayCharacter>C</ns2:displayCharacter><ns2:description>C 9.7%</ns2:description><ns2:value>9.740932</ns2:value></ns2:annotationElement><ns2:annotationElement position="1482"><ns2:displayCharacter>G</ns2:displayCharacter><ns2:description>G 7.6%</ns2:description><ns2:value>7.564767</ns2:value></ns2:annotationElement><ns2:annotationElement position="1483"><ns2:displayCharacter>G</ns2:displayCharacter><ns2:description>G 8.1%</ns2:description><ns2:value>8.082902</ns2:value></ns2:annotationElement><ns2:annotationElement position="1484"><ns2:displayCharacter>C</ns2:displayCharacter><ns2:description>C 7.8%</ns2:description><ns2:value>7.772021</ns2:value></ns2:annotationElement><ns2:annotationElement position="1485"><ns2:displayCharacter>C</ns2:displayCharacter><ns2:description>C 8.9%</ns2:description><ns2:value>8.911917</ns2:value></ns2:annotationElement><ns2:annotationElement position="1486"><ns2:displayCharacter>C</ns2:displayCharacter><ns2:description>C 8.5%</ns2:description><ns2:value>8.497409</ns2:value></ns2:annotationElement><ns2:annotationElement position="1487"><ns2:displayCharacter>T</ns2:displayCharacter><ns2:description>T 9.0%</ns2:description><ns2:value>9.015544</ns2:value></ns2:annotationElement><ns2:annotationElement position="1488"><ns2:displayCharacter>A</ns2:displayCharacter><ns2:description>A 8.3%</ns2:description><ns2:value>8.290155</ns2:value></ns2:annotationElement><ns2:annotationElement position="1489"><ns2:displayCharacter>T</ns2:displayCharacter><ns2:description>T 9.4%</ns2:description><ns2:value>9.430052</ns2:value></ns2:annotationElement><ns2:annotationElement position="1490"><ns2:displayCharacter>T</ns2:displayCharacter><ns2:description>T 9.0%</ns2:description><ns2:value>9.015544</ns2:value></ns2:annotationElement><ns2:annotationElement position="1491"><ns2:displayCharacter>T</ns2:displayCharacter><ns2:description>T 9.4%</ns2:description><ns2:value>9.430052</ns2:value></ns2:annotationElement><ns2:annotationElement position="1492"><ns2:displayCharacter>T</ns2:displayCharacter><ns2:description>T 8.7%</ns2:description><ns2:value>8.704663</ns2:value></ns2:annotationElement><ns2:annotationElement position="1493"><ns2:displayCharacter>A</ns2:displayCharacter><ns2:description>A 8.3%</ns2:description><ns2:value>8.290155</ns2:value></ns2:annotationElement><ns2:annotationElement position="1494"><ns2:displayCharacter>C</ns2:displayCharacter><ns2:description>C 8.2%</ns2:description><ns2:value>8.186528</ns2:value></ns2:annotationElement><ns2:annotationElement position="1495"><ns2:displayCharacter>A</ns2:displayCharacter><ns2:description>A 8.4%</ns2:description><ns2:value>8.393783</ns2:value></ns2:annotationElement><ns2:annotationElement position="1496"><ns2:displayCharacter>C</ns2:displayCharacter><ns2:description>C 8.0%</ns2:description><ns2:value>7.9792747</ns2:value></ns2:annotationElement><ns2:annotationElement position="1497"><ns2:displayCharacter>+</ns2:displayCharacter><ns2:description>[CG] 0.1%</ns2:description><ns2:value>0.103626944</ns2:value></ns2:annotationElement><ns2:annotationElement position="1498"><ns2:displayCharacter>C</ns2:displayCharacter><ns2:description>C 7.6%</ns2:description><ns2:value>7.564767</ns2:value></ns2:annotationElement><ns2:annotationElement position="1499"><ns2:displayCharacter>A</ns2:displayCharacter><ns2:description>A 8.0%</ns2:description><ns2:value>7.9792747</ns2:value></ns2:annotationElement><ns2:annotationElement position="1500"><ns2:displayCharacter>A</ns2:displayCharacter><ns2:description>A 8.2%</ns2:description><ns2:value>8.186528</ns2:value></ns2:annotationElement><ns2:annotationElement position="1501"><ns2:displayCharacter>C</ns2:displayCharacter><ns2:description>C 8.6%</ns2:description><ns2:value>8.601036</ns2:value></ns2:annotationElement><ns2:annotationElement position="1502"><ns2:displayCharacter>C</ns2:displayCharacter><ns2:description>C 7.7%</ns2:description><ns2:value>7.6683936</ns2:value></ns2:annotationElement><ns2:annotationElement position="1503"><ns2:displayCharacter>C</ns2:displayCharacter><ns2:description>C 6.5%</ns2:description><ns2:value>6.528497</ns2:value></ns2:annotationElement><ns2:annotationElement position="1504"><ns2:displayCharacter>C</ns2:displayCharacter><ns2:description>C 6.0%</ns2:description><ns2:value>6.0103626</ns2:value></ns2:annotationElement><ns2:annotationElement position="1505"><ns2:displayCharacter>C</ns2:displayCharacter><ns2:description>C 4.8%</ns2:description><ns2:value>4.7668395</ns2:value></ns2:annotationElement><ns2:annotationElement position="1506"><ns2:displayCharacter>A</ns2:displayCharacter><ns2:description>A 4.6%</ns2:description><ns2:value>4.5595856</ns2:value></ns2:annotationElement><ns2:annotationElement position="1507"><ns2:displayCharacter>G</ns2:displayCharacter><ns2:description>G 3.8%</ns2:description><ns2:value>3.8341968</ns2:value></ns2:annotationElement><ns2:annotationElement position="1508"><ns2:displayCharacter>T</ns2:displayCharacter><ns2:description>T 3.6%</ns2:description><ns2:value>3.626943</ns2:value></ns2:annotationElement><ns2:annotationElement position="1509"><ns2:displayCharacter>T</ns2:displayCharacter><ns2:description>T 3.0%</ns2:description><ns2:value>3.0051813</ns2:value></ns2:annotationElement><ns2:annotationElement position="1510"><ns2:displayCharacter>T</ns2:displayCharacter><ns2:description>T 2.6%</ns2:description><ns2:value>2.5906737</ns2:value></ns2:annotationElement><ns2:annotationElement position="1511"><ns2:displayCharacter>C</ns2:displayCharacter><ns2:description>C 2.6%</ns2:description><ns2:value>2.5906737</ns2:value></ns2:annotationElement><ns2:annotationElement position="1512"><ns2:displayCharacter>C</ns2:displayCharacter><ns2:description>C 3.1%</ns2:description><ns2:value>3.1088083</ns2:value></ns2:annotationElement><ns2:annotationElement position="1513"><ns2:displayCharacter>C</ns2:displayCharacter><ns2:description>C 2.3%</ns2:description><ns2:value>2.2797928</ns2:value></ns2:annotationElement><ns2:annotationElement position="1514"><ns2:displayCharacter>G</ns2:displayCharacter><ns2:description>G 2.5%</ns2:description><ns2:value>2.4870467</ns2:value></ns2:annotationElement><ns2:annotationElement position="1515"><ns2:displayCharacter>C</ns2:displayCharacter><ns2:description>C 2.4%</ns2:description><ns2:value>2.3834198</ns2:value></ns2:annotationElement><ns2:annotationElement position="1516"><ns2:displayCharacter>C</ns2:displayCharacter><ns2:description>C 2.6%</ns2:description><ns2:value>2.5906737</ns2:value></ns2:annotationElement><ns2:annotationElement position="1517"><ns2:displayCharacter>T</ns2:displayCharacter><ns2:description>T 2.4%</ns2:description><ns2:value>2.3834198</ns2:value></ns2:annotationElement><ns2:annotationElement position="1518"><ns2:displayCharacter>C</ns2:displayCharacter><ns2:description>C 2.1%</ns2:description><ns2:value>2.0725389</ns2:value></ns2:annotationElement><ns2:annotationElement position="1519"><ns2:displayCharacter>G</ns2:displayCharacter><ns2:description>G 2.3%</ns2:description><ns2:value>2.2797928</ns2:value></ns2:annotationElement><ns2:annotationElement position="1520"><ns2:displayCharacter>G</ns2:displayCharacter><ns2:description>G 1.1%</ns2:description><ns2:value>1.1398964</ns2:value></ns2:annotationElement><ns2:annotationElement position="1521"><ns2:displayCharacter>A</ns2:displayCharacter><ns2:description>A 0.8%</ns2:description><ns2:value>0.82901555</ns2:value></ns2:annotationElement><ns2:annotationElement position="1522"><ns2:displayCharacter>G</ns2:displayCharacter><ns2:description>G 0.6%</ns2:description><ns2:value>0.6217617</ns2:value></ns2:annotationElement><ns2:annotationElement position="1523"><ns2:displayCharacter>C</ns2:displayCharacter><ns2:description>C 0.6%</ns2:description><ns2:value>0.6217617</ns2:value></ns2:annotationElement><ns2:annotationElement position="1524"><ns2:displayCharacter>C</ns2:displayCharacter><ns2:description>C 0.9%</ns2:description><ns2:value>0.93264246</ns2:value></ns2:annotationElement><ns2:annotationElement position="1525"><ns2:displayCharacter>G</ns2:displayCharacter><ns2:description>G 0.6%</ns2:description><ns2:value>0.6217617</ns2:value></ns2:annotationElement><ns2:annotationElement position="1526"><ns2:displayCharacter>A</ns2:displayCharacter><ns2:description>A 0.5%</ns2:description><ns2:value>0.5181347</ns2:value></ns2:annotationElement><ns2:annotationElement position="1527"><ns2:displayCharacter>T</ns2:displayCharacter><ns2:description>T 0.6%</ns2:description><ns2:value>0.6217617</ns2:value></ns2:annotationElement><ns2:annotationElement position="1528"><ns2:displayCharacter>T</ns2:displayCharacter><ns2:description>T 0.9%</ns2:description><ns2:value>0.93264246</ns2:value></ns2:annotationElement><ns2:annotationElement position="1529"><ns2:displayCharacter>T</ns2:displayCharacter><ns2:description>T 0.5%</ns2:description><ns2:value>0.5181347</ns2:value></ns2:annotationElement><ns2:annotationElement position="1530"><ns2:displayCharacter>T</ns2:displayCharacter><ns2:description>T 0.5%</ns2:description><ns2:value>0.5181347</ns2:value></ns2:annotationElement><ns2:annotationElement position="1531"><ns2:displayCharacter>T</ns2:displayCharacter><ns2:description>T 0.4%</ns2:description><ns2:value>0.41450778</ns2:value></ns2:annotationElement><ns2:annotationElement position="1532"><ns2:displayCharacter>G</ns2:displayCharacter><ns2:description>G 0.4%</ns2:description><ns2:value>0.41450778</ns2:value></ns2:annotationElement><ns2:annotationElement position="1533"><ns2:displayCharacter>G</ns2:displayCharacter><ns2:description>G 0.3%</ns2:description><ns2:value>0.31088084</ns2:value></ns2:annotationElement><ns2:annotationElement position="1534"><ns2:displayCharacter>C</ns2:displayCharacter><ns2:description>C 0.3%</ns2:description><ns2:value>0.31088084</ns2:value></ns2:annotationElement><ns2:annotationElement position="1535"><ns2:displayCharacter>A</ns2:displayCharacter><ns2:description>A 0.4%</ns2:description><ns2:value>0.41450778</ns2:value></ns2:annotationElement><ns2:annotationElement position="1536"><ns2:displayCharacter>T</ns2:displayCharacter><ns2:description>T 0.3%</ns2:description><ns2:value>0.31088084</ns2:value></ns2:annotationElement><ns2:annotationElement position="1537"><ns2:displayCharacter>T</ns2:displayCharacter><ns2:description>T 0.3%</ns2:description><ns2:value>0.31088084</ns2:value></ns2:annotationElement><ns2:annotationElement position="1538"><ns2:displayCharacter>T</ns2:displayCharacter><ns2:description>T 0.2%</ns2:description><ns2:value>0.20725389</ns2:value></ns2:annotationElement><ns2:annotationElement position="1539"><ns2:displayCharacter>+</ns2:displayCharacter><ns2:description>[GT] 0.1%</ns2:description><ns2:value>0.103626944</ns2:value></ns2:annotationElement><ns2:annotationElement position="1540"><ns2:displayCharacter>+</ns2:displayCharacter><ns2:description>[CG] 0.1%</ns2:description><ns2:value>0.103626944</ns2:value></ns2:annotationElement><ns2:annotationElement position="1541"><ns2:displayCharacter>+</ns2:displayCharacter><ns2:description>[GT] 0.1%</ns2:description><ns2:value>0.103626944</ns2:value></ns2:annotationElement><ns2:annotationElement position="1542"><ns2:displayCharacter>+</ns2:displayCharacter><ns2:description>[GT] 0.1%</ns2:description><ns2:value>0.103626944</ns2:value></ns2:annotationElement><ns2:annotationElement position="1543"><ns2:displayCharacter>G</ns2:displayCharacter><ns2:description>G 0.2%</ns2:description><ns2:value>0.20725389</ns2:value></ns2:annotationElement><ns2:annotationElement position="1544"><ns2:displayCharacter>+</ns2:displayCharacter><ns2:description>[CT] 0.1%</ns2:description><ns2:value>0.103626944</ns2:value></ns2:annotationElement><ns2:annotationElement position="1545"><ns2:displayCharacter>+</ns2:displayCharacter><ns2:description>[AC] 0.1%</ns2:description><ns2:value>0.103626944</ns2:value></ns2:annotationElement><ns2:annotationElement position="1546"><ns2:displayCharacter>+</ns2:displayCharacter><ns2:description>[AG] 0.2%</ns2:description><ns2:value>0.20725389</ns2:value></ns2:annotationElement><ns2:annotationElement position="1547"><ns2:displayCharacter>+</ns2:displayCharacter><ns2:description>[CT] 0.2%</ns2:description><ns2:value>0.20725389</ns2:value></ns2:annotationElement><ns2:annotationElement position="1548"><ns2:displayCharacter>G</ns2:displayCharacter><ns2:description>G 0.3%</ns2:description><ns2:value>0.31088084</ns2:value></ns2:annotationElement><ns2:annotationElement position="1549"><ns2:displayCharacter>+</ns2:displayCharacter><ns2:description>[AT] 0.2%</ns2:description><ns2:value>0.20725389</ns2:value></ns2:annotationElement><ns2:annotationElement position="1550"><ns2:displayCharacter>C</ns2:displayCharacter><ns2:description>C 0.3%</ns2:description><ns2:value>0.31088084</ns2:value></ns2:annotationElement><ns2:annotationElement position="1551"><ns2:displayCharacter>A</ns2:displayCharacter><ns2:description>A 0.3%</ns2:description><ns2:value>0.31088084</ns2:value></ns2:annotationElement><ns2:annotationElement position="1552"><ns2:displayCharacter>G</ns2:displayCharacter><ns2:description>G 0.5%</ns2:description><ns2:value>0.5181347</ns2:value></ns2:annotationElement><ns2:annotationElement position="1553"><ns2:displayCharacter>A</ns2:displayCharacter><ns2:description>A 0.3%</ns2:description><ns2:value>0.31088084</ns2:value></ns2:annotationElement><ns2:annotationElement position="1554"><ns2:displayCharacter>A</ns2:displayCharacter><ns2:description>A 0.1%</ns2:description><ns2:value>0.103626944</ns2:value></ns2:annotationElement><ns2:annotationElement position="1555"><ns2:displayCharacter>C</ns2:displayCharacter><ns2:description>C 0.1%</ns2:description><ns2:value>0.103626944</ns2:value></ns2:annotationElement><ns2:annotationElement position="1556"><ns2:displayCharacter>T</ns2:displayCharacter><ns2:description>T 0.5%</ns2:description><ns2:value>0.5181347</ns2:value></ns2:annotationElement><ns2:annotationElement position="1557"><ns2:displayCharacter>G</ns2:displayCharacter><ns2:description>G 0.4%</ns2:description><ns2:value>0.41450778</ns2:value></ns2:annotationElement><ns2:annotationElement position="1558"><ns2:displayCharacter>T</ns2:displayCharacter><ns2:description>T 0.3%</ns2:description><ns2:value>0.31088084</ns2:value></ns2:annotationElement><ns2:annotationElement position="1559"><ns2:displayCharacter>+</ns2:displayCharacter><ns2:description>[AG] 0.2%</ns2:description><ns2:value>0.20725389</ns2:value></ns2:annotationElement><ns2:annotationElement position="1560"><ns2:displayCharacter>T</ns2:displayCharacter><ns2:description>T 0.4%</ns2:description><ns2:value>0.41450778</ns2:value></ns2:annotationElement><ns2:annotationElement position="1561"><ns2:displayCharacter>G</ns2:displayCharacter><ns2:description>G 0.5%</ns2:description><ns2:value>0.5181347</ns2:value></ns2:annotationElement><ns2:annotationElement position="1562"><ns2:displayCharacter>A</ns2:displayCharacter><ns2:description>A 0.2%</ns2:description><ns2:value>0.20725389</ns2:value></ns2:annotationElement><ns2:annotationElement position="1563"><ns2:displayCharacter>T</ns2:displayCharacter><ns2:description>T 0.4%</ns2:description><ns2:value>0.41450778</ns2:value></ns2:annotationElement><ns2:annotationElement position="1564"><ns2:displayCharacter>C</ns2:displayCharacter><ns2:description>C 0.3%</ns2:description><ns2:value>0.31088084</ns2:value></ns2:annotationElement><ns2:annotationElement position="1565"><ns2:displayCharacter>T</ns2:displayCharacter><ns2:description>T 0.2%</ns2:description><ns2:value>0.20725389</ns2:value></ns2:annotationElement><ns2:annotationElement position="1566"><ns2:displayCharacter>G</ns2:displayCharacter><ns2:description>G 0.3%</ns2:description><ns2:value>0.31088084</ns2:value></ns2:annotationElement><ns2:annotationElement position="1567"><ns2:displayCharacter>G</ns2:displayCharacter><ns2:description>G 0.4%</ns2:description><ns2:value>0.41450778</ns2:value></ns2:annotationElement><ns2:annotationElement position="1568"><ns2:displayCharacter>A</ns2:displayCharacter><ns2:description>A 0.4%</ns2:description><ns2:value>0.41450778</ns2:value></ns2:annotationElement><ns2:annotationElement position="1569"><ns2:displayCharacter>+</ns2:displayCharacter><ns2:description>[AT] 0.2%</ns2:description><ns2:value>0.20725389</ns2:value></ns2:annotationElement><ns2:annotationElement position="1570"><ns2:displayCharacter>C</ns2:displayCharacter><ns2:description>C 0.3%</ns2:description><ns2:value>0.31088084</ns2:value></ns2:annotationElement><ns2:annotationElement position="1571"><ns2:displayCharacter>C</ns2:displayCharacter><ns2:description>C 0.4%</ns2:description><ns2:value>0.41450778</ns2:value></ns2:annotationElement><ns2:annotationElement position="1572"><ns2:displayCharacter>A</ns2:displayCharacter><ns2:description>A 0.3%</ns2:description><ns2:value>0.31088084</ns2:value></ns2:annotationElement><ns2:annotationElement position="1573"><ns2:displayCharacter>+</ns2:displayCharacter><ns2:description>[AT] 0.3%</ns2:description><ns2:value>0.31088084</ns2:value></ns2:annotationElement><ns2:annotationElement position="1574"><ns2:displayCharacter>G</ns2:displayCharacter><ns2:description>G 0.3%</ns2:description><ns2:value>0.31088084</ns2:value></ns2:annotationElement><ns2:annotationElement position="1575"><ns2:displayCharacter>T</ns2:displayCharacter><ns2:description>T 0.3%</ns2:description><ns2:value>0.31088084</ns2:value></ns2:annotationElement><ns2:annotationElement position="1576"><ns2:displayCharacter>C</ns2:displayCharacter><ns2:description>C 0.2%</ns2:description><ns2:value>0.20725389</ns2:value></ns2:annotationElement><ns2:annotationElement position="1577"><ns2:displayCharacter>+</ns2:displayCharacter><ns2:description>[AGT] 0.1%</ns2:description><ns2:value>0.103626944</ns2:value></ns2:annotationElement><ns2:annotationElement position="1578"><ns2:displayCharacter>C</ns2:displayCharacter><ns2:description>C 0.3%</ns2:description><ns2:value>0.31088084</ns2:value></ns2:annotationElement><ns2:annotationElement position="1579"><ns2:displayCharacter>G</ns2:displayCharacter><ns2:description>G 0.2%</ns2:description><ns2:value>0.20725389</ns2:value></ns2:annotationElement><ns2:annotationElement position="1580"><ns2:displayCharacter>G</ns2:displayCharacter><ns2:description>G 0.3%</ns2:description><ns2:value>0.31088084</ns2:value></ns2:annotationElement><ns2:annotationElement position="1581"><ns2:displayCharacter>T</ns2:displayCharacter><ns2:description>T 0.2%</ns2:description><ns2:value>0.20725389</ns2:value></ns2:annotationElement><ns2:annotationElement position="1582"><ns2:displayCharacter>+</ns2:displayCharacter><ns2:description>[CGT] 0.1%</ns2:description><ns2:value>0.103626944</ns2:value></ns2:annotationElement><ns2:annotationElement position="1583"><ns2:displayCharacter>+</ns2:displayCharacter><ns2:description>[AGT] 0.1%</ns2:description><ns2:value>0.103626944</ns2:value></ns2:annotationElement><ns2:annotationElement position="1584"><ns2:displayCharacter>+</ns2:displayCharacter><ns2:description>[CGT] 0.1%</ns2:description><ns2:value>0.103626944</ns2:value></ns2:annotationElement><ns2:annotationElement position="1585"><ns2:displayCharacter>G</ns2:displayCharacter><ns2:description>G 0.2%</ns2:description><ns2:value>0.20725389</ns2:value></ns2:annotationElement><ns2:annotationElement position="1586"><ns2:displayCharacter>G</ns2:displayCharacter><ns2:description>G 0.2%</ns2:description><ns2:value>0.20725389</ns2:value></ns2:annotationElement><ns2:annotationElement position="1587"><ns2:displayCharacter>C</ns2:displayCharacter><ns2:description>C 0.3%</ns2:description><ns2:value>0.31088084</ns2:value></ns2:annotationElement><ns2:annotationElement position="1588"><ns2:displayCharacter>+</ns2:displayCharacter><ns2:description>[AC] 0.1%</ns2:description><ns2:value>0.103626944</ns2:value></ns2:annotationElement><ns2:annotationElement position="1589"><ns2:displayCharacter>C</ns2:displayCharacter><ns2:description>C 0.2%</ns2:description><ns2:value>0.20725389</ns2:value></ns2:annotationElement><ns2:annotationElement position="1590"><ns2:displayCharacter>A</ns2:displayCharacter><ns2:description>A 0.2%</ns2:description><ns2:value>0.20725389</ns2:value></ns2:annotationElement><ns2:annotationElement position="1591"><ns2:displayCharacter>+</ns2:displayCharacter><ns2:description>[AC] 0.1%</ns2:description><ns2:value>0.103626944</ns2:value></ns2:annotationElement><ns2:annotationElement position="1592"><ns2:displayCharacter>+</ns2:displayCharacter><ns2:description>[AC] 0.1%</ns2:description><ns2:value>0.103626944</ns2:value></ns2:annotationElement><ns2:annotationElement position="1593"><ns2:displayCharacter>A</ns2:displayCharacter><ns2:description>A 0.2%</ns2:description><ns2:value>0.20725389</ns2:value></ns2:annotationElement><ns2:annotationElement position="1594"><ns2:displayCharacter>G</ns2:displayCharacter><ns2:description>G 0.2%</ns2:description><ns2:value>0.20725389</ns2:value></ns2:annotationElement><ns2:annotationElement position="1595"><ns2:displayCharacter>C</ns2:displayCharacter><ns2:description>C 0.2%</ns2:description><ns2:value>0.20725389</ns2:value></ns2:annotationElement><ns2:annotationElement position="1596"><ns2:displayCharacter>T</ns2:displayCharacter><ns2:description>T 0.4%</ns2:description><ns2:value>0.41450778</ns2:value></ns2:annotationElement><ns2:annotationElement position="1597"><ns2:displayCharacter>G</ns2:displayCharacter><ns2:description>G 0.3%</ns2:description><ns2:value>0.31088084</ns2:value></ns2:annotationElement><ns2:annotationElement position="1598"><ns2:displayCharacter>C</ns2:displayCharacter><ns2:description>C 0.2%</ns2:description><ns2:value>0.20725389</ns2:value></ns2:annotationElement><ns2:annotationElement position="1599"><ns2:displayCharacter>+</ns2:displayCharacter><ns2:description>[ACG] 0.1%</ns2:description><ns2:value>0.103626944</ns2:value></ns2:annotationElement><ns2:annotationElement position="1600"><ns2:displayCharacter>C</ns2:displayCharacter><ns2:description>C 0.2%</ns2:description><ns2:value>0.20725389</ns2:value></ns2:annotationElement><ns2:annotationElement position="1601"><ns2:displayCharacter>A</ns2:displayCharacter><ns2:description>A 0.3%</ns2:description><ns2:value>0.31088084</ns2:value></ns2:annotationElement><ns2:annotationElement position="1602"><ns2:displayCharacter>G</ns2:displayCharacter><ns2:description>G 0.2%</ns2:description><ns2:value>0.20725389</ns2:value></ns2:annotationElement><ns2:annotationElement position="1603"><ns2:displayCharacter>G</ns2:displayCharacter><ns2:description>G 0.2%</ns2:description><ns2:value>0.20725389</ns2:value></ns2:annotationElement><ns2:annotationElement position="1604"><ns2:displayCharacter>C</ns2:displayCharacter><ns2:description>C 0.2%</ns2:description><ns2:value>0.20725389</ns2:value></ns2:annotationElement><ns2:annotationElement position="1605"><ns2:displayCharacter>G</ns2:displayCharacter><ns2:description>G 0.1%</ns2:description><ns2:value>0.103626944</ns2:value></ns2:annotationElement><ns2:label>Consensus</ns2:label><ns2:description>% Identidad</ns2:description></ns2:Annotation></ns2:SequenceSet></ns3:vamsasModel><ns3:JSeq colour="-1" start="1" end="864" id="sq1"/><ns3:JSeq colour="-1" start="1" end="676" id="sq3"/><ns3:JSeq colour="-1" start="1" end="599" id="sq5"/><ns3:JSeq colour="-1" start="1" end="696" id="sq7"/><ns3:JSeq colour="-1" start="1" end="687" id="sq9"/><ns3:JSeq colour="-1" start="1" end="714" id="sq11"/><ns3:JSeq colour="-1" start="1" end="697" id="sq13"/><ns3:JSeq colour="-1" start="1" end="718" id="sq15"/><ns3:JSeq colour="-1" start="1" end="698" id="sq17"/><ns3:JSeq colour="-1" start="1" end="712" id="sq19"/><ns3:JSeq colour="-1" start="1" end="698" id="sq21"/><ns3:JSeq colour="-1" start="1" end="709" id="sq23"/><ns3:JSeq colour="-1" start="1" end="697" id="sq25"/><ns3:JSeq colour="-1" start="1" end="702" id="sq27"/><ns3:JSeq colour="-1" start="1" end="695" id="sq29"/><ns3:JSeq colour="-1" start="1" end="697" id="sq31"/><ns3:JSeq colour="-1" start="1" end="698" id="sq33"/><ns3:JSeq colour="-1" start="1" end="706" id="sq35"/><ns3:JSeq colour="-1" start="1" end="708" id="sq37"/><ns3:JSeq colour="-1" start="1" end="715" id="sq39"/><ns3:JSeq colour="-1" start="1" end="693" id="sq41"/><ns3:JSeq colour="-1" start="1" end="687" id="sq43"/><ns3:JSeq colour="-1" start="1" end="676" id="sq45"/><ns3:JSeq colour="-1" start="1" end="706" id="sq47"/><ns3:JSeq colour="-1" start="1" end="707" id="sq49"/><ns3:JSeq colour="-1" start="1" end="686" id="sq51"/><ns3:JSeq colour="-1" start="1" end="686" id="sq53"/><ns3:JSeq colour="-1" start="1" end="687" id="sq55"/><ns3:JSeq colour="-1" start="1" end="705" id="sq57"/><ns3:JSeq colour="-1" start="1" end="698" id="sq59"/><ns3:JSeq colour="-1" start="1" end="707" id="sq61"/><ns3:JSeq colour="-1" start="1" end="687" id="sq63"/><ns3:JSeq colour="-1" start="1" end="694" id="sq65"/><ns3:JSeq colour="-1" start="1" end="697" id="sq67"/><ns3:JSeq colour="-1" start="1" end="699" id="sq69"/><ns3:JSeq colour="-1" start="1" end="696" id="sq71"/><ns3:JSeq colour="-1" start="1" end="709" id="sq73"/><ns3:JSeq colour="-1" start="1" end="717" id="sq75"/><ns3:JSeq colour="-1" start="1" end="698" id="sq77"/><ns3:JSeq colour="-1" start="1" end="718" id="sq79"/><ns3:JSeq colour="-1" start="1" end="677" id="sq81"/><ns3:JSeq colour="-1" start="1" end="693" id="sq83"/><ns3:JSeq colour="-1" start="1" end="685" id="sq85"/><ns3:JSeq colour="-1" start="1" end="696" id="sq87"/><ns3:JSeq colour="-1" start="1" end="696" id="sq89"/><ns3:JSeq colour="-1" start="1" end="695" id="sq91"/><ns3:JSeq colour="-1" start="1" end="698" id="sq93"/><ns3:JSeq colour="-1" start="1" end="687" id="sq95"/><ns3:JSeq colour="-1" start="1" end="694" id="sq97"/><ns3:JSeq colour="-1" start="1" end="688" id="sq99"/><ns3:JSeq colour="-1" start="1" end="695" id="sq101"/><ns3:JSeq colour="-1" start="1" end="690" id="sq103"/><ns3:JSeq colour="-1" start="1" end="697" id="sq105"/><ns3:JSeq colour="-1" start="1" end="707" id="sq107"/><ns3:JSeq colour="-1" start="1" end="707" id="sq109"/><ns3:JSeq colour="-1" start="1" end="696" id="sq111"/><ns3:JSeq colour="-1" start="1" end="708" id="sq113"/><ns3:JSeq colour="-1" start="1" end="686" id="sq115"/><ns3:JSeq colour="-1" start="1" end="708" id="sq117"/><ns3:JSeq colour="-1" start="1" end="715" id="sq119"/><ns3:JSeq colour="-1" start="1" end="697" id="sq121"/><ns3:JSeq colour="-1" start="1" end="697" id="sq123"/><ns3:JSeq colour="-1" start="1" end="689" id="sq125"/><ns3:JSeq colour="-1" start="1" end="706" id="sq127"/><ns3:JSeq colour="-1" start="1" end="704" id="sq129"/><ns3:JSeq colour="-1" start="1" end="708" id="sq131"/><ns3:JSeq colour="-1" start="1" end="708" id="sq133"/><ns3:JSeq colour="-1" start="1" end="688" id="sq135"/><ns3:JSeq colour="-1" start="1" end="720" id="sq137"/><ns3:JSeq colour="-1" start="1" end="702" id="sq139"/><ns3:JSeq colour="-1" start="1" end="699" id="sq141"/><ns3:JSeq colour="-1" start="1" end="710" id="sq143"/><ns3:JSeq colour="-1" start="1" end="710" id="sq145"/><ns3:JSeq colour="-1" start="1" end="706" id="sq147"/><ns3:JSeq colour="-1" start="1" end="674" id="sq149"/><ns3:JSeq colour="-1" start="1" end="698" id="sq151"/><ns3:JSeq colour="-1" start="1" end="713" id="sq153"/><ns3:JSeq colour="-1" start="1" end="697" id="sq155"/><ns3:JSeq colour="-1" start="1" end="698" id="sq157"/><ns3:JSeq colour="-1" start="1" end="688" id="sq159"/><ns3:JSeq colour="-1" start="1" end="679" id="sq161"/><ns3:JSeq colour="-1" start="1" end="707" id="sq163"/><ns3:JSeq colour="-1" start="1" end="718" id="sq165"/><ns3:JSeq colour="-1" start="1" end="676" id="sq167"/><ns3:JSeq colour="-1" start="1" end="696" id="sq169"/><ns3:JSeq colour="-1" start="1" end="717" id="sq171"/><ns3:JSeq colour="-1" start="1" end="687" id="sq173"/><ns3:JSeq colour="-1" start="1" end="707" id="sq175"/><ns3:JSeq colour="-1" start="1" end="708" id="sq177"/><ns3:JSeq colour="-1" start="1" end="697" id="sq179"/><ns3:JSeq colour="-1" start="1" end="695" id="sq181"/><ns3:JSeq colour="-1" start="1" end="689" id="sq183"/><ns3:JSeq colour="-1" start="1" end="689" id="sq185"/><ns3:JSeq colour="-1" start="1" end="689" id="sq187"/><ns3:JSeq colour="-1" start="1" end="715" id="sq189"/><ns3:JSeq colour="-1" start="1" end="804" id="sq191"/><ns3:JSeq colour="-1" start="1" end="802" id="sq193"/><ns3:JSeq colour="-1" start="1" end="804" id="sq195"/><ns3:JSeq colour="-1" start="1" end="808" id="sq197"/><ns3:JSeq colour="-1" start="1" end="805" id="sq199"/><ns3:JSeq colour="-1" start="1" end="716" id="sq201"/><ns3:JSeq colour="-1" start="1" end="727" id="sq203"/><ns3:JSeq colour="-1" start="1" end="729" id="sq205"/><ns3:JSeq colour="-1" start="1" end="728" id="sq207"/><ns3:JSeq colour="-1" start="1" end="728" id="sq209"/><ns3:JSeq colour="-1" start="1" end="728" id="sq211"/><ns3:JSeq colour="-1" start="1" end="728" id="sq213"/><ns3:JSeq colour="-1" start="1" end="728" id="sq215"/><ns3:JSeq colour="-1" start="1" end="728" id="sq217"/><ns3:JSeq colour="-1" start="1" end="728" id="sq219"/><ns3:JSeq colour="-1" start="1" end="728" id="sq221"/><ns3:JSeq colour="-1" start="1" end="693" id="sq223"/><ns3:JSeq colour="-1" start="1" end="719" id="sq225"/><ns3:JSeq colour="-1" start="1" end="711" id="sq227"/><ns3:JSeq colour="-1" start="1" end="710" id="sq229"/><ns3:JSeq colour="-1" start="1" end="701" id="sq231"/><ns3:JSeq colour="-1" start="1" end="701" id="sq233"/><ns3:JSeq colour="-1" start="1" end="701" id="sq235"/><ns3:JSeq colour="-1" start="1" end="701" id="sq237"/><ns3:JSeq colour="-1" start="1" end="701" id="sq239"/><ns3:JSeq colour="-1" start="1" end="701" id="sq241"/><ns3:JSeq colour="-1" start="1" end="700" id="sq243"/><ns3:JSeq colour="-1" start="1" end="730" id="sq245"/><ns3:JSeq colour="-1" start="1" end="712" id="sq247"/><ns3:JSeq colour="-1" start="1" end="712" id="sq249"/><ns3:JSeq colour="-1" start="1" end="708" id="sq251"/><ns3:JSeq colour="-1" start="1" end="727" id="sq253"/><ns3:JSeq colour="-1" start="1" end="711" id="sq255"/><ns3:JSeq colour="-1" start="1" end="700" id="sq257"/><ns3:JSeq colour="-1" start="1" end="696" id="sq259"/><ns3:JSeq colour="-1" start="1" end="696" id="sq261"/><ns3:JSeq colour="-1" start="1" end="696" id="sq263"/><ns3:JSeq colour="-1" start="1" end="694" id="sq265"/><ns3:JSeq colour="-1" start="1" end="697" id="sq267"/><ns3:JSeq colour="-1" start="1" end="697" id="sq269"/><ns3:JSeq colour="-1" start="1" end="697" id="sq271"/><ns3:JSeq colour="-1" start="1" end="697" id="sq273"/><ns3:JSeq colour="-1" start="1" end="697" id="sq275"/><ns3:JSeq colour="-1" start="1" end="698" id="sq277"/><ns3:JSeq colour="-1" start="1" end="693" id="sq279"/><ns3:JSeq colour="-1" start="1" end="705" id="sq281"/><ns3:JSeq colour="-1" start="1" end="705" id="sq283"/><ns3:JSeq colour="-1" start="1" end="705" id="sq285"/><ns3:JSeq colour="-1" start="1" end="705" id="sq287"/><ns3:JSeq colour="-1" start="1" end="705" id="sq289"/><ns3:JSeq colour="-1" start="1" end="705" id="sq291"/><ns3:JSeq colour="-1" start="1" end="705" id="sq293"/><ns3:JSeq colour="-1" start="1" end="705" id="sq295"/><ns3:JSeq colour="-1" start="1" end="705" id="sq297"/><ns3:JSeq colour="-1" start="1" end="705" id="sq299"/><ns3:JSeq colour="-1" start="1" end="705" id="sq301"/><ns3:JSeq colour="-1" start="1" end="705" id="sq303"/><ns3:JSeq colour="-1" start="1" end="705" id="sq305"/><ns3:JSeq colour="-1" start="1" end="708" id="sq307"/><ns3:JSeq colour="-1" start="1" end="708" id="sq309"/><ns3:JSeq colour="-1" start="1" end="680" id="sq311"/><ns3:JSeq colour="-1" start="1" end="692" id="sq313"/><ns3:JSeq colour="-1" start="1" end="718" id="sq315"/><ns3:JSeq colour="-1" start="1" end="709" id="sq317"/><ns3:JSeq colour="-1" start="1" end="710" id="sq319"/><ns3:JSeq colour="-1" start="1" end="710" id="sq321"/><ns3:JSeq colour="-1" start="1" end="710" id="sq323"/><ns3:JSeq colour="-1" start="1" end="721" id="sq325"/><ns3:JSeq colour="-1" start="1" end="721" id="sq327"/><ns3:JSeq colour="-1" start="1" end="720" id="sq329"/><ns3:JSeq colour="-1" start="1" end="721" id="sq331"/><ns3:JSeq colour="-1" start="1" end="721" id="sq333"/><ns3:JSeq colour="-1" start="1" end="721" id="sq335"/><ns3:JSeq colour="-1" start="1" end="727" id="sq337"/><ns3:JSeq colour="-1" start="1" end="727" id="sq339"/><ns3:JSeq colour="-1" start="1" end="727" id="sq341"/><ns3:JSeq colour="-1" start="1" end="727" id="sq343"/><ns3:JSeq colour="-1" start="1" end="729" id="sq345"/><ns3:JSeq colour="-1" start="1" end="726" id="sq347"/><ns3:JSeq colour="-1" start="1" end="677" id="sq349"/><ns3:JSeq colour="-1" start="1" end="677" id="sq351"/><ns3:JSeq colour="-1" start="1" end="703" id="sq353"/><ns3:JSeq colour="-1" start="1" end="705" id="sq355"/><ns3:JSeq colour="-1" start="1" end="705" id="sq357"/><ns3:JSeq colour="-1" start="1" end="722" id="sq359"/><ns3:JSeq colour="-1" start="1" end="722" id="sq361"/><ns3:JSeq colour="-1" start="1" end="722" id="sq363"/><ns3:JSeq colour="-1" start="1" end="722" id="sq365"/><ns3:JSeq colour="-1" start="1" end="722" id="sq367"/><ns3:JSeq colour="-1" start="1" end="722" id="sq369"/><ns3:JSeq colour="-1" start="1" end="722" id="sq371"/><ns3:JSeq colour="-1" start="1" end="722" id="sq373"/><ns3:JSeq colour="-1" start="1" end="694" id="sq375"/><ns3:JSeq colour="-1" start="1" end="694" id="sq377"/><ns3:JSeq colour="-1" start="1" end="694" id="sq379"/><ns3:JSeq colour="-1" start="1" end="739" id="sq381"/><ns3:JSeq colour="-1" start="1" end="717" id="sq383"/><ns3:JSeq colour="-1" start="1" end="717" id="sq385"/><ns3:JSeq colour="-1" start="1" end="707" id="sq387"/><ns3:JSeq colour="-1" start="1" end="727" id="sq389"/><ns3:JSeq colour="-1" start="1" end="699" id="sq391"/><ns3:JSeq colour="-1" start="1" end="699" id="sq393"/><ns3:JSeq colour="-1" start="1" end="699" id="sq395"/><ns3:JSeq colour="-1" start="1" end="699" id="sq397"/><ns3:JSeq colour="-1" start="1" end="699" id="sq399"/><ns3:JSeq colour="-1" start="1" end="698" id="sq401"/><ns3:JSeq colour="-1" start="1" end="738" id="sq403"/><ns3:JSeq colour="-1" start="1" end="736" id="sq405"/><ns3:JSeq colour="-1" start="1" end="707" id="sq407"/><ns3:JSeq colour="-1" start="1" end="707" id="sq409"/><ns3:JSeq colour="-1" start="1" end="707" id="sq411"/><ns3:JSeq colour="-1" start="1" end="707" id="sq413"/><ns3:JSeq colour="-1" start="1" end="722" id="sq415"/><ns3:JSeq colour="-1" start="1" end="722" id="sq417"/><ns3:JSeq colour="-1" start="1" end="722" id="sq419"/><ns3:JSeq colour="-1" start="1" end="722" id="sq421"/><ns3:JSeq colour="-1" start="1" end="722" id="sq423"/><ns3:JSeq colour="-1" start="1" end="722" id="sq425"/><ns3:JSeq colour="-1" start="1" end="722" id="sq427"/><ns3:JSeq colour="-1" start="1" end="722" id="sq429"/><ns3:JSeq colour="-1" start="1" end="722" id="sq431"/><ns3:JSeq colour="-1" start="1" end="722" id="sq433"/><ns3:JSeq colour="-1" start="1" end="722" id="sq435"/><ns3:JSeq colour="-1" start="1" end="722" id="sq437"/><ns3:JSeq colour="-1" start="1" end="729" id="sq439"/><ns3:JSeq colour="-1" start="1" end="721" id="sq441"/><ns3:JSeq colour="-1" start="1" end="735" id="sq443"/><ns3:JSeq colour="-1" start="1" end="735" id="sq445"/><ns3:JSeq colour="-1" start="1" end="704" id="sq447"/><ns3:JSeq colour="-1" start="1" end="718" id="sq449"/><ns3:JSeq colour="-1" start="1" end="718" id="sq451"/><ns3:JSeq colour="-1" start="1" end="718" id="sq453"/><ns3:JSeq colour="-1" start="1" end="718" id="sq455"/><ns3:JSeq colour="-1" start="1" end="712" id="sq457"/><ns3:JSeq colour="-1" start="1" end="726" id="sq459"/><ns3:JSeq colour="-1" start="1" end="726" id="sq461"/><ns3:JSeq colour="-1" start="1" end="726" id="sq463"/><ns3:JSeq colour="-1" start="1" end="727" id="sq465"/><ns3:JSeq colour="-1" start="1" end="726" id="sq467"/><ns3:JSeq colour="-1" start="1" end="726" id="sq469"/><ns3:JSeq colour="-1" start="1" end="726" id="sq471"/><ns3:JSeq colour="-1" start="1" end="726" id="sq473"/><ns3:JSeq colour="-1" start="1" end="726" id="sq475"/><ns3:JSeq colour="-1" start="1" end="726" id="sq477"/><ns3:JSeq colour="-1" start="1" end="711" id="sq479"/><ns3:JSeq colour="-1" start="1" end="708" id="sq481"/><ns3:JSeq colour="-1" start="1" end="628" id="sq483"/><ns3:JSeq colour="-1" start="1" end="729" id="sq485"/><ns3:JSeq colour="-1" start="1" end="729" id="sq487"/><ns3:JSeq colour="-1" start="1" end="739" id="sq489"/><ns3:JSeq colour="-1" start="1" end="739" id="sq491"/><ns3:JSeq colour="-1" start="1" end="698" id="sq493"/><ns3:JSeq colour="-1" start="1" end="698" id="sq495"/><ns3:JSeq colour="-1" start="1" end="698" id="sq497"/><ns3:JSeq colour="-1" start="1" end="698" id="sq499"/><ns3:JSeq colour="-1" start="1" end="698" id="sq501"/><ns3:JSeq colour="-1" start="1" end="698" id="sq503"/><ns3:JSeq colour="-1" start="1" end="696" id="sq505"/><ns3:JSeq colour="-1" start="1" end="698" id="sq507"/><ns3:JSeq colour="-1" start="1" end="698" id="sq509"/><ns3:JSeq colour="-1" start="1" end="697" id="sq511"/><ns3:JSeq colour="-1" start="1" end="697" id="sq513"/><ns3:JSeq colour="-1" start="1" end="714" id="sq515"/><ns3:JSeq colour="-1" start="1" end="714" id="sq517"/><ns3:JSeq colour="-1" start="1" end="714" id="sq519"/><ns3:JSeq colour="-1" start="1" end="714" id="sq521"/><ns3:JSeq colour="-1" start="1" end="723" id="sq523"/><ns3:JSeq colour="-1" start="1" end="720" id="sq525"/><ns3:JSeq colour="-1" start="1" end="716" id="sq527"/><ns3:JSeq colour="-1" start="1" end="716" id="sq529"/><ns3:JSeq colour="-1" start="1" end="715" id="sq531"/><ns3:JSeq colour="-1" start="1" end="715" id="sq533"/><ns3:JSeq colour="-1" start="1" end="723" id="sq535"/><ns3:JSeq colour="-1" start="1" end="721" id="sq537"/><ns3:JSeq colour="-1" start="1" end="712" id="sq539"/><ns3:JSeq colour="-1" start="1" end="712" id="sq541"/><ns3:JSeq colour="-1" start="1" end="712" id="sq543"/><ns3:JSeq colour="-1" start="1" end="712" id="sq545"/><ns3:JSeq colour="-1" start="1" end="712" id="sq547"/><ns3:JSeq colour="-1" start="1" end="712" id="sq549"/><ns3:JSeq colour="-1" start="1" end="712" id="sq551"/><ns3:JSeq colour="-1" start="1" end="712" id="sq553"/><ns3:JSeq colour="-1" start="1" end="712" id="sq555"/><ns3:JSeq colour="-1" start="1" end="712" id="sq557"/><ns3:JSeq colour="-1" start="1" end="701" id="sq559"/><ns3:JSeq colour="-1" start="1" end="712" id="sq561"/><ns3:JSeq colour="-1" start="1" end="712" id="sq563"/><ns3:JSeq colour="-1" start="1" end="712" id="sq565"/><ns3:JSeq colour="-1" start="1" end="451" id="sq567"/><ns3:JSeq colour="-1" start="1" end="439" id="sq569"/><ns3:JSeq colour="-1" start="1" end="429" id="sq571"/><ns3:JSeq colour="-1" start="1" end="400" id="sq573"/><ns3:JSeq colour="-1" start="1" end="768" id="sq575"><ns3:features begin="66" end="84" type="TGCGAAAACCGAAAAATGG" description="Search Results" featureGroup="F2 (FIP forward internal primer)" score="0.0"/><ns3:features begin="66" end="84" type="TGCGAAAACCGAAAAATGG" description="Search Results" featureGroup="F2" score="0.0"/></ns3:JSeq><ns3:JSeq colour="-1" start="1" end="640" id="sq577"/><ns3:JSeq colour="-1" start="1" end="651" id="sq579"/><ns3:JSeq colour="-1" start="1" end="643" id="sq581"/><ns3:JSeq colour="-1" start="1" end="642" id="sq583"/><ns3:JSeq colour="-1" start="1" end="750" id="sq585"/><ns3:JSeq colour="-1" start="1" end="819" id="sq587"/><ns3:JSeq colour="-1" start="1" end="838" id="sq589"/><ns3:JSeq colour="-1" start="1" end="719" id="sq591"/><ns3:JSeq colour="-1" start="1" end="792" id="sq593"><ns3:features begin="72" end="90" type="TGCGAAAACCGAAAAATGG" description="Search Results" featureGroup="F2 (FIP forward internal primer)" score="0.0"/><ns3:features begin="72" end="90" type="TGCGAAAACCGAAAAATGG" description="Search Results" featureGroup="F2" score="0.0"/></ns3:JSeq><ns3:JSeq colour="-1" start="1" end="829" id="sq595"/><ns3:JSeq colour="-1" start="1" end="824" id="sq597"/><ns3:JSeq colour="-1" start="1" end="797" id="sq599"><ns3:features begin="714" end="732" type="TGCGAAAACCGAAAAATGG" description="Search Results" featureGroup="F2 (FIP forward internal primer)" score="0.0"/><ns3:features begin="714" end="732" type="TGCGAAAACCGAAAAATGG" description="Search Results" featureGroup="F2" score="0.0"/></ns3:JSeq><ns3:JSeq colour="-1" start="1" end="805" id="sq601"><ns3:features begin="723" end="741" type="TGCGAAAACCGAAAAATGG" description="Search Results" featureGroup="F2 (FIP forward internal primer)" score="0.0"/><ns3:features begin="723" end="741" type="TGCGAAAACCGAAAAATGG" description="Search Results" featureGroup="F2" score="0.0"/></ns3:JSeq><ns3:JSeq colour="-1" start="1" end="805" id="sq603"><ns3:features begin="723" end="741" type="TGCGAAAACCGAAAAATGG" description="Search Results" featureGroup="F2 (FIP forward internal primer)" score="0.0"/><ns3:features begin="723" end="741" type="TGCGAAAACCGAAAAATGG" description="Search Results" featureGroup="F2" score="0.0"/></ns3:JSeq><ns3:JSeq colour="-1" start="1" end="803" id="sq605"/><ns3:JSeq colour="-1" start="1" end="804" id="sq607"><ns3:features begin="722" end="740" type="TGCGAAAACCGAAAAATGG" description="Search Results" featureGroup="F2 (FIP forward internal primer)" score="0.0"/><ns3:features begin="722" end="740" type="TGCGAAAACCGAAAAATGG" description="Search Results" featureGroup="F2" score="0.0"/></ns3:JSeq><ns3:JSeq colour="-1" start="1" end="712" id="sq609"/><ns3:JSeq colour="-1" start="1" end="494" id="sq611"/><ns3:JSeq colour="-1" start="1" end="447" id="sq613"/><ns3:JSeq colour="-1" start="1" end="504" id="sq615"/><ns3:JSeq colour="-1" start="1" end="408" id="sq617"/><ns3:JSeq colour="-1" start="1" end="407" id="sq619"/><ns3:JSeq colour="-1" start="1" end="418" id="sq621"/><ns3:JSeq colour="-1" start="1" end="411" id="sq623"/><ns3:JSeq colour="-1" start="1" end="412" id="sq625"/><ns3:JSeq colour="-1" start="1" end="712" id="sq627"/><ns3:JSeq colour="-1" start="1" end="809" id="sq629"/><ns3:JSeq colour="-1" start="1" end="809" id="sq631"/><ns3:JSeq colour="-1" start="1" end="809" id="sq633"/><ns3:JSeq colour="-1" start="1" end="807" id="sq635"/><ns3:JSeq colour="-1" start="1" end="811" id="sq637"/><ns3:JSeq colour="-1" start="1" end="810" id="sq639"/><ns3:JSeq colour="-1" start="1" end="798" id="sq641"/><ns3:JSeq colour="-1" start="1" end="806" id="sq643"/><ns3:JSeq colour="-1" start="1" end="806" id="sq645"/><ns3:JSeq colour="-1" start="1" end="809" id="sq647"/><ns3:JSeq colour="-1" start="1" end="837" id="sq649"/><ns3:JSeq colour="-1" start="1" end="803" id="sq651"/><ns3:JSeq colour="-1" start="1" end="801" id="sq653"/><ns3:JSeq colour="-1" start="1" end="789" id="sq655"/><ns3:JSeq colour="-1" start="1" end="785" id="sq657"><ns3:features begin="702" end="720" type="TGCGAAAACCGAAAAATGG" description="Search Results" featureGroup="F2 (FIP forward internal primer)" score="0.0"/><ns3:features begin="702" end="720" type="TGCGAAAACCGAAAAATGG" description="Search Results" featureGroup="F2" score="0.0"/></ns3:JSeq><ns3:JSeq colour="-1" start="1" end="799" id="sq659"/><ns3:JSeq colour="-1" start="1" end="809" id="sq661"/><ns3:JSeq colour="-1" start="1" end="807" id="sq663"/><ns3:JSeq colour="-1" start="1" end="810" id="sq665"/><ns3:JSeq colour="-1" start="1" end="794" id="sq667"><ns3:features begin="713" end="731" type="TGCGAAAACCGAAAAATGG" description="Search Results" featureGroup="F2 (FIP forward internal primer)" score="0.0"/><ns3:features begin="713" end="731" type="TGCGAAAACCGAAAAATGG" description="Search Results" featureGroup="F2" score="0.0"/></ns3:JSeq><ns3:JSeq colour="-1" start="1" end="798" id="sq669"><ns3:features begin="716" end="734" type="TGCGAAAACCGAAAAATGG" description="Search Results" featureGroup="F2 (FIP forward internal primer)" score="0.0"/><ns3:features begin="716" end="734" type="TGCGAAAACCGAAAAATGG" description="Search Results" featureGroup="F2" score="0.0"/></ns3:JSeq><ns3:JSeq colour="-1" start="1" end="809" id="sq671"/><ns3:JSeq colour="-1" start="1" end="808" id="sq673"/><ns3:JSeq colour="-1" start="1" end="809" id="sq675"><ns3:features begin="727" end="745" type="TGCGAAAACCGAAAAATGG" description="Search Results" featureGroup="F2 (FIP forward internal primer)" score="0.0"/><ns3:features begin="727" end="745" type="TGCGAAAACCGAAAAATGG" description="Search Results" featureGroup="F2" score="0.0"/></ns3:JSeq><ns3:JSeq colour="-1" start="1" end="803" id="sq677"/><ns3:JSeq colour="-1" start="1" end="816" id="sq679"/><ns3:JSeq colour="-1" start="1" end="808" id="sq681"/><ns3:JSeq colour="-1" start="1" end="802" id="sq683"/><ns3:JSeq colour="-1" start="1" end="735" id="sq685"/><ns3:JSeq colour="-1" start="1" end="716" id="sq687"/><ns3:JSeq colour="-1" start="1" end="833" id="sq689"/><ns3:JSeq colour="-1" start="1" end="661" id="sq691"/><ns3:JSeq colour="-1" start="1" end="486" id="sq693"/><ns3:JSeq colour="-1" start="1" end="485" id="sq695"/><ns3:JSeq colour="-1" start="1" end="519" id="sq697"/><ns3:JSeq colour="-1" start="1" end="748" id="sq699"/><ns3:JSeq colour="-1" start="1" end="837" id="sq701"/><ns3:JSeq colour="-1" start="1" end="748" id="sq703"/><ns3:JSeq colour="-1" start="1" end="749" id="sq705"/><ns3:JSeq colour="-1" start="1" end="768" id="sq707"/><ns3:JSeq colour="-1" start="1" end="773" id="sq709"/><ns3:JSeq colour="-1" start="1" end="789" id="sq711"/><ns3:JSeq colour="-1" start="1" end="757" id="sq713"/><ns3:JSeq colour="-1" start="1" end="758" id="sq715"/><ns3:JSeq colour="-1" start="1" end="748" id="sq717"/><ns3:JSeq colour="-1" start="1" end="760" id="sq719"/><ns3:JSeq colour="-1" start="1" end="766" id="sq721"/><ns3:JSeq colour="-1" start="1" end="789" id="sq723"/><ns3:JSeq colour="-1" start="1" end="762" id="sq725"/><ns3:JSeq colour="-1" start="1" end="744" id="sq727"/><ns3:JSeq colour="-1" start="1" end="745" id="sq729"/><ns3:JSeq colour="-1" start="1" end="769" id="sq731"/><ns3:JSeq colour="-1" start="1" end="763" id="sq733"/><ns3:JSeq colour="-1" start="1" end="766" id="sq735"/><ns3:JSeq colour="-1" start="1" end="756" id="sq737"/><ns3:JSeq colour="-1" start="1" end="758" id="sq739"><ns3:features begin="718" end="736" type="TGCGAAAACCGAAAAATGG" description="Search Results" featureGroup="F2 (FIP forward internal primer)" score="0.0"/><ns3:features begin="718" end="736" type="TGCGAAAACCGAAAAATGG" description="Search Results" featureGroup="F2" score="0.0"/></ns3:JSeq><ns3:JSeq colour="-1" start="1" end="765" id="sq741"/><ns3:JSeq colour="-1" start="1" end="776" id="sq743"/><ns3:JSeq colour="-1" start="1" end="759" id="sq745"/><ns3:JSeq colour="-1" start="1" end="768" id="sq747"/><ns3:JSeq colour="-1" start="1" end="748" id="sq749"><ns3:features begin="708" end="726" type="TGCGAAAACCGAAAAATGG" description="Search Results" featureGroup="F2 (FIP forward internal primer)" score="0.0"/><ns3:features begin="708" end="726" type="TGCGAAAACCGAAAAATGG" description="Search Results" featureGroup="F2" score="0.0"/></ns3:JSeq><ns3:JSeq colour="-1" start="1" end="735" id="sq751"/><ns3:JSeq colour="-1" start="1" end="779" id="sq753"/><ns3:JSeq colour="-1" start="1" end="747" id="sq755"/><ns3:JSeq colour="-1" start="1" end="790" id="sq757"/><ns3:JSeq colour="-1" start="1" end="785" id="sq759"/><ns3:JSeq colour="-1" start="1" end="768" id="sq761"/><ns3:JSeq colour="-1" start="1" end="773" id="sq763"><ns3:features begin="733" end="751" type="TGCGAAAACCGAAAAATGG" description="Search Results" featureGroup="F2 (FIP forward internal primer)" score="0.0"/><ns3:features begin="733" end="751" type="TGCGAAAACCGAAAAATGG" description="Search Results" featureGroup="F2" score="0.0"/></ns3:JSeq><ns3:JSeq colour="-1" start="1" end="766" id="sq765"/><ns3:JSeq colour="-1" start="1" end="788" id="sq767"/><ns3:JSeq colour="-1" start="1" end="790" id="sq769"/><ns3:JSeq colour="-1" start="1" end="765" id="sq771"/><ns3:JSeq colour="-1" start="1" end="595" id="sq773"/><ns3:JSeq colour="-1" start="1" end="644" id="sq775"/><ns3:JSeq colour="-1" start="1" end="620" id="sq777"/><ns3:JSeq colour="-1" start="1" end="486" id="sq779"/><ns3:JSeq colour="-1" start="1" end="507" id="sq781"/><ns3:JSeq colour="-1" start="1" end="511" id="sq783"/><ns3:JSeq colour="-1" start="1" end="515" id="sq785"/><ns3:JSeq colour="-1" start="1" end="514" id="sq787"/><ns3:JSeq colour="-1" start="1" end="507" id="sq789"/><ns3:JSeq colour="-1" start="1" end="507" id="sq791"/><ns3:JSeq colour="-1" start="1" end="451" id="sq793"/><ns3:JSeq colour="-1" start="1" end="408" id="sq795"/><ns3:JSeq colour="-1" start="1" end="516" id="sq797"/><ns3:JSeq colour="-1" start="1" end="517" id="sq799"/><ns3:JSeq colour="-1" start="1" end="519" id="sq801"/><ns3:JSeq colour="-1" start="1" end="505" id="sq803"/><ns3:JSeq colour="-1" start="1" end="523" id="sq805"/><ns3:JSeq colour="-1" start="1" end="527" id="sq807"/><ns3:JSeq colour="-1" start="1" end="514" id="sq809"/><ns3:JSeq colour="-1" start="1" end="528" id="sq811"/><ns3:JSeq colour="-1" start="1" end="518" id="sq813"/><ns3:JSeq colour="-1" start="1" end="519" id="sq815"/><ns3:JSeq colour="-1" start="1" end="710" id="sq817"/><ns3:JSeq colour="-1" start="1" end="785" id="sq819"/><ns3:JSeq colour="-1" start="1" end="809" id="sq821"/><ns3:JSeq colour="-1" start="1" end="807" id="sq823"/><ns3:JSeq colour="-1" start="1" end="807" id="sq825"/><ns3:JSeq colour="-1" start="1" end="786" id="sq827"><ns3:features begin="704" end="722" type="TGCGAAAACCGAAAAATGG" description="Search Results" featureGroup="F2 (FIP forward internal primer)" score="0.0"/><ns3:features begin="704" end="722" type="TGCGAAAACCGAAAAATGG" description="Search Results" featureGroup="F2" score="0.0"/></ns3:JSeq><ns3:JSeq colour="-1" start="1" end="786" id="sq829"/><ns3:JSeq colour="-1" start="1" end="786" id="sq831"/><ns3:JSeq colour="-1" start="1" end="514" id="sq833"/><ns3:JSeq colour="-1" start="1" end="519" id="sq835"/><ns3:JSeq colour="-1" start="1" end="773" id="sq837"/><ns3:JSeq colour="-1" start="1" end="515" id="sq839"/><ns3:JSeq colour="-1" start="1" end="502" id="sq841"/><ns3:JSeq colour="-1" start="1" end="596" id="sq843"/><ns3:JSeq colour="-1" start="1" end="746" id="sq845"><ns3:features begin="663" end="681" type="TGCGAAAACCGAAAAATGG" description="Search Results" featureGroup="F2 (FIP forward internal primer)" score="0.0"/><ns3:features begin="663" end="681" type="TGCGAAAACCGAAAAATGG" description="Search Results" featureGroup="F2" score="0.0"/></ns3:JSeq><ns3:JSeq colour="-1" start="1" end="814" id="sq847"><ns3:features begin="731" end="749" type="TGCGAAAACCGAAAAATGG" description="Search Results" featureGroup="F2 (FIP forward internal primer)" score="0.0"/><ns3:features begin="731" end="749" type="TGCGAAAACCGAAAAATGG" description="Search Results" featureGroup="F2" score="0.0"/></ns3:JSeq><ns3:JSeq colour="-1" start="1" end="761" id="sq849"/><ns3:JSeq colour="-1" start="1" end="816" id="sq851"><ns3:features begin="733" end="751" type="TGCGAAAACCGAAAAATGG" description="Search Results" featureGroup="F2 (FIP forward internal primer)" score="0.0"/><ns3:features begin="733" end="751" type="TGCGAAAACCGAAAAATGG" description="Search Results" featureGroup="F2" score="0.0"/></ns3:JSeq><ns3:JSeq colour="-1" start="1" end="817" id="sq853"/><ns3:JSeq colour="-1" start="1" end="805" id="sq855"/><ns3:JSeq colour="-1" start="1" end="811" id="sq857"/><ns3:JSeq colour="-1" start="1" end="819" id="sq859"/><ns3:JSeq colour="-1" start="1" end="798" id="sq861"/><ns3:JSeq colour="-1" start="1" end="808" id="sq863"/><ns3:JSeq colour="-1" start="1" end="783" id="sq865"/><ns3:JSeq colour="-1" start="1" end="808" id="sq867"/><ns3:JSeq colour="-1" start="1" end="814" id="sq869"/><ns3:JSeq colour="-1" start="1" end="814" id="sq871"/><ns3:JSeq colour="-1" start="1" end="814" id="sq873"><ns3:features begin="732" end="750" type="TGCGAAAACCGAAAAATGG" description="Search Results" featureGroup="F2 (FIP forward internal primer)" score="0.0"/><ns3:features begin="732" end="750" type="TGCGAAAACCGAAAAATGG" description="Search Results" featureGroup="F2" score="0.0"/></ns3:JSeq><ns3:JSeq colour="-1" start="1" end="807" id="sq875"/><ns3:JSeq colour="-1" start="1" end="807" id="sq877"/><ns3:JSeq colour="-1" start="1" end="805" id="sq879"/><ns3:JSeq colour="-1" start="1" end="805" id="sq881"/><ns3:JSeq colour="-1" start="1" end="816" id="sq883"/><ns3:JSeq colour="-1" start="1" end="696" id="sq885"/><ns3:JSeq colour="-1" start="1" end="719" id="sq887"/><ns3:JSeq colour="-1" start="1" end="795" id="sq889"/><ns3:JSeq colour="-1" start="1" end="801" id="sq891"/><ns3:JSeq colour="-1" start="1" end="789" id="sq893"/><ns3:JSeq colour="-1" start="1" end="780" id="sq895"/><ns3:JSeq colour="-1" start="1" end="786" id="sq897"/><ns3:JSeq colour="-1" start="1" end="856" id="sq899"/><ns3:JSeq colour="-1" start="1" end="858" id="sq901"/><ns3:JSeq colour="-1" start="1" end="854" id="sq903"/><ns3:JSeq colour="-1" start="1" end="854" id="sq905"/><ns3:JSeq colour="-1" start="1" end="855" id="sq907"/><ns3:JSeq colour="-1" start="1" end="854" id="sq909"/><ns3:JSeq colour="-1" start="1" end="858" id="sq911"/><ns3:JSeq colour="-1" start="1" end="857" id="sq913"/><ns3:JSeq colour="-1" start="1" end="854" id="sq915"/><ns3:JSeq colour="-1" start="1" end="858" id="sq917"/><ns3:JSeq colour="-1" start="1" end="858" id="sq919"/><ns3:JSeq colour="-1" start="1" end="854" id="sq921"/><ns3:JSeq colour="-1" start="1" end="855" id="sq923"/><ns3:JSeq colour="-1" start="1" end="854" id="sq925"/><ns3:JSeq colour="-1" start="1" end="854" id="sq927"/><ns3:JSeq colour="-1" start="1" end="853" id="sq929"/><ns3:JSeq colour="-1" start="1" end="854" id="sq931"/><ns3:JSeq colour="-1" start="1" end="854" id="sq933"/><ns3:JSeq colour="-1" start="1" end="854" id="sq935"/><ns3:JSeq colour="-1" start="1" end="853" id="sq937"/><ns3:JSeq colour="-1" start="1" end="750" id="sq939"><ns3:features begin="714" end="732" type="TGCGAAAACCGAAAAATGG" description="Search Results" featureGroup="F2 (FIP forward internal primer)" score="0.0"/><ns3:features begin="714" end="732" type="TGCGAAAACCGAAAAATGG" description="Search Results" featureGroup="F2" score="0.0"/></ns3:JSeq><ns3:JSeq colour="-1" start="1" end="858" id="sq941"/><ns3:JSeq colour="-1" start="1" end="858" id="sq943"/><ns3:JSeq colour="-1" start="1" end="718" id="sq945"/><ns3:JSeq colour="-1" start="1" end="721" id="sq947"/><ns3:JSeq colour="-1" start="1" end="678" id="sq949"/><ns3:JSeq colour="-1" start="1" end="557" id="sq951"/><ns3:JSeq colour="-1" start="1" end="628" id="sq953"/><ns3:JSeq colour="-1" start="1" end="692" id="sq955"/><ns3:JSeq colour="-1" start="1" end="604" id="sq957"/><ns3:JSeq colour="-1" start="1" end="551" id="sq959"/><ns3:JSeq colour="-1" start="1" end="582" id="sq961"/><ns3:JSeq colour="-1" start="1" end="447" id="sq963"/><ns3:JSeq colour="-1" start="1" end="447" id="sq965"/><ns3:JSeq colour="-1" start="1" end="447" id="sq967"/><ns3:JSeq colour="-1" start="1" end="447" id="sq969"/><ns3:JSeq colour="-1" start="1" end="447" id="sq971"/><ns3:JSeq colour="-1" start="1" end="447" id="sq973"/><ns3:JSeq colour="-1" start="1" end="450" id="sq975"/><ns3:JSeq colour="-1" start="1" end="680" id="sq977"/><ns3:JSeq colour="-1" start="1" end="700" id="sq979"/><ns3:JSeq colour="-1" start="1" end="476" id="sq981"/><ns3:JSeq colour="-1" start="1" end="649" id="sq983"/><ns3:JSeq colour="-1" start="1" end="444" id="sq985"/><ns3:JSeq colour="-1" start="1" end="659" id="sq987"/><ns3:JSeq colour="-1" start="1" end="591" id="sq989"/><ns3:JSeq colour="-1" start="1" end="522" id="sq991"/><ns3:JSeq colour="-1" start="1" end="704" id="sq993"/><ns3:JSeq colour="-1" start="1" end="696" id="sq995"/><ns3:JSeq colour="-1" start="1" end="696" id="sq997"/><ns3:JSeq colour="-1" start="1" end="705" id="sq999"/><ns3:JSeq colour="-1" start="1" end="704" id="sq1001"/><ns3:JSeq colour="-1" start="1" end="717" id="sq1003"/><ns3:JSeq colour="-1" start="1" end="723" id="sq1005"/><ns3:JSeq colour="-1" start="1" end="721" id="sq1007"/><ns3:JSeq colour="-1" start="1" end="734" id="sq1009"/><ns3:JSeq colour="-1" start="1" end="643" id="sq1011"/><ns3:JSeq colour="-1" start="1" end="726" id="sq1013"/><ns3:JSeq colour="-1" start="1" end="691" id="sq1015"/><ns3:JSeq colour="-1" start="1" end="702" id="sq1017"/><ns3:JSeq colour="-1" start="1" end="714" id="sq1019"/><ns3:JSeq colour="-1" start="1" end="701" id="sq1021"/><ns3:JSeq colour="-1" start="1" end="672" id="sq1023"/><ns3:JSeq colour="-1" start="1" end="706" id="sq1025"/><ns3:JSeq colour="-1" start="1" end="735" id="sq1027"/><ns3:JSeq colour="-1" start="1" end="697" id="sq1029"/><ns3:JSeq colour="-1" start="1" end="715" id="sq1031"/><ns3:JSeq colour="-1" start="1" end="710" id="sq1033"/><ns3:JSeq colour="-1" start="1" end="715" id="sq1035"/><ns3:JSeq colour="-1" start="1" end="703" id="sq1037"/><ns3:JSeq colour="-1" start="1" end="712" id="sq1039"/><ns3:JSeq colour="-1" start="1" end="717" id="sq1041"/><ns3:JSeq colour="-1" start="1" end="709" id="sq1043"/><ns3:JSeq colour="-1" start="1" end="703" id="sq1045"/><ns3:JSeq colour="-1" start="1" end="703" id="sq1047"/><ns3:JSeq colour="-1" start="1" end="707" id="sq1049"/><ns3:JSeq colour="-1" start="1" end="702" id="sq1051"/><ns3:JSeq colour="-1" start="1" end="710" id="sq1053"/><ns3:JSeq colour="-1" start="1" end="708" id="sq1055"/><ns3:JSeq colour="-1" start="1" end="699" id="sq1057"/><ns3:JSeq colour="-1" start="1" end="707" id="sq1059"/><ns3:JSeq colour="-1" start="1" end="701" id="sq1061"/><ns3:JSeq colour="-1" start="1" end="705" id="sq1063"/><ns3:JSeq colour="-1" start="1" end="701" id="sq1065"/><ns3:JSeq colour="-1" start="1" end="693" id="sq1067"/><ns3:JSeq colour="-1" start="1" end="690" id="sq1069"/><ns3:JSeq colour="-1" start="1" end="699" id="sq1071"/><ns3:JSeq colour="-1" start="1" end="687" id="sq1073"/><ns3:JSeq colour="-1" start="1" end="692" id="sq1075"/><ns3:JSeq colour="-1" start="1" end="695" id="sq1077"/><ns3:JSeq colour="-1" start="1" end="719" id="sq1079"/><ns3:JSeq colour="-1" start="1" end="746" id="sq1081"/><ns3:JSeq colour="-1" start="1" end="721" id="sq1083"/><ns3:JSeq colour="-1" start="1" end="738" id="sq1085"/><ns3:JSeq colour="-1" start="1" end="697" id="sq1087"/><ns3:JSeq colour="-1" start="1" end="716" id="sq1089"/><ns3:JSeq colour="-1" start="1" end="730" id="sq1091"/><ns3:JSeq colour="-1" start="1" end="702" id="sq1093"/><ns3:JSeq colour="-1" start="1" end="705" id="sq1095"/><ns3:JSeq colour="-1" start="1" end="705" id="sq1097"/><ns3:JSeq colour="-1" start="1" end="702" id="sq1099"/><ns3:JSeq colour="-1" start="1" end="705" id="sq1101"/><ns3:JSeq colour="-1" start="1" end="697" id="sq1103"/><ns3:JSeq colour="-1" start="1" end="717" id="sq1105"/><ns3:JSeq colour="-1" start="1" end="715" id="sq1107"/><ns3:JSeq colour="-1" start="1" end="697" id="sq1109"/><ns3:JSeq colour="-1" start="1" end="696" id="sq1111"/><ns3:JSeq colour="-1" start="1" end="688" id="sq1113"/><ns3:JSeq colour="-1" start="1" end="706" id="sq1115"/><ns3:JSeq colour="-1" start="1" end="729" id="sq1117"/><ns3:JSeq colour="-1" start="1" end="719" id="sq1119"/><ns3:JSeq colour="-1" start="1" end="695" id="sq1121"/><ns3:JSeq colour="-1" start="1" end="708" id="sq1123"/><ns3:JSeq colour="-1" start="1" end="691" id="sq1125"/><ns3:JSeq colour="-1" start="1" end="743" id="sq1127"/><ns3:JSeq colour="-1" start="1" end="696" id="sq1129"/><ns3:JSeq colour="-1" start="1" end="697" id="sq1131"/><ns3:JSeq colour="-1" start="1" end="699" id="sq1133"/><ns3:JSeq colour="-1" start="1" end="696" id="sq1135"/><ns3:JSeq colour="-1" start="1" end="707" id="sq1137"/><ns3:JSeq colour="-1" start="1" end="696" id="sq1139"/><ns3:JSeq colour="-1" start="1" end="670" id="sq1141"/><ns3:JSeq colour="-1" start="1" end="704" id="sq1143"/><ns3:JSeq colour="-1" start="1" end="697" id="sq1145"/><ns3:JSeq colour="-1" start="1" end="698" id="sq1147"/><ns3:JSeq colour="-1" start="1" end="661" id="sq1149"/><ns3:JSeq colour="-1" start="1" end="689" id="sq1151"/><ns3:JSeq colour="-1" start="1" end="686" id="sq1153"/><ns3:JSeq colour="-1" start="1" end="683" id="sq1155"/><ns3:JSeq colour="-1" start="1" end="696" id="sq1157"/><ns3:JSeq colour="-1" start="1" end="723" id="sq1159"/><ns3:JSeq colour="-1" start="1" end="772" id="sq1161"/><ns3:JSeq colour="-1" start="1" end="694" id="sq1163"/><ns3:JSeq colour="-1" start="1" end="676" id="sq1165"/><ns3:JSeq colour="-1" start="1" end="719" id="sq1167"/><ns3:JSeq colour="-1" start="1" end="709" id="sq1169"/><ns3:JSeq colour="-1" start="1" end="687" id="sq1171"/><ns3:JSeq colour="-1" start="1" end="686" id="sq1173"/><ns3:JSeq colour="-1" start="1" end="668" id="sq1175"/><ns3:JSeq colour="-1" start="1" end="531" id="sq1177"/><ns3:JSeq colour="-1" start="1" end="671" id="sq1179"/><ns3:JSeq colour="-1" start="1" end="676" id="sq1181"/><ns3:JSeq colour="-1" start="1" end="614" id="sq1183"/><ns3:JSeq colour="-1" start="1" end="660" id="sq1185"/><ns3:JSeq colour="-1" start="1" end="696" id="sq1187"/><ns3:JSeq colour="-1" start="1" end="712" id="sq1189"/><ns3:JSeq colour="-1" start="1" end="693" id="sq1191"/><ns3:JSeq colour="-1" start="1" end="708" id="sq1193"/><ns3:JSeq colour="-1" start="1" end="696" id="sq1195"/><ns3:JSeq colour="-1" start="1" end="669" id="sq1197"/><ns3:JSeq colour="-1" start="1" end="702" id="sq1199"/><ns3:JSeq colour="-1" start="1" end="681" id="sq1201"/><ns3:JSeq colour="-1" start="1" end="655" id="sq1203"/><ns3:JSeq colour="-1" start="1" end="662" id="sq1205"/><ns3:JSeq colour="-1" start="1" end="689" id="sq1207"/><ns3:JSeq colour="-1" start="1" end="676" id="sq1209"/><ns3:JSeq colour="-1" start="1" end="679" id="sq1211"/><ns3:JSeq colour="-1" start="1" end="715" id="sq1213"/><ns3:JSeq colour="-1" start="1" end="680" id="sq1215"/><ns3:JSeq colour="-1" start="1" end="660" id="sq1217"/><ns3:JSeq colour="-1" start="1" end="686" id="sq1219"/><ns3:JSeq colour="-1" start="1" end="686" id="sq1221"/><ns3:JSeq colour="-1" start="1" end="685" id="sq1223"/><ns3:JSeq colour="-1" start="1" end="575" id="sq1225"/><ns3:JSeq colour="-1" start="1" end="702" id="sq1227"/><ns3:JSeq colour="-1" start="1" end="699" id="sq1229"/><ns3:JSeq colour="-1" start="1" end="707" id="sq1231"/><ns3:JSeq colour="-1" start="1" end="700" id="sq1233"/><ns3:JSeq colour="-1" start="1" end="705" id="sq1235"/><ns3:JSeq colour="-1" start="1" end="718" id="sq1237"/><ns3:JSeq colour="-1" start="1" end="658" id="sq1239"/><ns3:JSeq colour="-1" start="1" end="715" id="sq1241"/><ns3:JSeq colour="-1" start="1" end="651" id="sq1243"/><ns3:JSeq colour="-1" start="1" end="733" id="sq1245"/><ns3:JSeq colour="-1" start="1" end="718" id="sq1247"/><ns3:JSeq colour="-1" start="1" end="655" id="sq1249"/><ns3:JSeq colour="-1" start="1" end="654" id="sq1251"/><ns3:JSeq colour="-1" start="1" end="652" id="sq1253"/><ns3:JSeq colour="-1" start="1" end="650" id="sq1255"/><ns3:JSeq colour="-1" start="1" end="654" id="sq1257"/><ns3:JSeq colour="-1" start="1" end="654" id="sq1259"/><ns3:JSeq colour="-1" start="1" end="656" id="sq1261"/><ns3:JSeq colour="-1" start="1" end="654" id="sq1263"/><ns3:JSeq colour="-1" start="1" end="652" id="sq1265"/><ns3:JSeq colour="-1" start="1" end="648" id="sq1267"/><ns3:JSeq colour="-1" start="1" end="648" id="sq1269"/><ns3:JSeq colour="-1" start="1" end="653" id="sq1271"/><ns3:JSeq colour="-1" start="1" end="680" id="sq1273"/><ns3:JSeq colour="-1" start="1" end="664" id="sq1275"/><ns3:JSeq colour="-1" start="1" end="686" id="sq1277"/><ns3:JSeq colour="-1" start="1" end="657" id="sq1279"/><ns3:JSeq colour="-1" start="1" end="686" id="sq1281"/><ns3:JSeq colour="-1" start="1" end="690" id="sq1283"/><ns3:JSeq colour="-1" start="1" end="683" id="sq1285"/><ns3:JSeq colour="-1" start="1" end="650" id="sq1287"/><ns3:JSeq colour="-1" start="1" end="685" id="sq1289"/><ns3:JSeq colour="-1" start="1" end="636" id="sq1291"/><ns3:JSeq colour="-1" start="1" end="637" id="sq1293"/><ns3:JSeq colour="-1" start="1" end="629" id="sq1295"/><ns3:JSeq colour="-1" start="1" end="631" id="sq1297"/><ns3:JSeq colour="-1" start="1" end="637" id="sq1299"/><ns3:JSeq colour="-1" start="1" end="633" id="sq1301"/><ns3:JSeq colour="-1" start="1" end="624" id="sq1303"/><ns3:JSeq colour="-1" start="1" end="637" id="sq1305"/><ns3:JSeq colour="-1" start="1" end="736" id="sq1307"/><ns3:JSeq colour="-1" start="1" end="739" id="sq1309"/><ns3:JSeq colour="-1" start="1" end="724" id="sq1311"/><ns3:JSeq colour="-1" start="1" end="726" id="sq1313"/><ns3:JSeq colour="-1" start="1" end="739" id="sq1315"/><ns3:JSeq colour="-1" start="1" end="762" id="sq1317"/><ns3:JSeq colour="-1" start="1" end="764" id="sq1319"/><ns3:JSeq colour="-1" start="1" end="690" id="sq1321"/><ns3:JSeq colour="-1" start="1" end="688" id="sq1323"/><ns3:JSeq colour="-1" start="1" end="687" id="sq1325"/><ns3:JSeq colour="-1" start="1" end="686" id="sq1327"/><ns3:JSeq colour="-1" start="1" end="689" id="sq1329"/><ns3:JSeq colour="-1" start="1" end="686" id="sq1331"/><ns3:JSeq colour="-1" start="1" end="684" id="sq1333"/><ns3:JSeq colour="-1" start="1" end="708" id="sq1335"/><ns3:JSeq colour="-1" start="1" end="702" id="sq1337"/><ns3:JSeq colour="-1" start="1" end="705" id="sq1339"/><ns3:JSeq colour="-1" start="1" end="705" id="sq1341"/><ns3:JSeq colour="-1" start="1" end="701" id="sq1343"/><ns3:JSeq colour="-1" start="1" end="623" id="sq1345"/><ns3:JSeq colour="-1" start="1" end="710" id="sq1347"/><ns3:JSeq colour="-1" start="1" end="700" id="sq1349"/><ns3:JSeq colour="-1" start="1" end="710" id="sq1351"/><ns3:JSeq colour="-1" start="1" end="703" id="sq1353"/><ns3:JSeq colour="-1" start="1" end="701" id="sq1355"/><ns3:JSeq colour="-1" start="1" end="700" id="sq1357"/><ns3:JSeq colour="-1" start="1" end="701" id="sq1359"/><ns3:JSeq colour="-1" start="1" end="714" id="sq1361"/><ns3:JSeq colour="-1" start="1" end="692" id="sq1363"/><ns3:JSeq colour="-1" start="1" end="692" id="sq1365"/><ns3:JSeq colour="-1" start="1" end="691" id="sq1367"/><ns3:JSeq colour="-1" start="1" end="695" id="sq1369"/><ns3:JSeq colour="-1" start="1" end="669" id="sq1371"/><ns3:JSeq colour="-1" start="1" end="722" id="sq1373"/><ns3:JSeq colour="-1" start="1" end="724" id="sq1375"/><ns3:JSeq colour="-1" start="1" end="724" id="sq1377"/><ns3:JSeq colour="-1" start="1" end="745" id="sq1379"/><ns3:JSeq colour="-1" start="1" end="721" id="sq1381"/><ns3:JSeq colour="-1" start="1" end="727" id="sq1383"/><ns3:JSeq colour="-1" start="1" end="728" id="sq1385"/><ns3:JSeq colour="-1" start="1" end="702" id="sq1387"/><ns3:JSeq colour="-1" start="1" end="697" id="sq1389"/><ns3:JSeq colour="-1" start="1" end="703" id="sq1391"/><ns3:JSeq colour="-1" start="1" end="687" id="sq1393"/><ns3:JSeq colour="-1" start="1" end="697" id="sq1395"/><ns3:JSeq colour="-1" start="1" end="685" id="sq1397"/><ns3:JSeq colour="-1" start="1" end="701" id="sq1399"/><ns3:JSeq colour="-1" start="1" end="739" id="sq1401"/><ns3:JSeq colour="-1" start="1" end="694" id="sq1403"/><ns3:JSeq colour="-1" start="1" end="729" id="sq1405"/><ns3:JSeq colour="-1" start="1" end="748" id="sq1407"/><ns3:JSeq colour="-1" start="1" end="728" id="sq1409"/><ns3:JSeq colour="-1" start="1" end="734" id="sq1411"/><ns3:JSeq colour="-1" start="1" end="737" id="sq1413"/><ns3:JSeq colour="-1" start="1" end="734" id="sq1415"/><ns3:JSeq colour="-1" start="1" end="786" id="sq1417"/><ns3:JSeq colour="-1" start="1" end="706" id="sq1419"/><ns3:JSeq colour="-1" start="1" end="685" id="sq1421"/><ns3:JSeq colour="-1" start="1" end="689" id="sq1423"/><ns3:JSeq colour="-1" start="1" end="712" id="sq1425"/><ns3:JSeq colour="-1" start="1" end="718" id="sq1427"/><ns3:JSeq colour="-1" start="1" end="720" id="sq1429"/><ns3:JSeq colour="-1" start="1" end="716" id="sq1431"/><ns3:JSeq colour="-1" start="1" end="727" id="sq1433"/><ns3:JSeq colour="-1" start="1" end="721" id="sq1435"/><ns3:JSeq colour="-1" start="1" end="713" id="sq1437"/><ns3:JSeq colour="-1" start="1" end="712" id="sq1439"/><ns3:JSeq colour="-1" start="1" end="743" id="sq1441"/><ns3:JSeq colour="-1" start="1" end="746" id="sq1443"/><ns3:JSeq colour="-1" start="1" end="718" id="sq1445"/><ns3:JSeq colour="-1" start="1" end="728" id="sq1447"/><ns3:JSeq colour="-1" start="1" end="742" id="sq1449"/><ns3:JSeq colour="-1" start="1" end="719" id="sq1451"/><ns3:JSeq colour="-1" start="1" end="743" id="sq1453"/><ns3:JSeq colour="-1" start="1" end="739" id="sq1455"/><ns3:JSeq colour="-1" start="1" end="729" id="sq1457"/><ns3:JSeq colour="-1" start="1" end="736" id="sq1459"/><ns3:JSeq colour="-1" start="1" end="720" id="sq1461"/><ns3:JSeq colour="-1" start="1" end="739" id="sq1463"/><ns3:JSeq colour="-1" start="1" end="733" id="sq1465"/><ns3:JSeq colour="-1" start="1" end="809" id="sq1467"/><ns3:JSeq colour="-1" start="1" end="728" id="sq1469"/><ns3:JSeq colour="-1" start="1" end="722" id="sq1471"/><ns3:JSeq colour="-1" start="1" end="748" id="sq1473"/><ns3:JSeq colour="-1" start="1" end="720" id="sq1475"/><ns3:JSeq colour="-1" start="1" end="750" id="sq1477"/><ns3:JSeq colour="-1" start="1" end="784" id="sq1479"/><ns3:JSeq colour="-1" start="1" end="722" id="sq1481"/><ns3:JSeq colour="-1" start="1" end="718" id="sq1483"/><ns3:JSeq colour="-1" start="1" end="711" id="sq1485"/><ns3:JSeq colour="-1" start="1" end="721" id="sq1487"/><ns3:JSeq colour="-1" start="1" end="721" id="sq1489"/><ns3:JSeq colour="-1" start="1" end="712" id="sq1491"/><ns3:JSeq colour="-1" start="1" end="713" id="sq1493"/><ns3:JSeq colour="-1" start="1" end="694" id="sq1495"/><ns3:JSeq colour="-1" start="1" end="674" id="sq1497"/><ns3:JSeq colour="-1" start="1" end="691" id="sq1499"/><ns3:JSeq colour="-1" start="1" end="690" id="sq1501"/><ns3:JSeq colour="-1" start="1" end="689" id="sq1503"/><ns3:JSeq colour="-1" start="1" end="700" id="sq1505"/><ns3:JSeq colour="-1" start="1" end="713" id="sq1507"/><ns3:JSeq colour="-1" start="1" end="718" id="sq1509"/><ns3:JSeq colour="-1" start="1" end="712" id="sq1511"/><ns3:JSeq colour="-1" start="1" end="717" id="sq1513"/><ns3:JSeq colour="-1" start="1" end="709" id="sq1515"/><ns3:JSeq colour="-1" start="1" end="705" id="sq1517"/><ns3:JSeq colour="-1" start="1" end="706" id="sq1519"/><ns3:JSeq colour="-1" start="1" end="705" id="sq1521"/><ns3:JSeq colour="-1" start="1" end="703" id="sq1523"/><ns3:JSeq colour="-1" start="1" end="705" id="sq1525"/><ns3:JSeq colour="-1" start="1" end="710" id="sq1527"/><ns3:JSeq colour="-1" start="1" end="694" id="sq1529"/><ns3:JSeq colour="-1" start="1" end="714" id="sq1531"/><ns3:JSeq colour="-1" start="1" end="704" id="sq1533"/><ns3:JSeq colour="-1" start="1" end="718" id="sq1535"/><ns3:JSeq colour="-1" start="1" end="714" id="sq1537"/><ns3:JSeq colour="-1" start="1" end="783" id="sq1539"/><ns3:JSeq colour="-1" start="1" end="709" id="sq1541"/><ns3:JSeq colour="-1" start="1" end="774" id="sq1543"/><ns3:JSeq colour="-1" start="1" end="715" id="sq1545"/><ns3:JSeq colour="-1" start="1" end="724" id="sq1547"/><ns3:JSeq colour="-1" start="1" end="665" id="sq1549"/><ns3:JSeq colour="-1" start="1" end="716" id="sq1551"/><ns3:JSeq colour="-1" start="1" end="702" id="sq1553"/><ns3:JSeq colour="-1" start="1" end="711" id="sq1555"/><ns3:JSeq colour="-1" start="1" end="708" id="sq1557"/><ns3:JSeq colour="-1" start="1" end="710" id="sq1559"/><ns3:JSeq colour="-1" start="1" end="682" id="sq1561"/><ns3:JSeq colour="-1" start="1" end="689" id="sq1563"/><ns3:JSeq colour="-1" start="1" end="676" id="sq1565"/><ns3:JSeq colour="-1" start="1" end="688" id="sq1567"/><ns3:JSeq colour="-1" start="1" end="692" id="sq1569"/><ns3:JSeq colour="-1" start="1" end="703" id="sq1571"/><ns3:JSeq colour="-1" start="1" end="676" id="sq1573"/><ns3:JSeq colour="-1" start="1" end="674" id="sq1575"/><ns3:JSeq colour="-1" start="1" end="694" id="sq1577"/><ns3:JSeq colour="-1" start="1" end="675" id="sq1579"/><ns3:JSeq colour="-1" start="1" end="657" id="sq1581"/><ns3:JSeq colour="-1" start="1" end="649" id="sq1583"/><ns3:JSeq colour="-1" start="1" end="634" id="sq1585"/><ns3:JSeq colour="-1" start="1" end="405" id="sq1587"/><ns3:JSeq colour="-1" start="1" end="638" id="sq1589"/><ns3:JSeq colour="-1" start="1" end="708" id="sq1591"/><ns3:JSeq colour="-1" start="1" end="725" id="sq1593"/><ns3:JSeq colour="-1" start="1" end="711" id="sq1595"/><ns3:JSeq colour="-1" start="1" end="795" id="sq1597"/><ns3:JSeq colour="-1" start="1" end="720" id="sq1599"/><ns3:JSeq colour="-1" start="1" end="700" id="sq1601"/><ns3:JSeq colour="-1" start="1" end="701" id="sq1603"/><ns3:JSeq colour="-1" start="1" end="704" id="sq1605"/><ns3:JSeq colour="-1" start="1" end="700" id="sq1607"/><ns3:JSeq colour="-1" start="1" end="703" id="sq1609"/><ns3:JSeq colour="-1" start="1" end="657" id="sq1611"/><ns3:JSeq colour="-1" start="1" end="725" id="sq1613"/><ns3:JSeq colour="-1" start="1" end="705" id="sq1615"/><ns3:JSeq colour="-1" start="1" end="729" id="sq1617"/><ns3:JSeq colour="-1" start="1" end="677" id="sq1619"/><ns3:JSeq colour="-1" start="1" end="707" id="sq1621"/><ns3:JSeq colour="-1" start="1" end="574" id="sq1623"/><ns3:JSeq colour="-1" start="1" end="734" id="sq1625"/><ns3:JSeq colour="-1" start="1" end="730" id="sq1627"/><ns3:JSeq colour="-1" start="1" end="689" id="sq1629"/><ns3:JSeq colour="-1" start="1" end="716" id="sq1631"/><ns3:JSeq colour="-1" start="1" end="741" id="sq1633"/><ns3:JSeq colour="-1" start="1" end="733" id="sq1635"/><ns3:JSeq colour="-1" start="1" end="725" id="sq1637"/><ns3:JSeq colour="-1" start="1" end="772" id="sq1639"/><ns3:JSeq colour="-1" start="1" end="779" id="sq1641"/><ns3:JSeq colour="-1" start="1" end="720" id="sq1643"/><ns3:JSeq colour="-1" start="1" end="717" id="sq1645"/><ns3:JSeq colour="-1" start="1" end="765" id="sq1647"/><ns3:JSeq colour="-1" start="1" end="793" id="sq1649"/><ns3:JSeq colour="-1" start="1" end="743" id="sq1651"/><ns3:JSeq colour="-1" start="1" end="743" id="sq1653"/><ns3:JSeq colour="-1" start="1" end="744" id="sq1655"/><ns3:JSeq colour="-1" start="1" end="628" id="sq1657"/><ns3:JSeq colour="-1" start="1" end="747" id="sq1659"/><ns3:JSeq colour="-1" start="1" end="447" id="sq1661"/><ns3:JSeq colour="-1" start="1" end="446" id="sq1663"/><ns3:JSeq colour="-1" start="1" end="447" id="sq1665"/><ns3:JSeq colour="-1" start="1" end="447" id="sq1667"/><ns3:JSeq colour="-1" start="1" end="447" id="sq1669"/><ns3:JSeq colour="-1" start="1" end="447" id="sq1671"/><ns3:JSeq colour="-1" start="1" end="447" id="sq1673"/><ns3:JSeq colour="-1" start="1" end="447" id="sq1675"/><ns3:JSeq colour="-1" start="1" end="448" id="sq1677"/><ns3:JSeq colour="-1" start="1" end="447" id="sq1679"/><ns3:JSeq colour="-1" start="1" end="448" id="sq1681"/><ns3:JSeq colour="-1" start="1" end="472" id="sq1683"/><ns3:JSeq colour="-1" start="1" end="446" id="sq1685"/><ns3:JSeq colour="-1" start="1" end="440" id="sq1687"/><ns3:JSeq colour="-1" start="1" end="443" id="sq1689"/><ns3:JSeq colour="-1" start="1" end="433" id="sq1691"/><ns3:JSeq colour="-1" start="1" end="435" id="sq1693"/><ns3:JSeq colour="-1" start="1" end="414" id="sq1695"/><ns3:JSeq colour="-1" start="1" end="423" id="sq1697"/><ns3:JSeq colour="-1" start="1" end="447" id="sq1699"/><ns3:JSeq colour="-1" start="1" end="683" id="sq1701"/><ns3:JSeq colour="-1" start="1" end="728" id="sq1703"/><ns3:JSeq colour="-1" start="1" end="693" id="sq1705"/><ns3:JSeq colour="-1" start="1" end="651" id="sq1707"/><ns3:JSeq colour="-1" start="1" end="656" id="sq1709"/><ns3:JSeq colour="-1" start="1" end="665" id="sq1711"/><ns3:JSeq colour="-1" start="1" end="656" id="sq1713"/><ns3:JSeq colour="-1" start="1" end="662" id="sq1715"/><ns3:JSeq colour="-1" start="1" end="661" id="sq1717"/><ns3:JSeq colour="-1" start="1" end="662" id="sq1719"/><ns3:JSeq colour="-1" start="1" end="670" id="sq1721"/><ns3:JSeq colour="-1" start="1" end="689" id="sq1723"/><ns3:JSeq colour="-1" start="1" end="705" id="sq1725"/><ns3:JSeq colour="-1" start="1" end="595" id="sq1727"/><ns3:JSeq colour="-1" start="1" end="675" id="sq1729"/><ns3:JSeq colour="-1" start="1" end="650" id="sq1731"/><ns3:JSeq colour="-1" start="1" end="529" id="sq1733"/><ns3:JSeq colour="-1" start="1" end="529" id="sq1735"/><ns3:JSeq colour="-1" start="1" end="550" id="sq1737"/><ns3:JSeq colour="-1" start="1" end="564" id="sq1739"/><ns3:JSeq colour="-1" start="1" end="564" id="sq1741"/><ns3:JSeq colour="-1" start="1" end="545" id="sq1743"/><ns3:JSeq colour="-1" start="1" end="558" id="sq1745"/><ns3:JSeq colour="-1" start="1" end="558" id="sq1747"/><ns3:JSeq colour="-1" start="1" end="565" id="sq1749"/><ns3:JSeq colour="-1" start="1" end="529" id="sq1751"/><ns3:JSeq colour="-1" start="1" end="722" id="sq1753"/><ns3:JSeq colour="-1" start="1" end="728" id="sq1755"/><ns3:JSeq colour="-1" start="1" end="795" id="sq1757"/><ns3:JSeq colour="-1" start="1" end="721" id="sq1759"/><ns3:JSeq colour="-1" start="1" end="720" id="sq1761"/><ns3:JSeq colour="-1" start="1" end="722" id="sq1763"/><ns3:JSeq colour="-1" start="1" end="722" id="sq1765"/><ns3:JSeq colour="-1" start="1" end="728" id="sq1767"/><ns3:JSeq colour="-1" start="1" end="728" id="sq1769"/><ns3:JSeq colour="-1" start="1" end="801" id="sq1771"/><ns3:JSeq colour="-1" start="1" end="604" id="sq1773"/><ns3:JSeq colour="-1" start="1" end="690" id="sq1775"/><ns3:JSeq colour="-1" start="1" end="604" id="sq1777"/><ns3:JSeq colour="-1" start="1" end="604" id="sq1779"/><ns3:JSeq colour="-1" start="1" end="604" id="sq1781"/><ns3:JSeq colour="-1" start="1" end="475" id="sq1783"/><ns3:JSeq colour="-1" start="1" end="474" id="sq1785"/><ns3:JSeq colour="-1" start="1" end="474" id="sq1787"/><ns3:JSeq colour="-1" start="1" end="859" id="sq1789"/><ns3:JSeq colour="-1" start="1" end="859" id="sq1791"/><ns3:JSeq colour="-1" start="1" end="677" id="sq1793"/><ns3:JSeq colour="-1" start="1" end="677" id="sq1795"/><ns3:JSeq colour="-1" start="1" end="699" id="sq1797"/><ns3:JSeq colour="-1" start="1" end="699" id="sq1799"/><ns3:JSeq colour="-1" start="1" end="859" id="sq1801"/><ns3:JSeq colour="-1" start="1" end="859" id="sq1803"/><ns3:JSeq colour="-1" start="1" end="807" id="sq1805"/><ns3:JSeq colour="-1" start="1" end="821" id="sq1807"/><ns3:JSeq colour="-1" start="1" end="825" id="sq1809"/><ns3:JSeq colour="-1" start="1" end="816" id="sq1811"/><ns3:JSeq colour="-1" start="1" end="716" id="sq1813"/><ns3:JSeq colour="-1" start="1" end="597" id="sq1815"/><ns3:JSeq colour="-1" start="1" end="643" id="sq1817"/><ns3:JSeq colour="-1" start="1" end="656" id="sq1819"/><ns3:JSeq colour="-1" start="1" end="682" id="sq1821"/><ns3:JSeq colour="-1" start="1" end="690" id="sq1823"/><ns3:JSeq colour="-1" start="1" end="720" id="sq1825"/><ns3:JSeq colour="-1" start="1" end="704" id="sq1827"/><ns3:JSeq colour="-1" start="1" end="674" id="sq1829"/><ns3:JSeq colour="-1" start="1" end="664" id="sq1831"/><ns3:JSeq colour="-1" start="1" end="697" id="sq1833"/><ns3:JSeq colour="-1" start="1" end="705" id="sq1835"/><ns3:JSeq colour="-1" start="1" end="693" id="sq1837"/><ns3:JSeq colour="-1" start="1" end="578" id="sq1839"/><ns3:JSeq colour="-1" start="1" end="724" id="sq1841"/><ns3:JSeq colour="-1" start="1" end="724" id="sq1843"/><ns3:JSeq colour="-1" start="1" end="719" id="sq1845"/><ns3:JSeq colour="-1" start="1" end="689" id="sq1847"/><ns3:JSeq colour="-1" start="1" end="697" id="sq1849"/><ns3:JSeq colour="-1" start="1" end="683" id="sq1851"/><ns3:JSeq colour="-1" start="1" end="699" id="sq1853"/><ns3:JSeq colour="-1" start="1" end="707" id="sq1855"/><ns3:JSeq colour="-1" start="1" end="684" id="sq1857"/><ns3:JSeq colour="-1" start="1" end="713" id="sq1859"/><ns3:JSeq colour="-1" start="1" end="692" id="sq1861"/><ns3:JSeq colour="-1" start="1" end="692" id="sq1863"/><ns3:JSeq colour="-1" start="1" end="698" id="sq1865"/><ns3:JSeq colour="-1" start="1" end="655" id="sq1867"/><ns3:JSeq colour="-1" start="1" end="695" id="sq1869"/><ns3:JSeq colour="-1" start="1" end="698" id="sq1871"/><ns3:JSeq colour="-1" start="1" end="724" id="sq1873"/><ns3:JSeq colour="-1" start="1" end="690" id="sq1875"/><ns3:JSeq colour="-1" start="1" end="648" id="sq1877"/><ns3:JSeq colour="-1" start="1" end="695" id="sq1879"/><ns3:JSeq colour="-1" start="1" end="691" id="sq1881"/><ns3:JSeq colour="-1" start="1" end="548" id="sq1883"/><ns3:JSeq colour="-1" start="1" end="722" id="sq1885"/><ns3:JSeq colour="-1" start="1" end="712" id="sq1887"/><ns3:JSeq colour="-1" start="1" end="728" id="sq1889"/><ns3:JSeq colour="-1" start="1" end="725" id="sq1891"/><ns3:JSeq colour="-1" start="1" end="664" id="sq1893"/><ns3:JSeq colour="-1" start="1" end="797" id="sq1895"><ns3:features begin="718" end="736" type="TGCGAAAACCGAAAAATGG" description="Search Results" featureGroup="F2 (FIP forward internal primer)" score="0.0"/><ns3:features begin="718" end="736" type="TGCGAAAACCGAAAAATGG" description="Search Results" featureGroup="F2" score="0.0"/></ns3:JSeq><ns3:JSeq colour="-1" start="1" end="771" id="sq1897"/><ns3:JSeq colour="-1" start="1" end="702" id="sq1899"/><ns3:JSeq colour="-1" start="1" end="738" id="sq1901"/><ns3:JSeq colour="-1" start="1" end="743" id="sq1903"/><ns3:JSeq colour="-1" start="1" end="749" id="sq1905"/><ns3:JSeq colour="-1" start="1" end="752" id="sq1907"/><ns3:JSeq colour="-1" start="1" end="724" id="sq1909"/><ns3:JSeq colour="-1" start="1" end="746" id="sq1911"/><ns3:JSeq colour="-1" start="1" end="723" id="sq1913"/><ns3:JSeq colour="-1" start="1" end="749" id="sq1915"/><ns3:JSeq colour="-1" start="1" end="756" id="sq1917"/><ns3:JSeq colour="-1" start="1" end="747" id="sq1919"/><ns3:JSeq colour="-1" start="1" end="714" id="sq1921"/><ns3:JSeq colour="-1" start="1" end="666" id="sq1923"/><ns3:JSeq colour="-1" start="1" end="841" id="sq1925"/><ns3:JSeq colour="-1" start="1" end="698" id="sq1927"/><ns3:JSeq colour="-1" start="1" end="546" id="sq1929"/><ns3:Viewport conservationSelected="false" pidSelected="false" bgColour="None" title="C:\Users\Ingrid\OneDrive\Documentos\MAESTRIA 2023-II\tesis-I\resultados tesis-II\papers\PAPER_IMAGENES\kDNA_aligmend\kDNA_mini_SLeishmania_965ClustalO.fasta" showFullId="true" rightAlignIds="false" showText="true" showColourText="false" showUnconserved="false" showBoxes="true" wrapAlignment="false" renderGaps="true" showSequenceFeatures="true" showNPfeatureTooltip="true" showDbRefTooltip="true" followHighlight="true" followSelection="true" showAnnotation="true" showGroupConservation="false" showGroupConsensus="false" showConsensusHistogram="true" showSequenceLogo="false" normaliseSequenceLogo="false" ignoreGapsinConsensus="false" startRes="1305" startSeq="297" charWidth="9" charHeight="14" fontName="SansSerif" fontSize="10" fontStyle="0" idWidth="687" idWidthManuallyAdjusted="false" scaleProteinAsCdna="false" sequenceSetId="102847280733373" gatheredViews="false" textCol1="-16777216" textCol2="-1" textColThreshold="0" id="1028472807.135375982033373" showComplementFeatures="false" showComplementFeaturesOnTop="false" width="1355" height="679" xpos="30" ypos="30"/><ns3:FeatureSettings><ns3:setting type="TGCGAAAACCGAAAAATGG" colour="-10092289" display="true" order="0.0"/><ns3:group name="F2 (FIP forward internal primer)" display="true"/><ns3:group name="F2" display="true"/></ns3:FeatureSettings></ns3:JalviewModel>
```
