## Supplemental File 1 for "LAMP-coupled CRISPR-Cas12a assays for upgrading molecular detection of *Leishmania* infections": kDNA_SViannia_24CO.fasta.xml

```
<?xml version="1.0" encoding="UTF-8" standalone="yes"?><ns3:JalviewModel xmlns:ns2="www.vamsas.ac.uk/jalview/version2" xmlns:ns3="www.jalview.org"><ns3:creationDate>2025-08-05T15:46:05.023-05:00</ns3:creationDate><ns3:version>2.11.4.1</ns3:version><ns3:vamsasModel><ns2:SequenceSet gapChar="-" datasetId="ds01"><ns2:Sequence dsseqid="sq49" id="sq49"><ns2:sequence>AAATTTATTGATATTAATAGTATACTATATGGTGCTGTTATTGTTATCTATTACTGTTCTCGGTTAGCTTTNATATAATATTTACTATATTAGCATTTTATACTTGTATGGTTACGTTGGCTGATTGTGATGGATTTAATAACTTTATTGACTGTAACATTAGCTAAACCTTATTACTACTCTGTTATGCTCTGTTAGAAATAATATTTTTGTTTATAAAATTCTAAAATTGGGCATAAAATTCTAAAATTGGGCATAAAATCGTACCACCCGACATGCCTCTGGGTAGGGGCGTTCTGCGGAAAACCGAAAAATGGCATACAGAAACCCCGTTCAAAAATAGCCCGAAAAATCGCGGTTTTTTGGGCCTCCCCGTGCACAATTAGGGGTTGGTGTAATATAGTGGGCCGNGCACCCCGACTCGGGGCTAGCTCTCGTGGAACTANGGNCNCTTAGAGGCTTGATTTATAAATTAAATATTTTGGATAGATTGTTATTAGCTAATAAAGTTAAATAGTTGTTTGATTAATTGCATTACTATGTTGCTTACAGTGAATAATTTGGTTATAATTAATTTATTATTACGTTGAATAAATACTCGATAGATACATCATTGAATAATA</ns2:sequence><ns2:name>U19811.1_Leishmania_panamensis_kinetoplast_minicircle,_partial_sequence,_fragment_LPAN</ns2:name></ns2:Sequence><ns2:Sequence dsseqid="sq4" id="sq4"><ns2:sequence>AAATAAATTTAATATTTAAGTGTTATGATGCAGCAATGATAAATAATTAATTTTATAAAATGTTAAAAATAGCCATAAAATCGTACTCCCCGACATGCCTCTGGGTAGGGGCGTTCTGCGAAAATCGATTTTTGGCATACAGAAACCCCGTTCAAAAAATGCCCAATTTTCACGATTTTTGGCCTCCCCGTGCACAATTAGGGGTTGGTGTAATATAGTGGGCCGCGCACCCCGACTCGAGCTAGCTCATCAAAAAGATGGCCTCTTAGAGGCTTGGTTTTGATGTTTCTAGAATTCAAACTAATATTTGACTTTTAAATTAAATAATTTTCTATTATGCTAGTTTATGTGAGTAATGAATTAGTAGAGTTAGAATATTTAATTAATTATTAAACTATTACTTATTATTATACTTGATTATAACTATTCATTAAACTATTATGATGATACACTAACTATACTATTGTCTCTAACGGTTAGTAATATAGTAGTAATAGGGTTAGTTCCCTTTAATATAAACTTATATTGTAATATGTTAGTAACACTGTAGTAATACTATAGAGTACACGGTATTACACCGTTCATAGTTATAATAGTTTGAATTGAATTATAATTGTATCTTATCATGTATAATACTTTATAAATCTTTATTACTAATCTTTGCTGTTTATTATACTCATTACGCGCTATGATTACACTATATTATTGTTCTAATGATTACTAGTTTAGCTATTAGTAA</ns2:sequence><ns2:name>KY698418.1_Leishmania_braziliensis_strain_MHOM/GF/2006/2006_9_clone_2006_9_1_minicircle_kinetoplast,_complete_sequence</ns2:name></ns2:Sequence><ns2:Sequence dsseqid="sq6" id="sq6"><ns2:sequence>AATTTAAAATAATAATTCTAGCTAAACACTGTCTTATGCTGCATCTTGAATTAGAAAAATAGCTAAAAATCGACATCAAATCGTACCACCCGACATGCCTCTGGGTAGGGGCGTTCTGCAAAATCGCAAAAATCGCATACAGAAACCCCGTTCAAAAAATGCCCGAAAATCGCGTTTTTTGGCCTCCCCGTGCACAATTAGGGGTTGGTGTAATATAGGCGGCGCGTCACATCGTCCTGGGCTAGCCTCGTGCAAAACAGGCCTCTAAGAGGCTTAAAATTATAATTCTAGAGTTTTAAGGATAGTTTAGATTTATTAGTTTATAATATTGATTAAATTTTAATTTTTATTGTCGCGTAGTTATCTATGTTAGACTGGTAATGTGCTGAGTAGAATTAGTTATAGTATAATTATAATGCACGAGTATAGCTGTGTCTATGTATGTATGATTAGCTCTATCTTTGAGTTACTATGTTCTCTGTGATAATACTCTAGATAATAGCTCACAATATATATTTATATTAGTTATAAGGGTAATACTAGAGTTATATAATGACATAGATTGATAATATTAGAATTTAAATTTTAATTATACATTTTAATTAGACGACAATAGATTTATATTTTTAATTATATCTTTGCGGTGTTATTAGCTTATTATAGTTATGATTAGAATATATAATTTTTATTTATCACTATAGACTTATATTTCACGGCTATTACTAGATTAACTTTATTA</ns2:sequence><ns2:name>KY699491.1_Leishmania_naiffi_strain_MHOM/GF/2005/LEM5108_clone_LEM5108_1_minicircle_kinetoplast,_complete_sequence</ns2:name></ns2:Sequence><ns2:Sequence dsseqid="sq8" id="sq8"><ns2:sequence>AATATAATATTAATTTTAGTGATGATAGTTTTATATTTTGTTTATAATAATTTCAAATTTATCTAAAAATAGGGTCCGAATTTTACTCCCCGACATGCCTCTGGGTAGGGGCGTTCTGCAAAATCGCATTTTTGGCATACAGAAACCCCGTTCAAAAATCACCCGAAAATCACGTTTTTTGGCCTCCCCGTGCACAATTAGGGGTTGGTGTAATATAGTGGGCCGCGCTCCCCGACTCGGGCTAGGATGTATAAAATTAGGCCTCTTAGAGGCTTGATTATTGCGTGGGAAATATTTTTCTAATTAAACTGGAATTTAACTTATAATTTTAATTGAAGCTGTGTTATAGTTGCATAATAATATTAATTTATTTAGTAATTATTTATTTTATATTTTATTAGCTCTAGTTTTGATTATATTAGTTTTATTACTATAATAATTATAAAATTTTAATATTATTTATGATGCTAGCGGTGTTACGTGTATAGTATGAAAATAGTGAAAATATATTAATTATAACTAATATAAAAGGGTAATATGTCACTATATAAGATAATACTATACATACTAAATTAGAACACATTGGATTACTTATGATATAGATTGAATATAACGTATACATAATTATTATTATATACCATGACACTAGTTTATTTATAATTATATTTTACTCTATTACACTCTATGTTCTCGAATAAGCTTTGTTAAATTAATTTTATAATTACGCTACATTAGAGAC</ns2:sequence><ns2:name>KY698914.1_Leishmania_guyanensis_strain_MHOM/GF/2008/HZ2008_clone_HZ2008_1_minicircle_kinetoplast,_complete_sequence</ns2:name></ns2:Sequence><ns2:Sequence dsseqid="sq10" id="sq10"><ns2:sequence>AACTAGATTTGAAAATAATATTATAATAGCAGTGTTAGTGTTGTTGATAATTATAAAATATCGTAAAAATTAGCTCCAAAATTTACTCCCCGACATGCCTTTGGGTAGGGGCGTTCTGCGAAATTCGATTTTTGGCATACAGAAACCCCGTTCAAAAAATGCCCAATTTTCGTGATTTTTGGCCTCCCCGTGCACAATTAGGGGTTGGTGTAATATAGTGGGCCGCGCTCCCCGGCTAGAGTTAGAATGCCATGAAATAGGCCTCTTAGAGGCTTAAATTTTAAAATCTAACTATTCTCAGAATAAAACTAATTAAAATAGAATTATGGTGTTATATGATATTAATTTTTTATTAAATATATTTATTTTAATATTAGTCAATGCTAGTTTATGCGCTAGTAATATTATTTGTTTATGATTATTGATAAATATAAAATTGTTATACTATTCATTACGTATAGTTCTCTGTGTTATAATAATTCATTGACATAGCTCCATACTAGTATATTCACAGAATAAGTTATATATGATATGATATGATACTATACACATTACTAACACTATACATCTAACTCGTAACGTTATAGTTTAATAATAGTTTAATTAGTTTTGATAATTTAATTATACTTTTAATACAAATTAATTTATTATTTATAGTTCACAATTTATTTTACTCATATTGCACTGATTAGTTAAACTTATTAAATTAATTATTAATGATACGTGCATAGATAATATAA</ns2:sequence><ns2:name>KY698494.1_Leishmania_braziliensis_strain_MHOM/PE/91/LC1412_clone_LC1412_54_minicircle_kinetoplast,_complete_sequence</ns2:name></ns2:Sequence><ns2:Sequence dsseqid="sq12" id="sq12"><ns2:sequence>TAATTTTATTAATAAACATTAGTAATACTATTTTAATATTTAGATTATATTTATAAAAATTCACAAAAATGGGGGATAAATTTTACTCCCCGACATGCCTCTGGGTAGGGGCGTTCTGCGAAATCGCAAAAATGGCATACAGAAACCCCGTTCAAAAATTGACCAAAAATCGCATTTTTCGGCCTCCCCGTGCACAATTAGGGGTTGGTGTAATATAGTGGGGCGCGCATCCCGGATTGAGCTAGCTTCGATGGAAAGTGGCCTCTAAGGCCTTATAGTTTTATAATTCTGGCTAAATAGAATAATTATTTGAATTATAATTTAAAATTAATATTTGTTCTCTGTTATGCTAGTTTATAATACTAGATTAGAACTATTATAGCACTGTATTAGTAATGTTACTAGCTTTGTATGTAGTGATAGATAATAATTATAATTATAGTTTAATATTACTCGTATTAGATAGTGTATAGTTAGTATGATAGTATTAGCCTCATTATAGCTCTAATATACAATATATTCTGTAATTGCTTAGTAATATCACTATAATCTTATAATTGTATACCATAATGATACACTATCATTGAATAATAATATTTTTAATAGTTAGAGTTGTATGCGTTACGAATTATAATTATTTAATTAATATAACTTTATTATTTATCTTATTACATATCAGTTCTCATTATTACTATATTATGCTAATGTCTGCACTGAAATTAGTTCTAACATTAAATAAA</ns2:sequence><ns2:name>KY698531.1_Leishmania_braziliensis_strain_MHOM/PE/00/LH699_clone_LH699_1_minicircle_kinetoplast,_complete_sequence</ns2:name></ns2:Sequence><ns2:Sequence dsseqid="sq14" id="sq14"><ns2:sequence>AATGTGTAGAATTTAATATTAAGTTAATATGATAATTATTTTTATTCAATCTTATAATTATTTTAAAAATCAGGTTAAAATCGTACTCCCCGACATGCCTCTGGGTAGGGGCGTTCTGCGAAAACCGAAAAATGGCATACAGAAACCCCGTTCAAAAATCCCCCAAAATTCGCGTTTTTTGGCCTCCCCGTGCACAATTAGGGGTTGGTGTAATATAGTGGGCCGCGCACCCCGGGCTGGGTTAGGATGTCGTGAAACTGGCCTCTAAGGCCTTATAATTTTAATTTTGGAATAGAATTGACTAATATTTAATATTTAAAAGATGAAATTAAATTATTACATAGTTTATCTAATTATATATTATTTATTGTTATCTAATTTAGTTCTATTATTGCGCTATTTATTAAAATTAATTTTATTACTAGTTTTAATATGTATCATTACGTATCATAGAATTTATAAATAACTTTATTATAATGATGGCTATAATGTGTTAAATATGATACAATATATATTCCCTTTGCTTTAATATTACTATATATTAGCTCTATTACATCTATACTATAACATTACTCGTATTATACTATTTTATATAAAGTTTATATACAATGCTAGCGATATACATACATATGATTTTGCGTTACGGATTATTAATTAATATAATTTATTATTTAACTTAAATCAATTTTACTATAAGCTTTTCGATATAATACTATGATTACACTAGTTATTAGAGTGGC</ns2:sequence><ns2:name>KY698803.1_Leishmania_braziliensis_strain_MHOM/BR/75/M2904_clone_M2904_24_minicircle_kinetoplast,_complete_sequence</ns2:name></ns2:Sequence><ns2:Sequence dsseqid="sq16" id="sq16"><ns2:sequence>ATTAATGCTATTGTTAAAATTAAATTTAAATATTACACAGTAATGAGTCGACTCCTTACCTCGATAAAAATGGGGGAAAATCGTACTCCCCGACATGCCTCTGGGTAGGGGCGTTCTGCGAAAACCGAAAAATGGCATACAGAAACCCCGTTCAAAAATACCCCAAAATTCGCGTTTTTTGGCCTCCCCGTGCACAATTAGGGGTTGGTGTAATATAGTGGGCCGCGCTCCCCGGCTGGAGTTAGAATGCTGCAAAAGTGGCCTCTTAGAGGCTTATAATTCATAAAATTGATTTAACAGAATAAATATTTGATTATAATGAATAGATTGGCATAATATTATTATTTATTAATTAATAGATTGTTATGCGCATTAAAGTTAGTAATCTTATTTATTATATTTTATTTATACTCTAGTTCTCTGTTATAGTAATGTATATAGTGTAGTTTAGAATTATGAGTATAGTTGTTCTAATAGTAATACTGTGTTATACTGAGTAACCCTATTAGTTATATTATATATTGCTTTATATTAGTAACTAGATGATACTATTACTATTACACTATATCTATAACTAGCTCTGTTACTAGCTCATTACTATAGTTAATTATTTATTACTTTTATAATTTAATTGAACTTATAAATATACTTAACTTTATTACTGTTATGTTCTCGTTATATAAATGATGTGCACTAATATTTTATTTAATAGAGTAGATAATATAATTGATTATTAGTTTT</ns2:sequence><ns2:name>KY698702.1_Leishmania_braziliensis_strain_MHOM/PE/89/LH754_clone_LH754_43_minicircle_kinetoplast,_complete_sequence</ns2:name></ns2:Sequence><ns2:Sequence dsseqid="sq18" id="sq18"><ns2:sequence>ATATTAGTAATGCTGTGTGGTGTTACATGTAGTTTTAGTTTCAATGAATCTATTAAATTTTGTGAAAAATAGGCATTAAATTTTACTCCCCGACATGCCTCTGGGTAGGGGCGTTCTGCAAAATCGCAAAAATGGCATACAGAAACCCCGTTCAAAAATACCCCGAAAATCACGTTTTTTGGCCTCCCCGTGCACAATTAGGGGTTGGTGTAATATAGTGGGCCGCGCACTCCAGCTCAGGTTAGAATTGCGTGAAACTGGCCTCTAAGGCCTTATAAAATTAATTTTTAAACTATTATGGTTATTTTAATTTAGAAATGATATTAATTTTATTTTTGACTAGTTTGGTTATCTAGTTTGATGTAATATTAAGCTGTTTTGAATTAGATAAATTATAATATAGATTTTATTATTTAGATTATTTTTATAATATTATATTTTTAATAATTATGTTCTCTATCGTAACTATATGCCACTGTGTTATACTCGTTAATCGATACTATTACAATATAATATAAGTTATAACTAATATCTACGCTAATATGATGCCTAATAACCATACTTATACTATTATCATAAACTTAGAACTATAATGCACTAATGCTATTACTAGAGTGATACTATGTTAGTGGTAATGTGAGATAATAATATTAATAATAAAATTAATTTACATACATCTTTACATCTATGACTCGTGTTATTATTAGTAATACATAGTTAGATTAGTTATAGCTATTGGTA</ns2:sequence><ns2:name>KY699028.1_Leishmania_guyanensis_strain_MHOM/BR/78/M5378_clone_M5378_7_minicircle_kinetoplast,_complete_sequence</ns2:name></ns2:Sequence><ns2:Sequence dsseqid="sq20" id="sq20"><ns2:sequence>TTACGTTGTTTTTATTATATGGTGTTACACGTGTGATGCTCGTTATAAATTTTATAAAATCAGTAAAAATGGGGGTCAAATTTTACTCCCCGACATGCCTCTGGGTAGGGGCGTTCTGCAAAATCGCAAAAATGGCATACAGAAACCCCGTTCAAAAATACCCCAAAAATCACGTTTTTTGGCCTCCCCGTGCACAATTAGGGGTTGGTGTAATATAGTGGGCCGCGCACTCCTCTCTGAGTTAGAATGCATCATTATAGGCCTCTTAGAGGCTTGTTTTGCTCATCTCTGCGATACTTCGCGTTTGATATTGATTTACTATATAATTAGACTAGTTTTTATTAATAATATACTATAATAGTTTAGAACTAGTGTTGTGCTAGTTAATATTATTAGTAACGTGATTAGACTGATTACTAGTTCCATAGAATAATAAATATTAATATAATGATTTGAATACGATTACAATACTATGTTATACATCCAAACTAGCATAATACCATGTCTCCCTTTAATATATATATTAGTTGTAGTTATGTAGTATTAGGATATAGATAATGAATATATAATACTCTATACGTAACTATGTCTGTACTGATTAGAACTAATTGTTTAACTTTGATAGATTGATAATAATAAACTATGTAATATGATATAATTATTACTTTAATTAGATTACAACTTTCACTCTTTTTATTTATTTATGTGTTTCGCGTTGTTACATTTATTAAAATAATTTTAT</ns2:sequence><ns2:name>KY699119.1_Leishmania_guyanensis_strain_MHOM/GF/2008/TD2008_clone_TD2008_1_minicircle_kinetoplast,_complete_sequence</ns2:name></ns2:Sequence><ns2:Sequence dsseqid="sq22" id="sq22"><ns2:sequence>GCTATCTGATAAATAATTTTAAAAATAAATTTTATAATCCTGTGTTACTGCTCAATAATCTTATGAATTTGGCTATAAAATCGTACCACCCGACATGCCTCTGGGTAGGGGCGTTCTGCAAAATCGCGTTTTTCGCATACAGAAACCCCGTTCAAAAAATGCCCAAAATTCGCGTTTTTTGGCCTCCCCGTGCACAATTAGGGGTTGGTGTAATATAGGCGGCGCGTCACATCGGCTCGGGCTAGGATGGCTGGAAACAGGCCTCTTAGAGGCTTAAATTTTATTTTCTAACTTAGCTCTGCATTTGATGGTTAATATTAATTTATAATTTAGCTAGTTAGTTATCTGTGTGCATGCTAGTATAATATTAGCTAGTTTGGTAAAGTTAATTAAATAGTATATGCGTGTGAGTTGTTAGTTTATTATATGATTATATTTATTTTTATCGTTGTATATCATTAGCTTATCACTCGGCATTATACTATGGGTTACATCGATATAGGCTAGTCATATTAGTTACAATATAAGTTATTCTATAGTTTTTGGCTATTATACCATGTTAAGCTAGTTTTAATAATTTTATATAAACTGTTCGATATAATAATTTAATATACTATGTTATACCATACATTGGCATATACTTTACTATTACGAGCTGGCTTAGTTATAAATTTATTACATCATACTAACGCTACTCTTTGCTATAACTATAATTTTACTTTTTAATTTCTAGTGTTACCATT</ns2:sequence><ns2:name>KY699409.1_Leishmania_naiffi_strain_MDAS/BR/79/M5533_clone_LEM2204_10_minicircle_kinetoplast,_complete_sequence</ns2:name></ns2:Sequence><ns2:Sequence dsseqid="sq24" id="sq24"><ns2:sequence>ATAGCTAGTAATGATTGTGTTACGATAATATTGAGATAAATATTTTAATGATGATAAATATCTATAAAATGGGGGCAAAATCGTACCACCCGACATGCCTCTGGGTAGGGGCGTTCTGCGAAAATCGAAAAATGGCATACAGAAACCCCGTTCAAAAATTGGTCGAAAATCACGTTTTTTGGCCTCCCCGTGCACAATTAGGGGTTGGTGTAATATAGTGGGCCGCGCACCCCGATCTGGGCTAGACACTCGCGAAACTGGCCTCTAATGCCGTATAATTTTAGATTTTAAACTTTAAATTGATAATATTGATTTTGACTTATAAATTAATATGTGTTTGACTTTATTAATGCTAGATTAGAATAAATGTTTTAATTAATCTTATAAATTATTTTATTTTATTGATATGGTTGGATGTTATCTTTTAATTGTCGCTAACTTTGGCTATCTATGTTACTGCATCGCAACGTTACTATCTTTATACTATCATGTAGTAATGAGTCTAGCACAACTAATATGTAATATATATTGTAATGTAGTTAGTATTAATATTATTAACTTTATTAACGCTATTATAGTATCTTATCGGAACAATGGCTATACTATGTTATAACTACGCATTAGTTTATGGTTATGTGTAATTAATAAATTTGAATATGATCTTATTACATCTTACACTACTCTATTCTAACTTTGATTTTAATTGTTACATATTATTTTACAAATTTAGTTATAATACACGTTA</ns2:sequence><ns2:name>KY698915.1_Leishmania_guyanensis_strain_MHOM/GF/2008/HZ2008_clone_HZ2008_2_minicircle_kinetoplast,_complete_sequence</ns2:name></ns2:Sequence><ns2:Sequence dsseqid="sq26" id="sq26"><ns2:sequence>AATAAAATATATAAATTAACGTTATTATGCCTCTAATGGATTGATGTTTTTATAAAATTATCGTGAAAATGAGAACAAAATCGTACCACCCGACATGCCTCTGGGTAGGGGCGTTCTGCGAAATTCGAAAAATGGCATACAGAAACCCCGTTCAAAAAATGCCCGAAATTCGCTATTTTTGGCCTCCCCGTGCACAATTAGGGGTTGGTGTAATATAGTGGGCCGCGCACCCCGACTCGGGCTAGCTTCAATAAAAAGTGGCCTCTGAGGGCTTATAATTTTAACTTTGAGTTTTATGGTTAATTTAGAATATTATTTTTATTAATAATTAAATTTTATTCTATTACTAGTTTGGATTAGCTTGTTTGATTAGTATAAATATTTTGTTAACATTTGATAACATTATTTGATATATAGTGGTTATTATATTGAATTAGTTTTAGATATAGTTTAATAATTTTATCTATTACGCTCACTATACTGTCTATTACATGGTTACTACTCTCATTATAATATCAATTGCTTTTATATTGTAATCTAATTAGTACTATTATACGCTAAATGATACTATAACATTGAACTAACTTTATTAACTATTTTATAATTAGATGTTAAACTTTATTTAATATGTAATAATTTGATTATAGTTTTTAATAATTTATTTAATTAATATTTTTATTTACACTTATGATTCGTTGCGTATTTGGATAGTTAATTGATTTGAATATAATGTTATTGCTAAGGATAA</ns2:sequence><ns2:name>KY699029.1_Leishmania_guyanensis_strain_MHOM/BR/78/M5378_clone_M5378_8_minicircle_kinetoplast,_complete_sequence</ns2:name></ns2:Sequence><ns2:Sequence dsseqid="sq28" id="sq28"><ns2:sequence>TTACATCTATGTATTAGGTGTGGTTATGCTCTGTTACGTGTTCAATTATTTTAATAAAATTCAGAAAATTCGAGATAAAATCCAACCACCCGACATGCCCTCAGGTAGGGGCGTTCTGCGAAAATCGATTTTTGGCATACAGAAACCCCGTTCAAAAATTACCGGTTTTTGGCCATTTTTTCGGAAATGTGTTACGATTAGGGGTTGGTGTAATATAGGCGGGCGCGCTCCCCGTTTTAGGCTAGCTCCTCGTAAAAGTGGCCTCTAAGGCCTTATAAAATTAGAAACTAACATTGAGAAGGGAATGTTATGCTATATTAGAAATAAATATAATTTTAAAACTAAACTTAACTATACATTACTATGTCTTTCTAGATTATATCTTTTAATTATAATAATTTTAATTTTAATGCTACACTATCAATGTTATAATATTATCCATGCTATGCGTTGTTACCTGCTCTTAGTATCTATAAATTTTATTCAAACCATGATAATACTCGTGGATATCAATATAGAATATATTTATATTAATATGAGGGTAGTTAGTATTATAATGCTGGCTATGAGCTTGATAAAATTATACTTTCATTGAGTTACTATTGAATGCTTACGTTGATGAATACTATACTAACTTTATCTATATTAAATTGATTAAATTGATAGACGTGAATAATATTATTAACATCCATACTCGTAATAATCATTCTTTGCGTTTTTATTTATGATATTTAAATATTATTTATCTA</ns2:sequence><ns2:name>KY699236.1_Leishmania_lainsoni_strain_MHOM/PE/91/LC2288_clone_LC2288_1_minicircle_kinetoplast,_complete_sequence</ns2:name></ns2:Sequence><ns2:Sequence dsseqid="sq30" id="sq30"><ns2:sequence>ATTTTTAATAAAAATTATTTTTAAATACACGGTGTTACACCGCATTACCTCTCACTATGATTCATAAAAATGGGGGAAAATCGTACTCCCCGACATGCCTCTGGGTAGGGGCGTTCTGCGAAAACCGAAAAATGGCATACAGAAACCCCGTTCAAAAATCCCCCAAAATTCGCGTTTTTTGGCCTCCCCGTGCACAATTAGGGGTTGGTGTAATATAGTGGGCCGCACACTCTCGCTGAGGTTAGAACTCGATAAACTAGGCCTCTTAGAGGCTTGATTTTATTATTTCTAAATTTTAAAATATTATTTTGATTTAAATGATAAATTAACTTTAATTTTTACTTATTAGCTTTGTTAGTGCTAGTTAAATAATTAAATTTTAATAATTAGCAATAATTAGAATGTTATTTGGATATAATTAATTAGTTTTATAAATTTACTATCTTATACTATCTCTGCACTACATAGTTAATGGTTAGTAATGATACGTGATAATGAGCATAATGATACTAATATAACTAATTAATATATTATATTGTAGCCATACTATTACTATGATATTACTAACACTACACTGATAATAGCGCTGAGATAGAACTATGATATAGAGTTATGATAGTATTAATATTATACATCTTAATTATATATTTAACATCTTTTATCTTCTCTCTATACGATCTCTGTTCCGTCTCTAGTTTATGCAGTTCAATTATACTTCAATTCATAGTTCAATTCATTATAATAAATTT</ns2:sequence><ns2:name>KY698495.1_Leishmania_braziliensis_strain_MHOM/PE/91/LC1412_clone_LC1412_55_minicircle_kinetoplast,_complete_sequence</ns2:name></ns2:Sequence><ns2:Sequence dsseqid="sq32" id="sq32"><ns2:sequence>AAATAATATTTTTAATTAACGCTAATATGCCTCTAATGGCTTTCTATTTTTATAAAATTATCTCGGAAATGGGGATAAAATCGTACCACCCGACATGCCTCTGGGTAGGGGCGTTCTGCGAAATTGCAAAAATGGCATACAGAAACCCCGTTCAAAAATACCCCAAAAATCGCGTTTTTCGGCCTCCCCGTGCACAATTAGGGGTTGGTGTAATATAGTGGGCCGCGCACCCGAGCTCAGGTTAGATTGGTGAAAAGTAGGCCTCTTAGAGGCTTGTTTTTTGATTTTGAAATTTAATAACTTGTTTGGAATATTATTTGATTGATAAATAGAATTTTAGTTATTGCTAGCTTGTGATATGTTAGCTAATTGATATAAAATATTTATTAAATTAGAACAGTGGTAGAATTAATATGAATGGTATTAGATAAGATATAGTTAGTTATAAAATTAATAATTCTATACCTTACCTTGCATATGCTATCTATTACATCTTTATTACCCTCTCTTTAATATTAATTGCCTTTTATATTGTATTCTAGTTAGTAATATTATAGTTATAATGCTAGTAATACCATTGAGCAAACTTTATTATCTAATCATTAACTATATGGTGGATTCAATGTTACTATTTATAATGTTATTATCATTTTACTAGTCAGTGATAAATTTATATTTTTATTAATAGTTATGCTCCATTACGTGTCTTATTAGTTTTATAATTTGAATAAAAACATTTAAATTAATATA</ns2:sequence><ns2:name>KY699120.1_Leishmania_guyanensis_strain_MHOM/GF/2008/TD2008_clone_TD2008_2_minicircle_kinetoplast,_complete_sequence</ns2:name></ns2:Sequence><ns2:Sequence dsseqid="sq34" id="sq34"><ns2:sequence>GTAACATTAATTTTATATTTTAGAAAATAATTTTAATTCTCTGTATTATGATGCATTACATCTCTAAATTTCGTATAAAATCGTACTCCCCGACATGCCTTTGGGTAGGGGCGTTCTGCGAAATCGCAAAAATGGCATACAGAAACCCCGTTCAAAAATACCCCAAAAATCGCGTTTTTCGGCCTCCCCGTGCACAATTAGGGGTTGGTGTAATATAGTGGGCCGCGCACCCCGACTCGGGCTAGACACTCAATAATATGGCCTCTAAGAGGCTTGTTTCTAGAGTTTTAATATTATTTTAGCTAAACTTATTTTATTAATTATAATTTAACATTTAATTTCACTGTTATGCTCTAATTAGCTAATAATATTTATTTGTAATTATATTTTAGATTATAATGTAGCATTAGTGTTATATGTGATAATAGTTTTAATTAATAGTAATACTAGTTTATACTTAGTGATATAGTTGCATTACATCTATTATTACATGGTATTACTAGATATCGCTCATATAGAATATATTCTATATCTAATATAACTAGATAGGTATACTATTGGTTACATAATATTAATAATTTTATACAATGATATACTTACTATTACTATACTTGAACTAGCATTGAACTATTATAATAAATAAGATAGAGTTGTAATATTAAATGACATAATACTTATATATTCTTTTTTATCTCTTATGATGCTCTTACTATGCTCTGATGTTAGTAACAATTAGTTTCATTTTTATTA</ns2:sequence><ns2:name>KY698701.1_Leishmania_braziliensis_strain_MHOM/PE/89/LH754_clone_LH754_42_minicircle_kinetoplast,_complete_sequence</ns2:name></ns2:Sequence><ns2:Sequence dsseqid="sq36" id="sq36"><ns2:sequence>AGATAGATAATAAATAGTTTGCATTAGAACAGTAATGAGTGTTATGATGTTGTTAGAAAATATTAAAAATTCGATTAAAATCGTACTACCCGACATGCCTCTGGGTAGGGGCGTTCTGCGGAAACCGAAAAATGGCATACAGAAACCCCGTTCAAAAATCCCCCAAAATTCGCGTTTTTTGGCCTCCCCGTGCACAATTAGGGGTTGGTGTAATATAGTGGGGCGCGCATCCCGGATTGAGCTAGCATTGAGAAAAACAGGCCTCTTGACCCGTATGTTTTATTGTTTCTAACTTTTCTGAATATAATTTAACTTTTAACTTTATTTTTTATTTTATTTTGTTAATATGTGTTTAGAAATATAAGTTTATTTAGTTTTTAATTTATTATAAATATTATTTTATTATAGTTGCTAATGTTATACTCTTATTGTTACTATTCATTGGAACTATATCTATTACTCTATGTTAGCTCTAACGTTGTAATGCTATGATAGTAATACATATAAGCTCCCTTTAATATATAATATATGTTATATTGTGATAATTATGATATTACTCATTACTAGATAAAATAATAATACTAAGATAGAACTATAATGGTGCTGAGATTATATGTAATAGATTTATAATAATACTTTAATACTATATCATGTCTGTATAACTTTATTATGTCTTGCATTACCTTACTCTAATTCTAGTTTTAATTATTAATTTATTTATTTACACTTTATTAACTGCAATACAAGCATT</ns2:sequence><ns2:name>KY698588.1_Leishmania_braziliensis_strain_MHOM/PE/00/LH699_clone_LH699_58_minicircle_kinetoplast,_complete_sequence</ns2:name></ns2:Sequence><ns2:Sequence dsseqid="sq38" id="sq38"><ns2:sequence>TTTAAATGTTGTTATTACGTGTTATTTAGTTTCAATAAAATTTATAAAATCTATAAAATTAGCTAAAAATAGGGTCCGAATTTTACTCCCCGACATGCCTTTGGGTAGGGGCGTTCTGCGAAATCGCAAAAATGGCATACAGAAACCCCGTTCAAAAATCCTCGAAAAATCGCTATTTTTGGCCTCCCCGTGCACAATTAGGGGTTGGTGTAATATAGTGGGCCGCGCACTCCGGCTAGAGTTAGAATGCCATGAAATAGGCCTCTTAGAGGCTTTAAAATTAAATTCTAAATTAAATTGACTAATATGCGAATAAAATTTATTATTAAATGAATATTTTAAATTTATTATAAGTTAGAACTAGATTGGTTATATTATTAGAGCTATATAGTGATAATATTATTTTTACTATTGATAATTATATTATTTGTATGTAATAGCTTTATATACTAGTGCTAATGATGTATAATATAGAGTAACGGTATAGTATAGTGTAGTAATAGTCAATAACTAATATATAACTTGTTTTATTCTAATATATAGGCTCTCAATACACTATTATAATGATAATACTACATCCTATTACACTGATAATAAATATTATTTTATTGTTACACTAGATAACACTATACTCTCACTTATATAATAATTTATCAATACTATATTTTTATTTATAACGTTTATACATTTTCTTTGATAATTACTTGTTCTATTACACGTTAACATAGCTCTATTAGGGCTAATAAATAATT</ns2:sequence><ns2:name>KY698419.1_Leishmania_braziliensis_strain_MHOM/GF/2006/2006_9_clone_2006_9_2_minicircle_kinetoplast,_complete_sequence</ns2:name></ns2:Sequence><ns2:Sequence dsseqid="sq40" id="sq40"><ns2:sequence>CTCTTATTAGATAATATTTTTATGTCTAGCGTGTTTATGTGTTATTAGAATTTAATAATTTTATCAAAAATCGGCATAAAATCGTACCACCCGACATGCCTCTGGGTAGGGGCGTTCTGCGAAAACGCGTTTTTGGCATACAGAAACCCCGTTCAAAAATTCACGAAAAATCGCATTTTTTTGGATTTCGTGCACGATTAGGGGTTGGTGTAATATAGTCGGGGGTGCGCCCCAGCCAGAGCTAGAGTCTTGGAAATATGGCCTCTAAGGCCTTATGTTTTAGCAGAATTAAACTCTACTAGAAATAATATATAAATTTAACTATTGCTATGCTCTACTTGTGTATGTTCTTGCTTATTACACTATAGATATATTTATATTGCCTCACTGTATAATATTATTTAATTATATACTCAATGTTATTATGTATGTTGTCTATATTCAATTTTATTTAAAGTTTTATTAACTATAAGCTCTACTCCATGGTATTATGATTATCCTCGAAAATAGCCAAAATATCCCCTTTTCTAGTTATATTAATATGTAATTTTACCACTTTTATGGTATTAGCTAGGTAACACTATACGATGCTGGATAATATTACTTATAATGGATAGAGATTATAAATTTAATTATAACAATGATAATTATTATTTAATAAAACGTGTTACTGCATTTAGACGATATACTTGACTAGATGATAACTATAGATTTGATTTTAAATATTAATATTATTTAATTTATATGTCTAACATGAA</ns2:sequence><ns2:name>KY699242.1_Leishmania_lainsoni_strain_MHOM/PE/91/LC2288_clone_LC2288_7_minicircle_kinetoplast,_complete_sequence</ns2:name></ns2:Sequence><ns2:Sequence dsseqid="sq42" id="sq42"><ns2:sequence>CTAATGCATTACCATGAAGTGTTACGTTGAATGATAAATATTATTTTGGATTATTAAAATTCATAAAATTGGGGTCAAAATCGTACCACCCGACATGCCTCTGGGTAGGGGCGTTCTGCGAAATTCGAAAAATGGCATACAGAAACCCCGTTCAAAAATATGCCGAAAATCGCTGTTTTTTCAACTTTGTGTTACGATTAGGGGTTGGTGTAATATAGTGGGCCGCGCACCCCATCCTGGGCTAGGTCTTGTAAAAGTAGGCCTCTAAGAGGGTTGTTTTTTAATTTTGAAACTTCACTTGCTTATTCTCGTTAATATGCATAACATTACATTTAAATAATTATTGATATTGATTTTGAATTGATATTGTTCTGGTATTAGCGTTGAACTATTATGTACTGGATGCATGTAGTTATAATATCTATATAATTTTGATAATGATAGTAATACTATGCTACACTATGATGTGTGGTGGATAATGGTATTAGACCATAATGGGTCCATACTAGAGCCTCGTAACTAATATATAAGTTATTCTATGGGTAATATGTGGTATTATACTCGATAAACTACCATAATGATAGCTAACCATACTCTATACCGGTACATGCTTATGTAATTATAACTATTGATTTAATATTTGAAATAAACATTATACTTTAATCTAACTTTAAATATTTTATTAGTTCTCTCTTACATAGATTATATCCAGTTTCATTGTTACATTAACCTTTTTCAAATTTAGATTTAATAAATAAAA</ns2:sequence><ns2:name>KY699259.1_Leishmania_lainsoni_strain_MHOM/PE/91/LC2288_clone_LC2288_24_minicircle_kinetoplast,_complete_sequence</ns2:name></ns2:Sequence><ns2:Sequence dsseqid="sq44" id="sq44"><ns2:sequence>TTCAAAAATACGGCATAAAATCGTACCACCCGACATGCCTCTGGGTAGGGGCGTTCTGCAAAATCGCGATTTTCGCATACAGAAACCCCGTTCAAAAAATCCCCAAAAATCGTGTTTTTTGGCCTCCCCTTTTCGCATACAGAAACCCCGTTCAAAAAATCCCCAAAAATCGTGTTTTTTGGCCTCCCCGTGCACAATTAGGGGTTGGTGTAATATAGTCCGGGGCGCATCACAGCCTGGGCTTGCCTCGTGCAAAACTGGCCTCTAAGGCCTTATAAAAATAAAATTTGGGGTGTTATGGTTGTTTTAATTTATAAAATTTATTTAAAGTGATATTATATTTATTTTGGTGCTGTGATTGCGCTATTATTGAGTAATGATTAGATCTGCTCGGGCATAGTAATGTGTTCGCGATAATATTAGTTTATAGATTTAATATGTATATGATAATTGTATAGTATGAATCAATAACGTTATGCTAGTCTATACTGATTAGCCTCGATATAATAGCAATTGCCTTTTATATTACACTATTATGGTACTCTATCATTACACTCTATTATAGCTCGACATTGATACTATTAGATTATAACTTTGCTCTAACCTTGTCTATTATATGTTCTCTATGTAGATAATAATTTTACTTTATGCTTTCAATTAAATAATATAACTTTAGTTTAACTCATCTCACGTTGATAGCATTGTTACTACTAGTCAAATAAAAATAATTTTATAAAATAAAAATAACACTTAGACTCGCACGCTATGAGTTTATAATTTAGAAAAATAATTTTAAT</ns2:sequence><ns2:name>KY699425.1_Leishmania_naiffi_strain_MDAS/BR/79/M5533_clone_LEM2204_26_minicircle_kinetoplast,_complete_sequence</ns2:name></ns2:Sequence><ns2:Sequence dsseqid="sq46" id="sq46"><ns2:sequence>CTAGAAAATACGGGTCCAAATCGTACCACCCGACATGCCTCTGGGTAGGGGCGTTCTGCAAAATCGCGTTTTTCGCATACAGAAACCCCGTTCAAAAATTGGCCGAAAATCGTGTCTGCAAAATCGCGTTTTTCGCATACAGAAACCCCGTTCAAAAATTGGCCGAAAATCGTGTTTTTTGGCCTCCCCGTGCACAATTAGGGGTTGGTGTAATATAGGCGGCGCGTCACATCGGCTCGGGCTAGGATGGCTGGAGACAGGCCTCTTAGAGGCTTAGTTTTATAAATTTTGTCTTTGGAGTTTAATATTGGAATTATTGTTTTAAATTTATAGTTGTTCTCTGGTATACTAGTTATTATTACTATGCTAGCTTAGATATAGCTCTGTGTTAGTAATGTTATAGTGCTAATGTGTAATAGATATAGATTATTATAATTATAGCATATTGTTACTCGCGATAGATCAATGATATGGTTATAGCACTGTATTAGCCTCGATATAGCCTAGATATGTAATATATTCTGTAATTGCTCAGTAATGTCACTATAATCTTATAAATTTAGACCATAGAGCGACACTGACATTGAATAATAAATTTTTATAATGATAGTGTGTTATGCGTTATGATTGACTATAATTTAATTAATATAATTTTATAATCTATCTTGTTACATATCAGTTCTCATTATTAGCTAACTATGTTATTATCTGCACTACGCATTGATCTACTATAGATTAAATAATAATAATAATAATTTATGTTATTATGCGCATAACATTTTAATTTTAATTTTAAAAAT</ns2:sequence><ns2:name>KY699485.1_Leishmania_naiffi_strain_MDAS/BR/79/M5533_clone_LEM2204_86_minicircle_kinetoplast,_complete_sequence</ns2:name></ns2:Sequence><ns2:Sequence dsseqid="sq48" id="sq48"><ns2:sequence>AATTAATTTTTAAATAATATTGTTTTATGTGCTACAACGATTTTAATTTTTATCTATAATTCTATAAAATGGGGCAAAAATCCAACCACCCGACATGCCTCTGGGTAGGGGCGTTCTGCGAAAATCGAATTTTGGCATACAGAAACCCCGTTCAAAAATTAGCCGATTTTGGGCATTTTTTCGAGTTTGTGTTACGATTAGGGGTTGGTGTAATATAGTGGGCCGCGCTCCCCATCCAGGGTTAGGATTGCATAAACTAGGCCTCTTAGAGGCTTAAAAATAAAATTCTAGCTTAAATTGGAGTGTTAGGCATAGATAAGATAAATGAAACTAATAATATTGAATTTAATATATATAATTTAATGATAACATTGTTTATCATATTTAATATCTATTTAATTATTATTTATTAATTATATCTATCATGCACATCGTCTGTGTTATTATAAGTATTGGCTAGTATCGGTACATGGGTGTGTTAGTATGTAGCTTGAATGTTACAAAATGGAGCAGTTACAACTAATATTAATATATGTTATAAGGGTTACTAGACACTATTACATGCTATCCATTGAATACTATAATTTTATTTAAACTATGATAATACAATGGTGGTATAGCGTTATTATATTAATTTAATATTTTATTTATTAAACTATGATAATACAATGGTGGTATAGCGTTATTATATTAATTTAATATTTTATTTAATACGCATACTATATCTAATTCTATGTACTGCTTGCTCTTACAATGATAAATATAGCTAATACCACATCTATACTAACATCATACTAGTTTATAGTTTA</ns2:sequence><ns2:name>KY699399.1_Leishmania_lainsoni_strain_MHOM/PE/91/LC2288_clone_LC2288_164_minicircle_kinetoplast,_complete_sequence</ns2:name></ns2:Sequence><ns2:Sequence dsseqid="sq50" id="sq50"><ns2:sequence>ATACTTGTATGGTTACGTTGGCTGATTGTGATGGATTTAATAACTTTATTGACTGTAACATTAGCTAAACCTTATTACTACTCTGTTATGCTCTGTTAGAAATAATATTTTTGTTTATAAAATTCTAAAATTGGGCATAAAATTCTAAAATTGGGCATAAAATCGTACCACCCGACATGCCTCTGGGTAGGGGCGTTCTGCGGAAAACCGAAAAATGGCATACAGAAACCCCGTTCAAAAATAGCCCGAAAAATCGCGGTTTTTTGGGCCTCCCCGTGCACAATTAGGGGTTGGTGTAATATAGTGGGCCGNGCACCCCGACTCGGGGCTAGCTCTCGTGGAACTANGGNCNCTTAGAGGCTTGATTTATAAATTAAATATTTTGGATAGATTGTTATTAGCTAATAAAGTTAAATAGTTGTTTGATTAATTGCATTACTATGTTGCTTACAGTGAATAATTTGGTTATAATTAATTTATTATTACGTTGAATAAATACTCGATAGATACATCATTGAATAATA</ns2:sequence><ns2:name>U19811.1_Leishmania_panamensis_kinetoplast_minicircle,_partial_sequence,_fragment_LPAN</ns2:name></ns2:Sequence><ns2:Sequence dsseqid="sq51" id="sq51"><ns2:sequence>AAAATAATATTTTTGTTTATAAAATTCTAAAATTGGGCATAAAATTCTAAAATTGGGCATAAAATCGTACCACCCGACATGCCTCTGGGTAGGGGCGTTCTGCGGAAAACCGAAAAATGGCATACAGAAACCCCGTTCAAAAATAGCCCGAAAAATCGCGGTTTTTTGGGCCTCCCCGTGCACAATTAGGGGTTGGTGTAATATAGTGGGCCGNGCACCCCGACTCGGGGCTAGCTCTCGTGGAACTANGGNCNCTTAGAGGCTTGATTTATAAATTAAATATTTTGGATAGATTGTTATTAGCTAATAAAGTTAAATAGTTGTTTGATTAATTGCATTACTATGTTGCTTACAGTGAATAATTTGGTTATAATTAATTTATTATTACGTTGAATAAATACTCGATAGATACATCATTGAATAATA</ns2:sequence><ns2:name>U19811.1_Leishmania_panamensis_kinetoplast_minicircle,_partial_sequence,_fragment_LPAN</ns2:name></ns2:Sequence><ns2:Sequence dsseqid="sq2" id="sq2"><ns2:sequence>AAAATCGTACCACCCGACATGCCTCTGGGTAGGGGCGTTCTGCGGAAAACCGAAAAATGGCATACAGAAACCCCGTTCAAAAATAGCCCGAAAAATCGCGGTTTTTTGGGCCTCCCCGTGCACAATTAGGGGTTGGTGTAATATAGTGGGCCGNGCACCCCGACTCGGGGCTAGCTCTCGTGGAACTANGGNCNCTTAGAGGCTTGATTTATAAATTAAATATTTTGGATAGATTGTTATTAGCTAATAAAGTTAAATAGTTGTTTGATTAATTGCATTACTATGTTGCTTACAGTGAATAATTTGGTTATAATTAATTTATTATTACGTTGAATAAATACTCGATAGATACATCATTGAATAATA</ns2:sequence><ns2:name>U19811.1_Leishmania_panamensis_kinetoplast_minicircle,_partial_sequence,_fragment_LPAN</ns2:name></ns2:Sequence></ns2:SequenceSet></ns3:vamsasModel><ns3:JSeq colour="-1" start="1" end="623" id="sq49"><ns3:features begin="323" end="334" type="AGAAACCCCGTT" description="Search Results" featureGroup="LF" score="0.0"/><ns3:features begin="373" end="392" type="CCGTGCACAATTAGGGGTTG" description="Search Results" featureGroup="B1C" score="0.0"/><ns3:features begin="298" end="300" type="F2" description="" featureGroup="Jalview" score="0.0"/><ns3:features begin="299" end="305" type="F2" description="" featureGroup="Jalview" score="0.0"/><ns3:features begin="260" end="262" type="F3" description="" featureGroup="Jalview" score="0.0"/><ns3:features begin="263" end="267" type="F3" description="" featureGroup="Jalview" score="0.0"/><ns3:features begin="270" end="277" type="F3" description="" featureGroup="Jalview" score="0.0"/><ns3:features begin="335" end="340" type="LF" description="" featureGroup="Jalview" score="0.0"/><ns3:features begin="341" end="341" type="LF" description="" featureGroup="Jalview" score="0.0"/><ns3:features begin="344" end="344" type="LF" description="" featureGroup="Jalview" score="0.0"/><ns3:features begin="315" end="334" type="TGGCATACAGAAACCCCGTT" description="Search Results" featureGroup="cr_RNA" score="0.0"/></ns3:JSeq><ns3:JSeq colour="-1" start="1" end="739" id="sq4"><ns3:features begin="79" end="96" type="AATCGTACTCCCCGACAT" description="Search Results" featureGroup="F3" score="0.0"/><ns3:features begin="141" end="152" type="AGAAACCCCGTT" description="Search Results" featureGroup="LF" score="0.0"/><ns3:features begin="239" end="239" type="B2" description="" featureGroup="Jalview" score="0.0"/><ns3:features begin="241" end="241" type="B2" description="" featureGroup="Jalview" score="0.0"/><ns3:features begin="243" end="243" type="B2" description="" featureGroup="Jalview" score="0.0"/><ns3:features begin="244" end="244" type="B2" description="" featureGroup="Jalview" score="0.0"/><ns3:features begin="245" end="245" type="B2" description="" featureGroup="Jalview" score="0.0"/><ns3:features begin="250" end="250" type="B2" description="" featureGroup="Jalview" score="0.0"/><ns3:features begin="251" end="251" type="B2" description="" featureGroup="Jalview" score="0.0"/><ns3:features begin="255" end="255" type="B3" description="" featureGroup="Jalview" score="0.0"/><ns3:features begin="256" end="256" type="B3" description="" featureGroup="Jalview" score="0.0"/><ns3:features begin="259" end="259" type="B3" description="" featureGroup="Jalview" score="0.0"/><ns3:features begin="260" end="263" type="B3" description="" featureGroup="Jalview" score="0.0"/><ns3:features begin="264" end="266" type="B3" description="" featureGroup="Jalview" score="0.0"/><ns3:features begin="268" end="269" type="B3" description="" featureGroup="Jalview" score="0.0"/><ns3:features begin="188" end="207" type="CCGTGCACAATTAGGGGTTG" description="Search Results" featureGroup="B1C" score="0.0"/><ns3:features begin="163" end="164" type="F1C" description="" featureGroup="Jalview" score="0.0"/><ns3:features begin="165" end="165" type="F1C" description="" featureGroup="Jalview" score="0.0"/><ns3:features begin="166" end="166" type="F1C" description="" featureGroup="Jalview" score="0.0"/><ns3:features begin="169" end="169" type="F1C" description="" featureGroup="Jalview" score="0.0"/><ns3:features begin="170" end="170" type="F1C" description="" featureGroup="Jalview" score="0.0"/><ns3:features begin="171" end="171" type="F1C" description="" featureGroup="Jalview" score="0.0"/><ns3:features begin="173" end="173" type="F1C" description="" featureGroup="Jalview" score="0.0"/><ns3:features begin="174" end="174" type="F1C" description="" featureGroup="Jalview" score="0.0"/><ns3:features begin="176" end="179" type="F1C" description="" featureGroup="Jalview" score="0.0"/><ns3:features begin="180" end="180" type="F1C" description="" featureGroup="Jalview" score="0.0"/><ns3:features begin="181" end="182" type="F1C" description="" featureGroup="Jalview" score="0.0"/><ns3:features begin="183" end="184" type="F1C" description="" featureGroup="Jalview" score="0.0"/><ns3:features begin="117" end="119" type="F2" description="" featureGroup="Jalview" score="0.0"/><ns3:features begin="118" end="124" type="F2" description="" featureGroup="Jalview" score="0.0"/><ns3:features begin="128" end="128" type="F2" description="" featureGroup="Jalview" score="0.0"/><ns3:features begin="79" end="81" type="F3" description="" featureGroup="Jalview" score="0.0"/><ns3:features begin="89" end="96" type="F3" description="" featureGroup="Jalview" score="0.0"/><ns3:features begin="208" end="229" type="GTGTAATATAGTGGGCCGCGCA" description="Search Results" featureGroup="LB" score="0.0"/><ns3:features begin="228" end="228" type="LB" description="" featureGroup="Jalview" score="0.0"/><ns3:features begin="229" end="229" type="LB" description="" featureGroup="Jalview" score="0.0"/><ns3:features begin="153" end="158" type="LF" description="" featureGroup="Jalview" score="0.0"/><ns3:features begin="162" end="162" type="LF" description="" featureGroup="Jalview" score="0.0"/><ns3:features begin="133" end="152" type="TGGCATACAGAAACCCCGTT" description="Search Results" featureGroup="cr_RNA" score="0.0"/><ns3:features begin="135" end="135" type="cr_RNA" description="" featureGroup="Jalview" score="0.0"/></ns3:JSeq><ns3:JSeq colour="-1" start="1" end="739" id="sq6"><ns3:features begin="141" end="152" type="AGAAACCCCGTT" description="Search Results" featureGroup="LF" score="0.0"/><ns3:features begin="237" end="237" type="B2" description="" featureGroup="Jalview" score="0.0"/><ns3:features begin="238" end="238" type="B2" description="" featureGroup="Jalview" score="0.0"/><ns3:features begin="239" end="239" type="B2" description="" featureGroup="Jalview" score="0.0"/><ns3:features begin="240" end="240" type="B2" description="" featureGroup="Jalview" score="0.0"/><ns3:features begin="241" end="241" type="B2" description="" featureGroup="Jalview" score="0.0"/><ns3:features begin="243" end="243" type="B2" description="" featureGroup="Jalview" score="0.0"/><ns3:features begin="244" end="244" type="B2" description="" featureGroup="Jalview" score="0.0"/><ns3:features begin="245" end="245" type="B2" description="" featureGroup="Jalview" score="0.0"/><ns3:features begin="248" end="248" type="B2" description="" featureGroup="Jalview" score="0.0"/><ns3:features begin="252" end="252" type="B2" description="" featureGroup="Jalview" score="0.0"/><ns3:features begin="255" end="255" type="B3" description="" featureGroup="Jalview" score="0.0"/><ns3:features begin="256" end="256" type="B3" description="" featureGroup="Jalview" score="0.0"/><ns3:features begin="260" end="263" type="B3" description="" featureGroup="Jalview" score="0.0"/><ns3:features begin="264" end="266" type="B3" description="" featureGroup="Jalview" score="0.0"/><ns3:features begin="267" end="267" type="B3" description="" featureGroup="Jalview" score="0.0"/><ns3:features begin="268" end="269" type="B3" description="" featureGroup="Jalview" score="0.0"/><ns3:features begin="256" end="258" type="B3" description="" featureGroup="Jalview" score="0.0"/><ns3:features begin="188" end="207" type="CCGTGCACAATTAGGGGTTG" description="Search Results" featureGroup="B1C" score="0.0"/><ns3:features begin="163" end="164" type="F1C" description="" featureGroup="Jalview" score="0.0"/><ns3:features begin="166" end="166" type="F1C" description="" featureGroup="Jalview" score="0.0"/><ns3:features begin="167" end="167" type="F1C" description="" featureGroup="Jalview" score="0.0"/><ns3:features begin="170" end="170" type="F1C" description="" featureGroup="Jalview" score="0.0"/><ns3:features begin="171" end="171" type="F1C" description="" featureGroup="Jalview" score="0.0"/><ns3:features begin="172" end="172" type="F1C" description="" featureGroup="Jalview" score="0.0"/><ns3:features begin="173" end="173" type="F1C" description="" featureGroup="Jalview" score="0.0"/><ns3:features begin="174" end="174" type="F1C" description="" featureGroup="Jalview" score="0.0"/><ns3:features begin="175" end="175" type="F1C" description="" featureGroup="Jalview" score="0.0"/><ns3:features begin="176" end="179" type="F1C" description="" featureGroup="Jalview" score="0.0"/><ns3:features begin="180" end="180" type="F1C" description="" featureGroup="Jalview" score="0.0"/><ns3:features begin="181" end="182" type="F1C" description="" featureGroup="Jalview" score="0.0"/><ns3:features begin="183" end="184" type="F1C" description="" featureGroup="Jalview" score="0.0"/><ns3:features begin="117" end="119" type="F2" description="" featureGroup="Jalview" score="0.0"/><ns3:features begin="121" end="123" type="F2" description="" featureGroup="Jalview" score="0.0"/><ns3:features begin="128" end="128" type="F2" description="" featureGroup="Jalview" score="0.0"/><ns3:features begin="128" end="132" type="F2" description="" featureGroup="Jalview" score="0.0"/><ns3:features begin="79" end="81" type="F3" description="" featureGroup="Jalview" score="0.0"/><ns3:features begin="82" end="86" type="F3" description="" featureGroup="Jalview" score="0.0"/><ns3:features begin="89" end="96" type="F3" description="" featureGroup="Jalview" score="0.0"/><ns3:features begin="84" end="86" type="F3" description="" featureGroup="Jalview" score="0.0"/><ns3:features begin="228" end="228" type="LB" description="" featureGroup="Jalview" score="0.0"/><ns3:features begin="229" end="229" type="LB" description="" featureGroup="Jalview" score="0.0"/><ns3:features begin="153" end="158" type="LF" description="" featureGroup="Jalview" score="0.0"/><ns3:features begin="162" end="162" type="LF" description="" featureGroup="Jalview" score="0.0"/><ns3:features begin="208" end="211" type="LF" description="" featureGroup="Jalview" score="0.0"/><ns3:features begin="212" end="214" type="LF" description="" featureGroup="Jalview" score="0.0"/><ns3:features begin="215" end="216" type="LF" description="" featureGroup="Jalview" score="0.0"/><ns3:features begin="217" end="218" type="LF" description="" featureGroup="Jalview" score="0.0"/><ns3:features begin="221" end="222" type="LF" description="" featureGroup="Jalview" score="0.0"/><ns3:features begin="223" end="223" type="LF" description="" featureGroup="Jalview" score="0.0"/><ns3:features begin="133" end="133" type="cr_RNA" description="" featureGroup="Jalview" score="0.0"/><ns3:features begin="135" end="135" type="cr_RNA" description="" featureGroup="Jalview" score="0.0"/><ns3:features begin="136" end="140" type="cr_RNA" description="" featureGroup="Jalview" score="0.0"/></ns3:JSeq><ns3:JSeq colour="-1" start="1" end="739" id="sq8"><ns3:features begin="141" end="152" type="AGAAACCCCGTT" description="Search Results" featureGroup="LF" score="0.0"/><ns3:features begin="239" end="239" type="B2" description="" featureGroup="Jalview" score="0.0"/><ns3:features begin="240" end="240" type="B2" description="" featureGroup="Jalview" score="0.0"/><ns3:features begin="241" end="241" type="B2" description="" featureGroup="Jalview" score="0.0"/><ns3:features begin="243" end="243" type="B2" description="" featureGroup="Jalview" score="0.0"/><ns3:features begin="244" end="244" type="B2" description="" featureGroup="Jalview" score="0.0"/><ns3:features begin="245" end="245" type="B2" description="" featureGroup="Jalview" score="0.0"/><ns3:features begin="246" end="246" type="B2" description="" featureGroup="Jalview" score="0.0"/><ns3:features begin="247" end="247" type="B2" description="" featureGroup="Jalview" score="0.0"/><ns3:features begin="248" end="248" type="B2" description="" featureGroup="Jalview" score="0.0"/><ns3:features begin="249" end="249" type="B2" description="" featureGroup="Jalview" score="0.0"/><ns3:features begin="250" end="250" type="B2" description="" featureGroup="Jalview" score="0.0"/><ns3:features begin="255" end="255" type="B3" description="" featureGroup="Jalview" score="0.0"/><ns3:features begin="256" end="256" type="B3" description="" featureGroup="Jalview" score="0.0"/><ns3:features begin="260" end="263" type="B3" description="" featureGroup="Jalview" score="0.0"/><ns3:features begin="264" end="266" type="B3" description="" featureGroup="Jalview" score="0.0"/><ns3:features begin="268" end="269" type="B3" description="" featureGroup="Jalview" score="0.0"/><ns3:features begin="188" end="207" type="CCGTGCACAATTAGGGGTTG" description="Search Results" featureGroup="B1C" score="0.0"/><ns3:features begin="163" end="164" type="F1C" description="" featureGroup="Jalview" score="0.0"/><ns3:features begin="166" end="166" type="F1C" description="" featureGroup="Jalview" score="0.0"/><ns3:features begin="167" end="167" type="F1C" description="" featureGroup="Jalview" score="0.0"/><ns3:features begin="170" end="170" type="F1C" description="" featureGroup="Jalview" score="0.0"/><ns3:features begin="171" end="171" type="F1C" description="" featureGroup="Jalview" score="0.0"/><ns3:features begin="173" end="173" type="F1C" description="" featureGroup="Jalview" score="0.0"/><ns3:features begin="174" end="174" type="F1C" description="" featureGroup="Jalview" score="0.0"/><ns3:features begin="175" end="175" type="F1C" description="" featureGroup="Jalview" score="0.0"/><ns3:features begin="176" end="179" type="F1C" description="" featureGroup="Jalview" score="0.0"/><ns3:features begin="180" end="180" type="F1C" description="" featureGroup="Jalview" score="0.0"/><ns3:features begin="181" end="182" type="F1C" description="" featureGroup="Jalview" score="0.0"/><ns3:features begin="183" end="184" type="F1C" description="" featureGroup="Jalview" score="0.0"/><ns3:features begin="117" end="119" type="F2" description="" featureGroup="Jalview" score="0.0"/><ns3:features begin="121" end="123" type="F2" description="" featureGroup="Jalview" score="0.0"/><ns3:features begin="128" end="128" type="F2" description="" featureGroup="Jalview" score="0.0"/><ns3:features begin="79" end="81" type="F3" description="" featureGroup="Jalview" score="0.0"/><ns3:features begin="84" end="86" type="F3" description="" featureGroup="Jalview" score="0.0"/><ns3:features begin="87" end="88" type="F3" description="" featureGroup="Jalview" score="0.0"/><ns3:features begin="89" end="96" type="F3" description="" featureGroup="Jalview" score="0.0"/><ns3:features begin="79" end="80" type="F3" description="" featureGroup="Jalview" score="0.0"/><ns3:features begin="153" end="158" type="LF" description="" featureGroup="Jalview" score="0.0"/><ns3:features begin="159" end="159" type="LF" description="" featureGroup="Jalview" score="0.0"/><ns3:features begin="160" end="160" type="LF" description="" featureGroup="Jalview" score="0.0"/><ns3:features begin="162" end="162" type="LF" description="" featureGroup="Jalview" score="0.0"/><ns3:features begin="208" end="211" type="LF" description="" featureGroup="Jalview" score="0.0"/><ns3:features begin="212" end="214" type="LF" description="" featureGroup="Jalview" score="0.0"/><ns3:features begin="215" end="216" type="LF" description="" featureGroup="Jalview" score="0.0"/><ns3:features begin="217" end="218" type="LF" description="" featureGroup="Jalview" score="0.0"/><ns3:features begin="219" end="219" type="LF" description="" featureGroup="Jalview" score="0.0"/><ns3:features begin="220" end="220" type="LF" description="" featureGroup="Jalview" score="0.0"/><ns3:features begin="221" end="222" type="LF" description="" featureGroup="Jalview" score="0.0"/><ns3:features begin="223" end="223" type="LF" description="" featureGroup="Jalview" score="0.0"/><ns3:features begin="224" end="224" type="LF" description="" featureGroup="Jalview" score="0.0"/><ns3:features begin="225" end="228" type="LF" description="" featureGroup="Jalview" score="0.0"/><ns3:features begin="133" end="152" type="TGGCATACAGAAACCCCGTT" description="Search Results" featureGroup="cr_RNA" score="0.0"/><ns3:features begin="135" end="135" type="cr_RNA" description="" featureGroup="Jalview" score="0.0"/><ns3:features begin="136" end="140" type="cr_RNA" description="" featureGroup="Jalview" score="0.0"/></ns3:JSeq><ns3:JSeq colour="-1" start="1" end="740" id="sq10"><ns3:features begin="141" end="152" type="AGAAACCCCGTT" description="Search Results" featureGroup="LF" score="0.0"/><ns3:features begin="239" end="239" type="B2" description="" featureGroup="Jalview" score="0.0"/><ns3:features begin="241" end="241" type="B2" description="" featureGroup="Jalview" score="0.0"/><ns3:features begin="242" end="242" type="B2" description="" featureGroup="Jalview" score="0.0"/><ns3:features begin="243" end="243" type="B2" description="" featureGroup="Jalview" score="0.0"/><ns3:features begin="244" end="244" type="B2" description="" featureGroup="Jalview" score="0.0"/><ns3:features begin="245" end="245" type="B2" description="" featureGroup="Jalview" score="0.0"/><ns3:features begin="247" end="247" type="B2" description="" featureGroup="Jalview" score="0.0"/><ns3:features begin="248" end="248" type="B2" description="" featureGroup="Jalview" score="0.0"/><ns3:features begin="249" end="249" type="B2" description="" featureGroup="Jalview" score="0.0"/><ns3:features begin="251" end="251" type="B2" description="" featureGroup="Jalview" score="0.0"/><ns3:features begin="253" end="253" type="B2" description="" featureGroup="Jalview" score="0.0"/><ns3:features begin="254" end="257" type="B3" description="" featureGroup="Jalview" score="0.0"/><ns3:features begin="260" end="263" type="B3" description="" featureGroup="Jalview" score="0.0"/><ns3:features begin="264" end="266" type="B3" description="" featureGroup="Jalview" score="0.0"/><ns3:features begin="268" end="269" type="B3" description="" featureGroup="Jalview" score="0.0"/><ns3:features begin="255" end="255" type="B3" description="" featureGroup="Jalview" score="0.0"/><ns3:features begin="256" end="256" type="B3" description="" featureGroup="Jalview" score="0.0"/><ns3:features begin="188" end="207" type="CCGTGCACAATTAGGGGTTG" description="Search Results" featureGroup="B1C" score="0.0"/><ns3:features begin="163" end="164" type="F1C" description="" featureGroup="Jalview" score="0.0"/><ns3:features begin="165" end="166" type="F1C" description="" featureGroup="Jalview" score="0.0"/><ns3:features begin="169" end="169" type="F1C" description="" featureGroup="Jalview" score="0.0"/><ns3:features begin="170" end="170" type="F1C" description="" featureGroup="Jalview" score="0.0"/><ns3:features begin="171" end="171" type="F1C" description="" featureGroup="Jalview" score="0.0"/><ns3:features begin="172" end="172" type="F1C" description="" featureGroup="Jalview" score="0.0"/><ns3:features begin="174" end="174" type="F1C" description="" featureGroup="Jalview" score="0.0"/><ns3:features begin="176" end="179" type="F1C" description="" featureGroup="Jalview" score="0.0"/><ns3:features begin="180" end="180" type="F1C" description="" featureGroup="Jalview" score="0.0"/><ns3:features begin="181" end="182" type="F1C" description="" featureGroup="Jalview" score="0.0"/><ns3:features begin="183" end="184" type="F1C" description="" featureGroup="Jalview" score="0.0"/><ns3:features begin="117" end="119" type="F2" description="" featureGroup="Jalview" score="0.0"/><ns3:features begin="120" end="123" type="F2" description="" featureGroup="Jalview" score="0.0"/><ns3:features begin="128" end="128" type="F2" description="" featureGroup="Jalview" score="0.0"/><ns3:features begin="121" end="123" type="F2" description="" featureGroup="Jalview" score="0.0"/><ns3:features begin="79" end="80" type="F3" description="" featureGroup="Jalview" score="0.0"/><ns3:features begin="84" end="86" type="F3" description="" featureGroup="Jalview" score="0.0"/><ns3:features begin="87" end="88" type="F3" description="" featureGroup="Jalview" score="0.0"/><ns3:features begin="89" end="96" type="F3" description="" featureGroup="Jalview" score="0.0"/><ns3:features begin="153" end="158" type="LF" description="" featureGroup="Jalview" score="0.0"/><ns3:features begin="162" end="162" type="LF" description="" featureGroup="Jalview" score="0.0"/><ns3:features begin="208" end="211" type="LF" description="" featureGroup="Jalview" score="0.0"/><ns3:features begin="212" end="214" type="LF" description="" featureGroup="Jalview" score="0.0"/><ns3:features begin="215" end="216" type="LF" description="" featureGroup="Jalview" score="0.0"/><ns3:features begin="217" end="218" type="LF" description="" featureGroup="Jalview" score="0.0"/><ns3:features begin="219" end="219" type="LF" description="" featureGroup="Jalview" score="0.0"/><ns3:features begin="220" end="220" type="LF" description="" featureGroup="Jalview" score="0.0"/><ns3:features begin="221" end="222" type="LF" description="" featureGroup="Jalview" score="0.0"/><ns3:features begin="223" end="223" type="LF" description="" featureGroup="Jalview" score="0.0"/><ns3:features begin="224" end="224" type="LF" description="" featureGroup="Jalview" score="0.0"/><ns3:features begin="225" end="228" type="LF" description="" featureGroup="Jalview" score="0.0"/><ns3:features begin="133" end="152" type="TGGCATACAGAAACCCCGTT" description="Search Results" featureGroup="cr_RNA" score="0.0"/><ns3:features begin="135" end="135" type="cr_RNA" description="" featureGroup="Jalview" score="0.0"/><ns3:features begin="136" end="140" type="cr_RNA" description="" featureGroup="Jalview" score="0.0"/></ns3:JSeq><ns3:JSeq colour="-1" start="1" end="740" id="sq12"><ns3:features begin="141" end="152" type="AGAAACCCCGTT" description="Search Results" featureGroup="LF" score="0.0"/><ns3:features begin="238" end="238" type="B2" description="" featureGroup="Jalview" score="0.0"/><ns3:features begin="239" end="239" type="B2" description="" featureGroup="Jalview" score="0.0"/><ns3:features begin="241" end="241" type="B2" description="" featureGroup="Jalview" score="0.0"/><ns3:features begin="243" end="243" type="B2" description="" featureGroup="Jalview" score="0.0"/><ns3:features begin="244" end="244" type="B2" description="" featureGroup="Jalview" score="0.0"/><ns3:features begin="245" end="245" type="B2" description="" featureGroup="Jalview" score="0.0"/><ns3:features begin="248" end="248" type="B2" description="" featureGroup="Jalview" score="0.0"/><ns3:features begin="254" end="257" type="B3" description="" featureGroup="Jalview" score="0.0"/><ns3:features begin="259" end="259" type="B3" description="" featureGroup="Jalview" score="0.0"/><ns3:features begin="260" end="263" type="B3" description="" featureGroup="Jalview" score="0.0"/><ns3:features begin="264" end="266" type="B3" description="" featureGroup="Jalview" score="0.0"/><ns3:features begin="267" end="267" type="B3" description="" featureGroup="Jalview" score="0.0"/><ns3:features begin="268" end="269" type="B3" description="" featureGroup="Jalview" score="0.0"/><ns3:features begin="270" end="270" type="B3" description="" featureGroup="Jalview" score="0.0"/><ns3:features begin="271" end="271" type="B3" description="" featureGroup="Jalview" score="0.0"/><ns3:features begin="255" end="255" type="B3" description="" featureGroup="Jalview" score="0.0"/><ns3:features begin="256" end="256" type="B3" description="" featureGroup="Jalview" score="0.0"/><ns3:features begin="188" end="207" type="CCGTGCACAATTAGGGGTTG" description="Search Results" featureGroup="B1C" score="0.0"/><ns3:features begin="163" end="164" type="F1C" description="" featureGroup="Jalview" score="0.0"/><ns3:features begin="165" end="167" type="F1C" description="" featureGroup="Jalview" score="0.0"/><ns3:features begin="168" end="168" type="F1C" description="" featureGroup="Jalview" score="0.0"/><ns3:features begin="170" end="170" type="F1C" description="" featureGroup="Jalview" score="0.0"/><ns3:features begin="171" end="171" type="F1C" description="" featureGroup="Jalview" score="0.0"/><ns3:features begin="172" end="172" type="F1C" description="" featureGroup="Jalview" score="0.0"/><ns3:features begin="173" end="173" type="F1C" description="" featureGroup="Jalview" score="0.0"/><ns3:features begin="175" end="175" type="F1C" description="" featureGroup="Jalview" score="0.0"/><ns3:features begin="176" end="179" type="F1C" description="" featureGroup="Jalview" score="0.0"/><ns3:features begin="181" end="182" type="F1C" description="" featureGroup="Jalview" score="0.0"/><ns3:features begin="183" end="184" type="F1C" description="" featureGroup="Jalview" score="0.0"/><ns3:features begin="117" end="119" type="F2" description="" featureGroup="Jalview" score="0.0"/><ns3:features begin="120" end="123" type="F2" description="" featureGroup="Jalview" score="0.0"/><ns3:features begin="128" end="132" type="F2" description="" featureGroup="Jalview" score="0.0"/><ns3:features begin="121" end="123" type="F2" description="" featureGroup="Jalview" score="0.0"/><ns3:features begin="79" end="81" type="F3" description="" featureGroup="Jalview" score="0.0"/><ns3:features begin="84" end="86" type="F3" description="" featureGroup="Jalview" score="0.0"/><ns3:features begin="87" end="88" type="F3" description="" featureGroup="Jalview" score="0.0"/><ns3:features begin="89" end="96" type="F3" description="" featureGroup="Jalview" score="0.0"/><ns3:features begin="79" end="80" type="F3" description="" featureGroup="Jalview" score="0.0"/><ns3:features begin="225" end="228" type="LB" description="" featureGroup="Jalview" score="0.0"/><ns3:features begin="229" end="229" type="LB" description="" featureGroup="Jalview" score="0.0"/><ns3:features begin="153" end="158" type="LF" description="" featureGroup="Jalview" score="0.0"/><ns3:features begin="159" end="159" type="LF" description="" featureGroup="Jalview" score="0.0"/><ns3:features begin="208" end="211" type="LF" description="" featureGroup="Jalview" score="0.0"/><ns3:features begin="212" end="214" type="LF" description="" featureGroup="Jalview" score="0.0"/><ns3:features begin="215" end="216" type="LF" description="" featureGroup="Jalview" score="0.0"/><ns3:features begin="217" end="218" type="LF" description="" featureGroup="Jalview" score="0.0"/><ns3:features begin="219" end="219" type="LF" description="" featureGroup="Jalview" score="0.0"/><ns3:features begin="220" end="220" type="LF" description="" featureGroup="Jalview" score="0.0"/><ns3:features begin="221" end="222" type="LF" description="" featureGroup="Jalview" score="0.0"/><ns3:features begin="224" end="224" type="LF" description="" featureGroup="Jalview" score="0.0"/><ns3:features begin="133" end="152" type="TGGCATACAGAAACCCCGTT" description="Search Results" featureGroup="cr_RNA" score="0.0"/><ns3:features begin="135" end="135" type="cr_RNA" description="" featureGroup="Jalview" score="0.0"/><ns3:features begin="136" end="140" type="cr_RNA" description="" featureGroup="Jalview" score="0.0"/></ns3:JSeq><ns3:JSeq colour="-1" start="1" end="740" id="sq14"><ns3:features begin="79" end="96" type="AATCGTACTCCCCGACAT" description="Search Results" featureGroup="F3" score="0.0"/><ns3:features begin="141" end="152" type="AGAAACCCCGTT" description="Search Results" featureGroup="LF" score="0.0"/><ns3:features begin="141" end="162" type="AGAAACCCCGTTCAAAAATCCC" description="Search Results" featureGroup="LF" score="0.0"/><ns3:features begin="239" end="239" type="B2" description="" featureGroup="Jalview" score="0.0"/><ns3:features begin="241" end="241" type="B2" description="" featureGroup="Jalview" score="0.0"/><ns3:features begin="243" end="243" type="B2" description="" featureGroup="Jalview" score="0.0"/><ns3:features begin="244" end="244" type="B2" description="" featureGroup="Jalview" score="0.0"/><ns3:features begin="245" end="245" type="B2" description="" featureGroup="Jalview" score="0.0"/><ns3:features begin="248" end="248" type="B2" description="" featureGroup="Jalview" score="0.0"/><ns3:features begin="255" end="255" type="B3" description="" featureGroup="Jalview" score="0.0"/><ns3:features begin="256" end="256" type="B3" description="" featureGroup="Jalview" score="0.0"/><ns3:features begin="259" end="259" type="B3" description="" featureGroup="Jalview" score="0.0"/><ns3:features begin="260" end="263" type="B3" description="" featureGroup="Jalview" score="0.0"/><ns3:features begin="264" end="266" type="B3" description="" featureGroup="Jalview" score="0.0"/><ns3:features begin="268" end="269" type="B3" description="" featureGroup="Jalview" score="0.0"/><ns3:features begin="163" end="184" type="CCAAAATTCGCGTTTTTTGGCC" description="Search Results" featureGroup="F1C" score="0.0"/><ns3:features begin="188" end="207" type="CCGTGCACAATTAGGGGTTG" description="Search Results" featureGroup="B1C" score="0.0"/><ns3:features begin="163" end="164" type="F1C" description="" featureGroup="Jalview" score="0.0"/><ns3:features begin="168" end="168" type="F1C" description="" featureGroup="Jalview" score="0.0"/><ns3:features begin="170" end="170" type="F1C" description="" featureGroup="Jalview" score="0.0"/><ns3:features begin="171" end="171" type="F1C" description="" featureGroup="Jalview" score="0.0"/><ns3:features begin="173" end="173" type="F1C" description="" featureGroup="Jalview" score="0.0"/><ns3:features begin="175" end="175" type="F1C" description="" featureGroup="Jalview" score="0.0"/><ns3:features begin="176" end="179" type="F1C" description="" featureGroup="Jalview" score="0.0"/><ns3:features begin="181" end="182" type="F1C" description="" featureGroup="Jalview" score="0.0"/><ns3:features begin="183" end="184" type="F1C" description="" featureGroup="Jalview" score="0.0"/><ns3:features begin="117" end="119" type="F2" description="" featureGroup="Jalview" score="0.0"/><ns3:features begin="120" end="135" type="F2" description="" featureGroup="Jalview" score="0.0"/><ns3:features begin="121" end="123" type="F2" description="" featureGroup="Jalview" score="0.0"/><ns3:features begin="79" end="81" type="F3" description="" featureGroup="Jalview" score="0.0"/><ns3:features begin="84" end="86" type="F3" description="" featureGroup="Jalview" score="0.0"/><ns3:features begin="87" end="88" type="F3" description="" featureGroup="Jalview" score="0.0"/><ns3:features begin="89" end="96" type="F3" description="" featureGroup="Jalview" score="0.0"/><ns3:features begin="254" end="271" type="GAAACTGGCCTCTAAGGC" description="Search Results" featureGroup="B3C" score="0.0"/><ns3:features begin="236" end="253" type="GCTGGGTTAGGATGTCGT" description="Search Results" featureGroup="B2" score="0.0"/><ns3:features begin="208" end="229" type="GTGTAATATAGTGGGCCGCGCA" description="Search Results" featureGroup="LB" score="0.0"/><ns3:features begin="153" end="158" type="LF" description="" featureGroup="Jalview" score="0.0"/><ns3:features begin="208" end="211" type="LF" description="" featureGroup="Jalview" score="0.0"/><ns3:features begin="212" end="214" type="LF" description="" featureGroup="Jalview" score="0.0"/><ns3:features begin="215" end="216" type="LF" description="" featureGroup="Jalview" score="0.0"/><ns3:features begin="217" end="218" type="LF" description="" featureGroup="Jalview" score="0.0"/><ns3:features begin="219" end="219" type="LF" description="" featureGroup="Jalview" score="0.0"/><ns3:features begin="220" end="220" type="LF" description="" featureGroup="Jalview" score="0.0"/><ns3:features begin="221" end="222" type="LF" description="" featureGroup="Jalview" score="0.0"/><ns3:features begin="224" end="224" type="LF" description="" featureGroup="Jalview" score="0.0"/><ns3:features begin="225" end="228" type="LF" description="" featureGroup="Jalview" score="0.0"/><ns3:features begin="117" end="135" type="TGCGAAAACCGAAAAATGG" description="Search Results" featureGroup="F2" score="0.0"/><ns3:features begin="133" end="152" type="TGGCATACAGAAACCCCGTT" description="Search Results" featureGroup="cr_RNA" score="0.0"/><ns3:features begin="136" end="140" type="cr_RNA" description="" featureGroup="Jalview" score="0.0"/></ns3:JSeq><ns3:JSeq colour="-1" start="1" end="741" id="sq16"><ns3:features begin="79" end="96" type="AATCGTACTCCCCGACAT" description="Search Results" featureGroup="F3" score="0.0"/><ns3:features begin="141" end="152" type="AGAAACCCCGTT" description="Search Results" featureGroup="LF" score="0.0"/><ns3:features begin="239" end="239" type="B2" description="" featureGroup="Jalview" score="0.0"/><ns3:features begin="241" end="241" type="B2" description="" featureGroup="Jalview" score="0.0"/><ns3:features begin="242" end="242" type="B2" description="" featureGroup="Jalview" score="0.0"/><ns3:features begin="243" end="243" type="B2" description="" featureGroup="Jalview" score="0.0"/><ns3:features begin="244" end="244" type="B2" description="" featureGroup="Jalview" score="0.0"/><ns3:features begin="245" end="245" type="B2" description="" featureGroup="Jalview" score="0.0"/><ns3:features begin="247" end="247" type="B2" description="" featureGroup="Jalview" score="0.0"/><ns3:features begin="248" end="248" type="B2" description="" featureGroup="Jalview" score="0.0"/><ns3:features begin="249" end="249" type="B2" description="" featureGroup="Jalview" score="0.0"/><ns3:features begin="252" end="252" type="B2" description="" featureGroup="Jalview" score="0.0"/><ns3:features begin="255" end="255" type="B3" description="" featureGroup="Jalview" score="0.0"/><ns3:features begin="256" end="256" type="B3" description="" featureGroup="Jalview" score="0.0"/><ns3:features begin="257" end="257" type="B3" description="" featureGroup="Jalview" score="0.0"/><ns3:features begin="259" end="259" type="B3" description="" featureGroup="Jalview" score="0.0"/><ns3:features begin="260" end="263" type="B3" description="" featureGroup="Jalview" score="0.0"/><ns3:features begin="264" end="266" type="B3" description="" featureGroup="Jalview" score="0.0"/><ns3:features begin="268" end="269" type="B3" description="" featureGroup="Jalview" score="0.0"/><ns3:features begin="163" end="184" type="CCAAAATTCGCGTTTTTTGGCC" description="Search Results" featureGroup="F1C" score="0.0"/><ns3:features begin="188" end="207" type="CCGTGCACAATTAGGGGTTG" description="Search Results" featureGroup="B1C" score="0.0"/><ns3:features begin="163" end="164" type="F1C" description="" featureGroup="Jalview" score="0.0"/><ns3:features begin="168" end="168" type="F1C" description="" featureGroup="Jalview" score="0.0"/><ns3:features begin="170" end="170" type="F1C" description="" featureGroup="Jalview" score="0.0"/><ns3:features begin="171" end="171" type="F1C" description="" featureGroup="Jalview" score="0.0"/><ns3:features begin="173" end="173" type="F1C" description="" featureGroup="Jalview" score="0.0"/><ns3:features begin="175" end="175" type="F1C" description="" featureGroup="Jalview" score="0.0"/><ns3:features begin="176" end="179" type="F1C" description="" featureGroup="Jalview" score="0.0"/><ns3:features begin="181" end="182" type="F1C" description="" featureGroup="Jalview" score="0.0"/><ns3:features begin="183" end="184" type="F1C" description="" featureGroup="Jalview" score="0.0"/><ns3:features begin="117" end="119" type="F2" description="" featureGroup="Jalview" score="0.0"/><ns3:features begin="120" end="135" type="F2" description="" featureGroup="Jalview" score="0.0"/><ns3:features begin="121" end="123" type="F2" description="" featureGroup="Jalview" score="0.0"/><ns3:features begin="79" end="81" type="F3" description="" featureGroup="Jalview" score="0.0"/><ns3:features begin="84" end="86" type="F3" description="" featureGroup="Jalview" score="0.0"/><ns3:features begin="87" end="88" type="F3" description="" featureGroup="Jalview" score="0.0"/><ns3:features begin="89" end="96" type="F3" description="" featureGroup="Jalview" score="0.0"/><ns3:features begin="153" end="158" type="LF" description="" featureGroup="Jalview" score="0.0"/><ns3:features begin="159" end="159" type="LF" description="" featureGroup="Jalview" score="0.0"/><ns3:features begin="161" end="161" type="LF" description="" featureGroup="Jalview" score="0.0"/><ns3:features begin="162" end="162" type="LF" description="" featureGroup="Jalview" score="0.0"/><ns3:features begin="208" end="211" type="LF" description="" featureGroup="Jalview" score="0.0"/><ns3:features begin="212" end="214" type="LF" description="" featureGroup="Jalview" score="0.0"/><ns3:features begin="215" end="216" type="LF" description="" featureGroup="Jalview" score="0.0"/><ns3:features begin="217" end="218" type="LF" description="" featureGroup="Jalview" score="0.0"/><ns3:features begin="219" end="219" type="LF" description="" featureGroup="Jalview" score="0.0"/><ns3:features begin="220" end="220" type="LF" description="" featureGroup="Jalview" score="0.0"/><ns3:features begin="221" end="222" type="LF" description="" featureGroup="Jalview" score="0.0"/><ns3:features begin="223" end="223" type="LF" description="" featureGroup="Jalview" score="0.0"/><ns3:features begin="224" end="224" type="LF" description="" featureGroup="Jalview" score="0.0"/><ns3:features begin="225" end="228" type="LF" description="" featureGroup="Jalview" score="0.0"/><ns3:features begin="117" end="135" type="TGCGAAAACCGAAAAATGG" description="Search Results" featureGroup="F2" score="0.0"/><ns3:features begin="133" end="152" type="TGGCATACAGAAACCCCGTT" description="Search Results" featureGroup="cr_RNA" score="0.0"/><ns3:features begin="136" end="140" type="cr_RNA" description="" featureGroup="Jalview" score="0.0"/></ns3:JSeq><ns3:JSeq colour="-1" start="1" end="741" id="sq18"><ns3:features begin="141" end="152" type="AGAAACCCCGTT" description="Search Results" featureGroup="LF" score="0.0"/><ns3:features begin="240" end="240" type="B2" description="" featureGroup="Jalview" score="0.0"/><ns3:features begin="241" end="241" type="B2" description="" featureGroup="Jalview" score="0.0"/><ns3:features begin="242" end="242" type="B2" description="" featureGroup="Jalview" score="0.0"/><ns3:features begin="243" end="243" type="B2" description="" featureGroup="Jalview" score="0.0"/><ns3:features begin="244" end="244" type="B2" description="" featureGroup="Jalview" score="0.0"/><ns3:features begin="245" end="245" type="B2" description="" featureGroup="Jalview" score="0.0"/><ns3:features begin="247" end="247" type="B2" description="" featureGroup="Jalview" score="0.0"/><ns3:features begin="248" end="248" type="B2" description="" featureGroup="Jalview" score="0.0"/><ns3:features begin="251" end="251" type="B2" description="" featureGroup="Jalview" score="0.0"/><ns3:features begin="252" end="252" type="B2" description="" featureGroup="Jalview" score="0.0"/><ns3:features begin="253" end="253" type="B2" description="" featureGroup="Jalview" score="0.0"/><ns3:features begin="257" end="257" type="B3" description="" featureGroup="Jalview" score="0.0"/><ns3:features begin="259" end="259" type="B3" description="" featureGroup="Jalview" score="0.0"/><ns3:features begin="260" end="263" type="B3" description="" featureGroup="Jalview" score="0.0"/><ns3:features begin="264" end="266" type="B3" description="" featureGroup="Jalview" score="0.0"/><ns3:features begin="268" end="269" type="B3" description="" featureGroup="Jalview" score="0.0"/><ns3:features begin="188" end="207" type="CCGTGCACAATTAGGGGTTG" description="Search Results" featureGroup="B1C" score="0.0"/><ns3:features begin="163" end="164" type="F1C" description="" featureGroup="Jalview" score="0.0"/><ns3:features begin="166" end="167" type="F1C" description="" featureGroup="Jalview" score="0.0"/><ns3:features begin="168" end="168" type="F1C" description="" featureGroup="Jalview" score="0.0"/><ns3:features begin="170" end="170" type="F1C" description="" featureGroup="Jalview" score="0.0"/><ns3:features begin="171" end="171" type="F1C" description="" featureGroup="Jalview" score="0.0"/><ns3:features begin="173" end="173" type="F1C" description="" featureGroup="Jalview" score="0.0"/><ns3:features begin="174" end="174" type="F1C" description="" featureGroup="Jalview" score="0.0"/><ns3:features begin="175" end="175" type="F1C" description="" featureGroup="Jalview" score="0.0"/><ns3:features begin="176" end="179" type="F1C" description="" featureGroup="Jalview" score="0.0"/><ns3:features begin="180" end="180" type="F1C" description="" featureGroup="Jalview" score="0.0"/><ns3:features begin="181" end="182" type="F1C" description="" featureGroup="Jalview" score="0.0"/><ns3:features begin="183" end="184" type="F1C" description="" featureGroup="Jalview" score="0.0"/><ns3:features begin="117" end="119" type="F2" description="" featureGroup="Jalview" score="0.0"/><ns3:features begin="121" end="123" type="F2" description="" featureGroup="Jalview" score="0.0"/><ns3:features begin="128" end="132" type="F2" description="" featureGroup="Jalview" score="0.0"/><ns3:features begin="79" end="81" type="F3" description="" featureGroup="Jalview" score="0.0"/><ns3:features begin="84" end="86" type="F3" description="" featureGroup="Jalview" score="0.0"/><ns3:features begin="87" end="88" type="F3" description="" featureGroup="Jalview" score="0.0"/><ns3:features begin="89" end="96" type="F3" description="" featureGroup="Jalview" score="0.0"/><ns3:features begin="254" end="271" type="GAAACTGGCCTCTAAGGC" description="Search Results" featureGroup="B3C" score="0.0"/><ns3:features begin="208" end="229" type="GTGTAATATAGTGGGCCGCGCA" description="Search Results" featureGroup="LB" score="0.0"/><ns3:features begin="153" end="158" type="LF" description="" featureGroup="Jalview" score="0.0"/><ns3:features begin="159" end="159" type="LF" description="" featureGroup="Jalview" score="0.0"/><ns3:features begin="161" end="161" type="LF" description="" featureGroup="Jalview" score="0.0"/><ns3:features begin="162" end="162" type="LF" description="" featureGroup="Jalview" score="0.0"/><ns3:features begin="208" end="211" type="LF" description="" featureGroup="Jalview" score="0.0"/><ns3:features begin="212" end="214" type="LF" description="" featureGroup="Jalview" score="0.0"/><ns3:features begin="215" end="216" type="LF" description="" featureGroup="Jalview" score="0.0"/><ns3:features begin="217" end="218" type="LF" description="" featureGroup="Jalview" score="0.0"/><ns3:features begin="219" end="219" type="LF" description="" featureGroup="Jalview" score="0.0"/><ns3:features begin="220" end="220" type="LF" description="" featureGroup="Jalview" score="0.0"/><ns3:features begin="221" end="222" type="LF" description="" featureGroup="Jalview" score="0.0"/><ns3:features begin="223" end="223" type="LF" description="" featureGroup="Jalview" score="0.0"/><ns3:features begin="224" end="224" type="LF" description="" featureGroup="Jalview" score="0.0"/><ns3:features begin="225" end="228" type="LF" description="" featureGroup="Jalview" score="0.0"/><ns3:features begin="133" end="152" type="TGGCATACAGAAACCCCGTT" description="Search Results" featureGroup="cr_RNA" score="0.0"/><ns3:features begin="136" end="140" type="cr_RNA" description="" featureGroup="Jalview" score="0.0"/></ns3:JSeq><ns3:JSeq colour="-1" start="1" end="742" id="sq20"><ns3:features begin="141" end="152" type="AGAAACCCCGTT" description="Search Results" featureGroup="LF" score="0.0"/><ns3:features begin="237" end="237" type="B2" description="" featureGroup="Jalview" score="0.0"/><ns3:features begin="238" end="238" type="B2" description="" featureGroup="Jalview" score="0.0"/><ns3:features begin="239" end="239" type="B2" description="" featureGroup="Jalview" score="0.0"/><ns3:features begin="241" end="241" type="B2" description="" featureGroup="Jalview" score="0.0"/><ns3:features begin="242" end="242" type="B2" description="" featureGroup="Jalview" score="0.0"/><ns3:features begin="243" end="243" type="B2" description="" featureGroup="Jalview" score="0.0"/><ns3:features begin="244" end="244" type="B2" description="" featureGroup="Jalview" score="0.0"/><ns3:features begin="245" end="245" type="B2" description="" featureGroup="Jalview" score="0.0"/><ns3:features begin="247" end="247" type="B2" description="" featureGroup="Jalview" score="0.0"/><ns3:features begin="248" end="248" type="B2" description="" featureGroup="Jalview" score="0.0"/><ns3:features begin="249" end="249" type="B2" description="" featureGroup="Jalview" score="0.0"/><ns3:features begin="257" end="257" type="B3" description="" featureGroup="Jalview" score="0.0"/><ns3:features begin="260" end="263" type="B3" description="" featureGroup="Jalview" score="0.0"/><ns3:features begin="264" end="266" type="B3" description="" featureGroup="Jalview" score="0.0"/><ns3:features begin="268" end="269" type="B3" description="" featureGroup="Jalview" score="0.0"/><ns3:features begin="188" end="207" type="CCGTGCACAATTAGGGGTTG" description="Search Results" featureGroup="B1C" score="0.0"/><ns3:features begin="163" end="164" type="F1C" description="" featureGroup="Jalview" score="0.0"/><ns3:features begin="165" end="167" type="F1C" description="" featureGroup="Jalview" score="0.0"/><ns3:features begin="168" end="168" type="F1C" description="" featureGroup="Jalview" score="0.0"/><ns3:features begin="170" end="170" type="F1C" description="" featureGroup="Jalview" score="0.0"/><ns3:features begin="171" end="171" type="F1C" description="" featureGroup="Jalview" score="0.0"/><ns3:features begin="173" end="173" type="F1C" description="" featureGroup="Jalview" score="0.0"/><ns3:features begin="174" end="174" type="F1C" description="" featureGroup="Jalview" score="0.0"/><ns3:features begin="175" end="175" type="F1C" description="" featureGroup="Jalview" score="0.0"/><ns3:features begin="176" end="179" type="F1C" description="" featureGroup="Jalview" score="0.0"/><ns3:features begin="180" end="180" type="F1C" description="" featureGroup="Jalview" score="0.0"/><ns3:features begin="181" end="182" type="F1C" description="" featureGroup="Jalview" score="0.0"/><ns3:features begin="183" end="184" type="F1C" description="" featureGroup="Jalview" score="0.0"/><ns3:features begin="117" end="119" type="F2" description="" featureGroup="Jalview" score="0.0"/><ns3:features begin="121" end="123" type="F2" description="" featureGroup="Jalview" score="0.0"/><ns3:features begin="128" end="132" type="F2" description="" featureGroup="Jalview" score="0.0"/><ns3:features begin="79" end="81" type="F3" description="" featureGroup="Jalview" score="0.0"/><ns3:features begin="84" end="86" type="F3" description="" featureGroup="Jalview" score="0.0"/><ns3:features begin="87" end="88" type="F3" description="" featureGroup="Jalview" score="0.0"/><ns3:features begin="89" end="96" type="F3" description="" featureGroup="Jalview" score="0.0"/><ns3:features begin="208" end="229" type="GTGTAATATAGTGGGCCGCGCA" description="Search Results" featureGroup="LB" score="0.0"/><ns3:features begin="153" end="158" type="LF" description="" featureGroup="Jalview" score="0.0"/><ns3:features begin="159" end="159" type="LF" description="" featureGroup="Jalview" score="0.0"/><ns3:features begin="161" end="161" type="LF" description="" featureGroup="Jalview" score="0.0"/><ns3:features begin="162" end="162" type="LF" description="" featureGroup="Jalview" score="0.0"/><ns3:features begin="208" end="211" type="LF" description="" featureGroup="Jalview" score="0.0"/><ns3:features begin="212" end="214" type="LF" description="" featureGroup="Jalview" score="0.0"/><ns3:features begin="215" end="216" type="LF" description="" featureGroup="Jalview" score="0.0"/><ns3:features begin="217" end="218" type="LF" description="" featureGroup="Jalview" score="0.0"/><ns3:features begin="219" end="219" type="LF" description="" featureGroup="Jalview" score="0.0"/><ns3:features begin="220" end="220" type="LF" description="" featureGroup="Jalview" score="0.0"/><ns3:features begin="221" end="222" type="LF" description="" featureGroup="Jalview" score="0.0"/><ns3:features begin="223" end="223" type="LF" description="" featureGroup="Jalview" score="0.0"/><ns3:features begin="224" end="224" type="LF" description="" featureGroup="Jalview" score="0.0"/><ns3:features begin="225" end="228" type="LF" description="" featureGroup="Jalview" score="0.0"/><ns3:features begin="133" end="152" type="TGGCATACAGAAACCCCGTT" description="Search Results" featureGroup="cr_RNA" score="0.0"/><ns3:features begin="135" end="135" type="cr_RNA" description="" featureGroup="Jalview" score="0.0"/><ns3:features begin="136" end="140" type="cr_RNA" description="" featureGroup="Jalview" score="0.0"/></ns3:JSeq><ns3:JSeq colour="-1" start="1" end="743" id="sq22"><ns3:features begin="141" end="152" type="AGAAACCCCGTT" description="Search Results" featureGroup="LF" score="0.0"/><ns3:features begin="239" end="239" type="B2" description="" featureGroup="Jalview" score="0.0"/><ns3:features begin="240" end="240" type="B2" description="" featureGroup="Jalview" score="0.0"/><ns3:features begin="241" end="241" type="B2" description="" featureGroup="Jalview" score="0.0"/><ns3:features begin="243" end="243" type="B2" description="" featureGroup="Jalview" score="0.0"/><ns3:features begin="244" end="244" type="B2" description="" featureGroup="Jalview" score="0.0"/><ns3:features begin="245" end="245" type="B2" description="" featureGroup="Jalview" score="0.0"/><ns3:features begin="246" end="246" type="B2" description="" featureGroup="Jalview" score="0.0"/><ns3:features begin="247" end="247" type="B2" description="" featureGroup="Jalview" score="0.0"/><ns3:features begin="248" end="248" type="B2" description="" featureGroup="Jalview" score="0.0"/><ns3:features begin="249" end="249" type="B2" description="" featureGroup="Jalview" score="0.0"/><ns3:features begin="251" end="251" type="B2" description="" featureGroup="Jalview" score="0.0"/><ns3:features begin="254" end="254" type="B3" description="" featureGroup="Jalview" score="0.0"/><ns3:features begin="255" end="256" type="B3" description="" featureGroup="Jalview" score="0.0"/><ns3:features begin="257" end="258" type="B3" description="" featureGroup="Jalview" score="0.0"/><ns3:features begin="260" end="263" type="B3" description="" featureGroup="Jalview" score="0.0"/><ns3:features begin="264" end="266" type="B3" description="" featureGroup="Jalview" score="0.0"/><ns3:features begin="268" end="269" type="B3" description="" featureGroup="Jalview" score="0.0"/><ns3:features begin="257" end="257" type="B3" description="" featureGroup="Jalview" score="0.0"/><ns3:features begin="163" end="184" type="CCAAAATTCGCGTTTTTTGGCC" description="Search Results" featureGroup="F1C" score="0.0"/><ns3:features begin="188" end="207" type="CCGTGCACAATTAGGGGTTG" description="Search Results" featureGroup="B1C" score="0.0"/><ns3:features begin="168" end="168" type="F1C" description="" featureGroup="Jalview" score="0.0"/><ns3:features begin="170" end="170" type="F1C" description="" featureGroup="Jalview" score="0.0"/><ns3:features begin="171" end="171" type="F1C" description="" featureGroup="Jalview" score="0.0"/><ns3:features begin="173" end="173" type="F1C" description="" featureGroup="Jalview" score="0.0"/><ns3:features begin="174" end="174" type="F1C" description="" featureGroup="Jalview" score="0.0"/><ns3:features begin="175" end="175" type="F1C" description="" featureGroup="Jalview" score="0.0"/><ns3:features begin="176" end="179" type="F1C" description="" featureGroup="Jalview" score="0.0"/><ns3:features begin="180" end="180" type="F1C" description="" featureGroup="Jalview" score="0.0"/><ns3:features begin="181" end="182" type="F1C" description="" featureGroup="Jalview" score="0.0"/><ns3:features begin="183" end="184" type="F1C" description="" featureGroup="Jalview" score="0.0"/><ns3:features begin="117" end="119" type="F2" description="" featureGroup="Jalview" score="0.0"/><ns3:features begin="121" end="123" type="F2" description="" featureGroup="Jalview" score="0.0"/><ns3:features begin="79" end="81" type="F3" description="" featureGroup="Jalview" score="0.0"/><ns3:features begin="82" end="83" type="F3" description="" featureGroup="Jalview" score="0.0"/><ns3:features begin="84" end="86" type="F3" description="" featureGroup="Jalview" score="0.0"/><ns3:features begin="89" end="96" type="F3" description="" featureGroup="Jalview" score="0.0"/><ns3:features begin="228" end="228" type="LB" description="" featureGroup="Jalview" score="0.0"/><ns3:features begin="229" end="229" type="LB" description="" featureGroup="Jalview" score="0.0"/><ns3:features begin="153" end="158" type="LF" description="" featureGroup="Jalview" score="0.0"/><ns3:features begin="162" end="162" type="LF" description="" featureGroup="Jalview" score="0.0"/><ns3:features begin="208" end="211" type="LF" description="" featureGroup="Jalview" score="0.0"/><ns3:features begin="212" end="214" type="LF" description="" featureGroup="Jalview" score="0.0"/><ns3:features begin="215" end="216" type="LF" description="" featureGroup="Jalview" score="0.0"/><ns3:features begin="217" end="218" type="LF" description="" featureGroup="Jalview" score="0.0"/><ns3:features begin="221" end="222" type="LF" description="" featureGroup="Jalview" score="0.0"/><ns3:features begin="223" end="223" type="LF" description="" featureGroup="Jalview" score="0.0"/><ns3:features begin="133" end="133" type="cr_RNA" description="" featureGroup="Jalview" score="0.0"/><ns3:features begin="135" end="135" type="cr_RNA" description="" featureGroup="Jalview" score="0.0"/><ns3:features begin="136" end="140" type="cr_RNA" description="" featureGroup="Jalview" score="0.0"/></ns3:JSeq><ns3:JSeq colour="-1" start="1" end="745" id="sq24"><ns3:features begin="141" end="152" type="AGAAACCCCGTT" description="Search Results" featureGroup="LF" score="0.0"/><ns3:features begin="237" end="237" type="B2" description="" featureGroup="Jalview" score="0.0"/><ns3:features begin="238" end="238" type="B2" description="" featureGroup="Jalview" score="0.0"/><ns3:features begin="239" end="239" type="B2" description="" featureGroup="Jalview" score="0.0"/><ns3:features begin="240" end="240" type="B2" description="" featureGroup="Jalview" score="0.0"/><ns3:features begin="241" end="241" type="B2" description="" featureGroup="Jalview" score="0.0"/><ns3:features begin="243" end="243" type="B2" description="" featureGroup="Jalview" score="0.0"/><ns3:features begin="244" end="244" type="B2" description="" featureGroup="Jalview" score="0.0"/><ns3:features begin="245" end="245" type="B2" description="" featureGroup="Jalview" score="0.0"/><ns3:features begin="250" end="250" type="B2" description="" featureGroup="Jalview" score="0.0"/><ns3:features begin="251" end="251" type="B2" description="" featureGroup="Jalview" score="0.0"/><ns3:features begin="252" end="252" type="B2" description="" featureGroup="Jalview" score="0.0"/><ns3:features begin="254" end="254" type="B3" description="" featureGroup="Jalview" score="0.0"/><ns3:features begin="255" end="256" type="B3" description="" featureGroup="Jalview" score="0.0"/><ns3:features begin="257" end="258" type="B3" description="" featureGroup="Jalview" score="0.0"/><ns3:features begin="259" end="259" type="B3" description="" featureGroup="Jalview" score="0.0"/><ns3:features begin="260" end="263" type="B3" description="" featureGroup="Jalview" score="0.0"/><ns3:features begin="264" end="266" type="B3" description="" featureGroup="Jalview" score="0.0"/><ns3:features begin="267" end="267" type="B3" description="" featureGroup="Jalview" score="0.0"/><ns3:features begin="268" end="268" type="B3" description="" featureGroup="Jalview" score="0.0"/><ns3:features begin="270" end="270" type="B3" description="" featureGroup="Jalview" score="0.0"/><ns3:features begin="271" end="271" type="B3" description="" featureGroup="Jalview" score="0.0"/><ns3:features begin="257" end="257" type="B3" description="" featureGroup="Jalview" score="0.0"/><ns3:features begin="188" end="207" type="CCGTGCACAATTAGGGGTTG" description="Search Results" featureGroup="B1C" score="0.0"/><ns3:features begin="166" end="167" type="F1C" description="" featureGroup="Jalview" score="0.0"/><ns3:features begin="168" end="168" type="F1C" description="" featureGroup="Jalview" score="0.0"/><ns3:features begin="170" end="170" type="F1C" description="" featureGroup="Jalview" score="0.0"/><ns3:features begin="171" end="171" type="F1C" description="" featureGroup="Jalview" score="0.0"/><ns3:features begin="173" end="173" type="F1C" description="" featureGroup="Jalview" score="0.0"/><ns3:features begin="174" end="174" type="F1C" description="" featureGroup="Jalview" score="0.0"/><ns3:features begin="175" end="175" type="F1C" description="" featureGroup="Jalview" score="0.0"/><ns3:features begin="176" end="179" type="F1C" description="" featureGroup="Jalview" score="0.0"/><ns3:features begin="180" end="180" type="F1C" description="" featureGroup="Jalview" score="0.0"/><ns3:features begin="181" end="182" type="F1C" description="" featureGroup="Jalview" score="0.0"/><ns3:features begin="183" end="184" type="F1C" description="" featureGroup="Jalview" score="0.0"/><ns3:features begin="117" end="119" type="F2" description="" featureGroup="Jalview" score="0.0"/><ns3:features begin="120" end="124" type="F2" description="" featureGroup="Jalview" score="0.0"/><ns3:features begin="128" end="132" type="F2" description="" featureGroup="Jalview" score="0.0"/><ns3:features begin="121" end="123" type="F2" description="" featureGroup="Jalview" score="0.0"/><ns3:features begin="79" end="81" type="F3" description="" featureGroup="Jalview" score="0.0"/><ns3:features begin="82" end="83" type="F3" description="" featureGroup="Jalview" score="0.0"/><ns3:features begin="84" end="86" type="F3" description="" featureGroup="Jalview" score="0.0"/><ns3:features begin="89" end="96" type="F3" description="" featureGroup="Jalview" score="0.0"/><ns3:features begin="208" end="229" type="GTGTAATATAGTGGGCCGCGCA" description="Search Results" featureGroup="LB" score="0.0"/><ns3:features begin="229" end="229" type="LB" description="" featureGroup="Jalview" score="0.0"/><ns3:features begin="153" end="158" type="LF" description="" featureGroup="Jalview" score="0.0"/><ns3:features begin="159" end="159" type="LF" description="" featureGroup="Jalview" score="0.0"/><ns3:features begin="208" end="211" type="LF" description="" featureGroup="Jalview" score="0.0"/><ns3:features begin="212" end="214" type="LF" description="" featureGroup="Jalview" score="0.0"/><ns3:features begin="215" end="216" type="LF" description="" featureGroup="Jalview" score="0.0"/><ns3:features begin="217" end="218" type="LF" description="" featureGroup="Jalview" score="0.0"/><ns3:features begin="221" end="222" type="LF" description="" featureGroup="Jalview" score="0.0"/><ns3:features begin="223" end="223" type="LF" description="" featureGroup="Jalview" score="0.0"/><ns3:features begin="133" end="152" type="TGGCATACAGAAACCCCGTT" description="Search Results" featureGroup="cr_RNA" score="0.0"/></ns3:JSeq><ns3:JSeq colour="-1" start="1" end="748" id="sq26"><ns3:features begin="141" end="152" type="AGAAACCCCGTT" description="Search Results" featureGroup="LF" score="0.0"/><ns3:features begin="239" end="239" type="B2" description="" featureGroup="Jalview" score="0.0"/><ns3:features begin="240" end="240" type="B2" description="" featureGroup="Jalview" score="0.0"/><ns3:features begin="241" end="241" type="B2" description="" featureGroup="Jalview" score="0.0"/><ns3:features begin="243" end="243" type="B2" description="" featureGroup="Jalview" score="0.0"/><ns3:features begin="244" end="244" type="B2" description="" featureGroup="Jalview" score="0.0"/><ns3:features begin="245" end="245" type="B2" description="" featureGroup="Jalview" score="0.0"/><ns3:features begin="248" end="248" type="B2" description="" featureGroup="Jalview" score="0.0"/><ns3:features begin="255" end="256" type="B3" description="" featureGroup="Jalview" score="0.0"/><ns3:features begin="257" end="257" type="B3" description="" featureGroup="Jalview" score="0.0"/><ns3:features begin="259" end="259" type="B3" description="" featureGroup="Jalview" score="0.0"/><ns3:features begin="260" end="263" type="B3" description="" featureGroup="Jalview" score="0.0"/><ns3:features begin="264" end="266" type="B3" description="" featureGroup="Jalview" score="0.0"/><ns3:features begin="268" end="268" type="B3" description="" featureGroup="Jalview" score="0.0"/><ns3:features begin="269" end="269" type="B3" description="" featureGroup="Jalview" score="0.0"/><ns3:features begin="270" end="270" type="B3" description="" featureGroup="Jalview" score="0.0"/><ns3:features begin="188" end="207" type="CCGTGCACAATTAGGGGTTG" description="Search Results" featureGroup="B1C" score="0.0"/><ns3:features begin="163" end="163" type="F1C" description="" featureGroup="Jalview" score="0.0"/><ns3:features begin="166" end="167" type="F1C" description="" featureGroup="Jalview" score="0.0"/><ns3:features begin="168" end="168" type="F1C" description="" featureGroup="Jalview" score="0.0"/><ns3:features begin="169" end="170" type="F1C" description="" featureGroup="Jalview" score="0.0"/><ns3:features begin="171" end="171" type="F1C" description="" featureGroup="Jalview" score="0.0"/><ns3:features begin="172" end="172" type="F1C" description="" featureGroup="Jalview" score="0.0"/><ns3:features begin="173" end="173" type="F1C" description="" featureGroup="Jalview" score="0.0"/><ns3:features begin="176" end="179" type="F1C" description="" featureGroup="Jalview" score="0.0"/><ns3:features begin="180" end="180" type="F1C" description="" featureGroup="Jalview" score="0.0"/><ns3:features begin="181" end="182" type="F1C" description="" featureGroup="Jalview" score="0.0"/><ns3:features begin="183" end="184" type="F1C" description="" featureGroup="Jalview" score="0.0"/><ns3:features begin="117" end="119" type="F2" description="" featureGroup="Jalview" score="0.0"/><ns3:features begin="120" end="123" type="F2" description="" featureGroup="Jalview" score="0.0"/><ns3:features begin="128" end="132" type="F2" description="" featureGroup="Jalview" score="0.0"/><ns3:features begin="121" end="123" type="F2" description="" featureGroup="Jalview" score="0.0"/><ns3:features begin="128" end="128" type="F2" description="" featureGroup="Jalview" score="0.0"/><ns3:features begin="79" end="81" type="F3" description="" featureGroup="Jalview" score="0.0"/><ns3:features begin="82" end="83" type="F3" description="" featureGroup="Jalview" score="0.0"/><ns3:features begin="84" end="86" type="F3" description="" featureGroup="Jalview" score="0.0"/><ns3:features begin="89" end="96" type="F3" description="" featureGroup="Jalview" score="0.0"/><ns3:features begin="208" end="229" type="GTGTAATATAGTGGGCCGCGCA" description="Search Results" featureGroup="LB" score="0.0"/><ns3:features begin="229" end="229" type="LB" description="" featureGroup="Jalview" score="0.0"/><ns3:features begin="153" end="158" type="LF" description="" featureGroup="Jalview" score="0.0"/><ns3:features begin="162" end="162" type="LF" description="" featureGroup="Jalview" score="0.0"/><ns3:features begin="208" end="211" type="LF" description="" featureGroup="Jalview" score="0.0"/><ns3:features begin="212" end="214" type="LF" description="" featureGroup="Jalview" score="0.0"/><ns3:features begin="215" end="216" type="LF" description="" featureGroup="Jalview" score="0.0"/><ns3:features begin="217" end="218" type="LF" description="" featureGroup="Jalview" score="0.0"/><ns3:features begin="221" end="222" type="LF" description="" featureGroup="Jalview" score="0.0"/><ns3:features begin="223" end="223" type="LF" description="" featureGroup="Jalview" score="0.0"/><ns3:features begin="133" end="152" type="TGGCATACAGAAACCCCGTT" description="Search Results" featureGroup="cr_RNA" score="0.0"/></ns3:JSeq><ns3:JSeq colour="-1" start="1" end="749" id="sq28"><ns3:features begin="141" end="152" type="AGAAACCCCGTT" description="Search Results" featureGroup="LF" score="0.0"/><ns3:features begin="238" end="238" type="B2" description="" featureGroup="Jalview" score="0.0"/><ns3:features begin="240" end="240" type="B2" description="" featureGroup="Jalview" score="0.0"/><ns3:features begin="241" end="241" type="B2" description="" featureGroup="Jalview" score="0.0"/><ns3:features begin="243" end="243" type="B2" description="" featureGroup="Jalview" score="0.0"/><ns3:features begin="244" end="244" type="B2" description="" featureGroup="Jalview" score="0.0"/><ns3:features begin="245" end="245" type="B2" description="" featureGroup="Jalview" score="0.0"/><ns3:features begin="250" end="250" type="B2" description="" featureGroup="Jalview" score="0.0"/><ns3:features begin="251" end="251" type="B2" description="" featureGroup="Jalview" score="0.0"/><ns3:features begin="252" end="252" type="B2" description="" featureGroup="Jalview" score="0.0"/><ns3:features begin="253" end="253" type="B2" description="" featureGroup="Jalview" score="0.0"/><ns3:features begin="255" end="256" type="B3" description="" featureGroup="Jalview" score="0.0"/><ns3:features begin="257" end="257" type="B3" description="" featureGroup="Jalview" score="0.0"/><ns3:features begin="259" end="259" type="B3" description="" featureGroup="Jalview" score="0.0"/><ns3:features begin="260" end="263" type="B3" description="" featureGroup="Jalview" score="0.0"/><ns3:features begin="264" end="266" type="B3" description="" featureGroup="Jalview" score="0.0"/><ns3:features begin="267" end="267" type="B3" description="" featureGroup="Jalview" score="0.0"/><ns3:features begin="268" end="268" type="B3" description="" featureGroup="Jalview" score="0.0"/><ns3:features begin="269" end="269" type="B3" description="" featureGroup="Jalview" score="0.0"/><ns3:features begin="270" end="270" type="B3" description="" featureGroup="Jalview" score="0.0"/><ns3:features begin="271" end="271" type="B3" description="" featureGroup="Jalview" score="0.0"/><ns3:features begin="163" end="163" type="F1C" description="" featureGroup="Jalview" score="0.0"/><ns3:features begin="169" end="170" type="F1C" description="" featureGroup="Jalview" score="0.0"/><ns3:features begin="172" end="172" type="F1C" description="" featureGroup="Jalview" score="0.0"/><ns3:features begin="173" end="173" type="F1C" description="" featureGroup="Jalview" score="0.0"/><ns3:features begin="176" end="179" type="F1C" description="" featureGroup="Jalview" score="0.0"/><ns3:features begin="180" end="180" type="F1C" description="" featureGroup="Jalview" score="0.0"/><ns3:features begin="117" end="119" type="F2" description="" featureGroup="Jalview" score="0.0"/><ns3:features begin="120" end="124" type="F2" description="" featureGroup="Jalview" score="0.0"/><ns3:features begin="128" end="128" type="F2" description="" featureGroup="Jalview" score="0.0"/><ns3:features begin="120" end="123" type="F2" description="" featureGroup="Jalview" score="0.0"/><ns3:features begin="121" end="123" type="F2" description="" featureGroup="Jalview" score="0.0"/><ns3:features begin="79" end="81" type="F3" description="" featureGroup="Jalview" score="0.0"/><ns3:features begin="82" end="83" type="F3" description="" featureGroup="Jalview" score="0.0"/><ns3:features begin="84" end="86" type="F3" description="" featureGroup="Jalview" score="0.0"/><ns3:features begin="89" end="96" type="F3" description="" featureGroup="Jalview" score="0.0"/><ns3:features begin="225" end="228" type="LB" description="" featureGroup="Jalview" score="0.0"/><ns3:features begin="153" end="158" type="LF" description="" featureGroup="Jalview" score="0.0"/><ns3:features begin="159" end="159" type="LF" description="" featureGroup="Jalview" score="0.0"/><ns3:features begin="162" end="162" type="LF" description="" featureGroup="Jalview" score="0.0"/><ns3:features begin="208" end="211" type="LF" description="" featureGroup="Jalview" score="0.0"/><ns3:features begin="212" end="214" type="LF" description="" featureGroup="Jalview" score="0.0"/><ns3:features begin="215" end="216" type="LF" description="" featureGroup="Jalview" score="0.0"/><ns3:features begin="217" end="218" type="LF" description="" featureGroup="Jalview" score="0.0"/><ns3:features begin="221" end="222" type="LF" description="" featureGroup="Jalview" score="0.0"/><ns3:features begin="224" end="224" type="LF" description="" featureGroup="Jalview" score="0.0"/><ns3:features begin="133" end="152" type="TGGCATACAGAAACCCCGTT" description="Search Results" featureGroup="cr_RNA" score="0.0"/></ns3:JSeq><ns3:JSeq colour="-1" start="1" end="749" id="sq30"><ns3:features begin="79" end="96" type="AATCGTACTCCCCGACAT" description="Search Results" featureGroup="F3" score="0.0"/><ns3:features begin="141" end="152" type="AGAAACCCCGTT" description="Search Results" featureGroup="LF" score="0.0"/><ns3:features begin="141" end="162" type="AGAAACCCCGTTCAAAAATCCC" description="Search Results" featureGroup="LF" score="0.0"/><ns3:features begin="240" end="240" type="B2" description="" featureGroup="Jalview" score="0.0"/><ns3:features begin="241" end="241" type="B2" description="" featureGroup="Jalview" score="0.0"/><ns3:features begin="242" end="242" type="B2" description="" featureGroup="Jalview" score="0.0"/><ns3:features begin="243" end="243" type="B2" description="" featureGroup="Jalview" score="0.0"/><ns3:features begin="244" end="244" type="B2" description="" featureGroup="Jalview" score="0.0"/><ns3:features begin="245" end="245" type="B2" description="" featureGroup="Jalview" score="0.0"/><ns3:features begin="247" end="247" type="B2" description="" featureGroup="Jalview" score="0.0"/><ns3:features begin="253" end="253" type="B2" description="" featureGroup="Jalview" score="0.0"/><ns3:features begin="255" end="256" type="B3" description="" featureGroup="Jalview" score="0.0"/><ns3:features begin="260" end="263" type="B3" description="" featureGroup="Jalview" score="0.0"/><ns3:features begin="264" end="266" type="B3" description="" featureGroup="Jalview" score="0.0"/><ns3:features begin="268" end="268" type="B3" description="" featureGroup="Jalview" score="0.0"/><ns3:features begin="269" end="269" type="B3" description="" featureGroup="Jalview" score="0.0"/><ns3:features begin="163" end="184" type="CCAAAATTCGCGTTTTTTGGCC" description="Search Results" featureGroup="F1C" score="0.0"/><ns3:features begin="188" end="207" type="CCGTGCACAATTAGGGGTTG" description="Search Results" featureGroup="B1C" score="0.0"/><ns3:features begin="163" end="163" type="F1C" description="" featureGroup="Jalview" score="0.0"/><ns3:features begin="172" end="172" type="F1C" description="" featureGroup="Jalview" score="0.0"/><ns3:features begin="173" end="173" type="F1C" description="" featureGroup="Jalview" score="0.0"/><ns3:features begin="175" end="175" type="F1C" description="" featureGroup="Jalview" score="0.0"/><ns3:features begin="176" end="179" type="F1C" description="" featureGroup="Jalview" score="0.0"/><ns3:features begin="117" end="119" type="F2" description="" featureGroup="Jalview" score="0.0"/><ns3:features begin="120" end="135" type="F2" description="" featureGroup="Jalview" score="0.0"/><ns3:features begin="120" end="123" type="F2" description="" featureGroup="Jalview" score="0.0"/><ns3:features begin="121" end="123" type="F2" description="" featureGroup="Jalview" score="0.0"/><ns3:features begin="79" end="81" type="F3" description="" featureGroup="Jalview" score="0.0"/><ns3:features begin="82" end="83" type="F3" description="" featureGroup="Jalview" score="0.0"/><ns3:features begin="84" end="86" type="F3" description="" featureGroup="Jalview" score="0.0"/><ns3:features begin="89" end="96" type="F3" description="" featureGroup="Jalview" score="0.0"/><ns3:features begin="225" end="226" type="LB" description="" featureGroup="Jalview" score="0.0"/><ns3:features begin="228" end="228" type="LB" description="" featureGroup="Jalview" score="0.0"/><ns3:features begin="229" end="229" type="LB" description="" featureGroup="Jalview" score="0.0"/><ns3:features begin="153" end="158" type="LF" description="" featureGroup="Jalview" score="0.0"/><ns3:features begin="159" end="159" type="LF" description="" featureGroup="Jalview" score="0.0"/><ns3:features begin="161" end="161" type="LF" description="" featureGroup="Jalview" score="0.0"/><ns3:features begin="162" end="162" type="LF" description="" featureGroup="Jalview" score="0.0"/><ns3:features begin="208" end="211" type="LF" description="" featureGroup="Jalview" score="0.0"/><ns3:features begin="212" end="214" type="LF" description="" featureGroup="Jalview" score="0.0"/><ns3:features begin="215" end="216" type="LF" description="" featureGroup="Jalview" score="0.0"/><ns3:features begin="217" end="218" type="LF" description="" featureGroup="Jalview" score="0.0"/><ns3:features begin="219" end="219" type="LF" description="" featureGroup="Jalview" score="0.0"/><ns3:features begin="220" end="220" type="LF" description="" featureGroup="Jalview" score="0.0"/><ns3:features begin="221" end="222" type="LF" description="" featureGroup="Jalview" score="0.0"/><ns3:features begin="223" end="224" type="LF" description="" featureGroup="Jalview" score="0.0"/><ns3:features begin="224" end="224" type="LF" description="" featureGroup="Jalview" score="0.0"/><ns3:features begin="117" end="135" type="TGCGAAAACCGAAAAATGG" description="Search Results" featureGroup="F2" score="0.0"/><ns3:features begin="133" end="152" type="TGGCATACAGAAACCCCGTT" description="Search Results" featureGroup="cr_RNA" score="0.0"/></ns3:JSeq><ns3:JSeq colour="-1" start="1" end="750" id="sq32"><ns3:features begin="141" end="152" type="AGAAACCCCGTT" description="Search Results" featureGroup="LF" score="0.0"/><ns3:features begin="240" end="240" type="B2" description="" featureGroup="Jalview" score="0.0"/><ns3:features begin="241" end="241" type="B2" description="" featureGroup="Jalview" score="0.0"/><ns3:features begin="242" end="242" type="B2" description="" featureGroup="Jalview" score="0.0"/><ns3:features begin="243" end="243" type="B2" description="" featureGroup="Jalview" score="0.0"/><ns3:features begin="244" end="244" type="B2" description="" featureGroup="Jalview" score="0.0"/><ns3:features begin="245" end="245" type="B2" description="" featureGroup="Jalview" score="0.0"/><ns3:features begin="248" end="248" type="B2" description="" featureGroup="Jalview" score="0.0"/><ns3:features begin="249" end="249" type="B2" description="" featureGroup="Jalview" score="0.0"/><ns3:features begin="252" end="252" type="B2" description="" featureGroup="Jalview" score="0.0"/><ns3:features begin="255" end="256" type="B3" description="" featureGroup="Jalview" score="0.0"/><ns3:features begin="260" end="263" type="B3" description="" featureGroup="Jalview" score="0.0"/><ns3:features begin="264" end="266" type="B3" description="" featureGroup="Jalview" score="0.0"/><ns3:features begin="268" end="268" type="B3" description="" featureGroup="Jalview" score="0.0"/><ns3:features begin="269" end="269" type="B3" description="" featureGroup="Jalview" score="0.0"/><ns3:features begin="188" end="207" type="CCGTGCACAATTAGGGGTTG" description="Search Results" featureGroup="B1C" score="0.0"/><ns3:features begin="163" end="163" type="F1C" description="" featureGroup="Jalview" score="0.0"/><ns3:features begin="164" end="164" type="F1C" description="" featureGroup="Jalview" score="0.0"/><ns3:features begin="165" end="167" type="F1C" description="" featureGroup="Jalview" score="0.0"/><ns3:features begin="168" end="168" type="F1C" description="" featureGroup="Jalview" score="0.0"/><ns3:features begin="170" end="170" type="F1C" description="" featureGroup="Jalview" score="0.0"/><ns3:features begin="171" end="171" type="F1C" description="" featureGroup="Jalview" score="0.0"/><ns3:features begin="172" end="172" type="F1C" description="" featureGroup="Jalview" score="0.0"/><ns3:features begin="173" end="173" type="F1C" description="" featureGroup="Jalview" score="0.0"/><ns3:features begin="174" end="174" type="F1C" description="" featureGroup="Jalview" score="0.0"/><ns3:features begin="175" end="175" type="F1C" description="" featureGroup="Jalview" score="0.0"/><ns3:features begin="176" end="179" type="F1C" description="" featureGroup="Jalview" score="0.0"/><ns3:features begin="181" end="182" type="F1C" description="" featureGroup="Jalview" score="0.0"/><ns3:features begin="183" end="184" type="F1C" description="" featureGroup="Jalview" score="0.0"/><ns3:features begin="117" end="119" type="F2" description="" featureGroup="Jalview" score="0.0"/><ns3:features begin="120" end="123" type="F2" description="" featureGroup="Jalview" score="0.0"/><ns3:features begin="128" end="132" type="F2" description="" featureGroup="Jalview" score="0.0"/><ns3:features begin="121" end="123" type="F2" description="" featureGroup="Jalview" score="0.0"/><ns3:features begin="79" end="81" type="F3" description="" featureGroup="Jalview" score="0.0"/><ns3:features begin="82" end="83" type="F3" description="" featureGroup="Jalview" score="0.0"/><ns3:features begin="84" end="86" type="F3" description="" featureGroup="Jalview" score="0.0"/><ns3:features begin="89" end="96" type="F3" description="" featureGroup="Jalview" score="0.0"/><ns3:features begin="208" end="229" type="GTGTAATATAGTGGGCCGCGCA" description="Search Results" featureGroup="LB" score="0.0"/><ns3:features begin="229" end="229" type="LB" description="" featureGroup="Jalview" score="0.0"/><ns3:features begin="153" end="158" type="LF" description="" featureGroup="Jalview" score="0.0"/><ns3:features begin="159" end="159" type="LF" description="" featureGroup="Jalview" score="0.0"/><ns3:features begin="161" end="161" type="LF" description="" featureGroup="Jalview" score="0.0"/><ns3:features begin="162" end="162" type="LF" description="" featureGroup="Jalview" score="0.0"/><ns3:features begin="208" end="211" type="LF" description="" featureGroup="Jalview" score="0.0"/><ns3:features begin="212" end="214" type="LF" description="" featureGroup="Jalview" score="0.0"/><ns3:features begin="215" end="216" type="LF" description="" featureGroup="Jalview" score="0.0"/><ns3:features begin="217" end="218" type="LF" description="" featureGroup="Jalview" score="0.0"/><ns3:features begin="219" end="219" type="LF" description="" featureGroup="Jalview" score="0.0"/><ns3:features begin="220" end="220" type="LF" description="" featureGroup="Jalview" score="0.0"/><ns3:features begin="221" end="222" type="LF" description="" featureGroup="Jalview" score="0.0"/><ns3:features begin="224" end="224" type="LF" description="" featureGroup="Jalview" score="0.0"/><ns3:features begin="133" end="152" type="TGGCATACAGAAACCCCGTT" description="Search Results" featureGroup="cr_RNA" score="0.0"/></ns3:JSeq><ns3:JSeq colour="-1" start="1" end="750" id="sq34"><ns3:features begin="79" end="96" type="AATCGTACTCCCCGACAT" description="Search Results" featureGroup="F3" score="0.0"/><ns3:features begin="141" end="152" type="AGAAACCCCGTT" description="Search Results" featureGroup="LF" score="0.0"/><ns3:features begin="239" end="239" type="B2" description="" featureGroup="Jalview" score="0.0"/><ns3:features begin="240" end="240" type="B2" description="" featureGroup="Jalview" score="0.0"/><ns3:features begin="241" end="241" type="B2" description="" featureGroup="Jalview" score="0.0"/><ns3:features begin="243" end="243" type="B2" description="" featureGroup="Jalview" score="0.0"/><ns3:features begin="244" end="244" type="B2" description="" featureGroup="Jalview" score="0.0"/><ns3:features begin="245" end="245" type="B2" description="" featureGroup="Jalview" score="0.0"/><ns3:features begin="250" end="250" type="B2" description="" featureGroup="Jalview" score="0.0"/><ns3:features begin="251" end="251" type="B2" description="" featureGroup="Jalview" score="0.0"/><ns3:features begin="255" end="256" type="B3" description="" featureGroup="Jalview" score="0.0"/><ns3:features begin="259" end="259" type="B3" description="" featureGroup="Jalview" score="0.0"/><ns3:features begin="260" end="263" type="B3" description="" featureGroup="Jalview" score="0.0"/><ns3:features begin="264" end="266" type="B3" description="" featureGroup="Jalview" score="0.0"/><ns3:features begin="267" end="267" type="B3" description="" featureGroup="Jalview" score="0.0"/><ns3:features begin="268" end="268" type="B3" description="" featureGroup="Jalview" score="0.0"/><ns3:features begin="269" end="269" type="B3" description="" featureGroup="Jalview" score="0.0"/><ns3:features begin="188" end="207" type="CCGTGCACAATTAGGGGTTG" description="Search Results" featureGroup="B1C" score="0.0"/><ns3:features begin="163" end="163" type="F1C" description="" featureGroup="Jalview" score="0.0"/><ns3:features begin="164" end="164" type="F1C" description="" featureGroup="Jalview" score="0.0"/><ns3:features begin="165" end="167" type="F1C" description="" featureGroup="Jalview" score="0.0"/><ns3:features begin="168" end="168" type="F1C" description="" featureGroup="Jalview" score="0.0"/><ns3:features begin="170" end="170" type="F1C" description="" featureGroup="Jalview" score="0.0"/><ns3:features begin="171" end="171" type="F1C" description="" featureGroup="Jalview" score="0.0"/><ns3:features begin="172" end="172" type="F1C" description="" featureGroup="Jalview" score="0.0"/><ns3:features begin="173" end="173" type="F1C" description="" featureGroup="Jalview" score="0.0"/><ns3:features begin="174" end="174" type="F1C" description="" featureGroup="Jalview" score="0.0"/><ns3:features begin="175" end="175" type="F1C" description="" featureGroup="Jalview" score="0.0"/><ns3:features begin="176" end="179" type="F1C" description="" featureGroup="Jalview" score="0.0"/><ns3:features begin="181" end="182" type="F1C" description="" featureGroup="Jalview" score="0.0"/><ns3:features begin="183" end="184" type="F1C" description="" featureGroup="Jalview" score="0.0"/><ns3:features begin="117" end="119" type="F2" description="" featureGroup="Jalview" score="0.0"/><ns3:features begin="120" end="123" type="F2" description="" featureGroup="Jalview" score="0.0"/><ns3:features begin="128" end="132" type="F2" description="" featureGroup="Jalview" score="0.0"/><ns3:features begin="79" end="81" type="F3" description="" featureGroup="Jalview" score="0.0"/><ns3:features begin="82" end="83" type="F3" description="" featureGroup="Jalview" score="0.0"/><ns3:features begin="84" end="86" type="F3" description="" featureGroup="Jalview" score="0.0"/><ns3:features begin="89" end="96" type="F3" description="" featureGroup="Jalview" score="0.0"/><ns3:features begin="208" end="229" type="GTGTAATATAGTGGGCCGCGCA" description="Search Results" featureGroup="LB" score="0.0"/><ns3:features begin="229" end="229" type="LB" description="" featureGroup="Jalview" score="0.0"/><ns3:features begin="153" end="158" type="LF" description="" featureGroup="Jalview" score="0.0"/><ns3:features begin="159" end="159" type="LF" description="" featureGroup="Jalview" score="0.0"/><ns3:features begin="161" end="161" type="LF" description="" featureGroup="Jalview" score="0.0"/><ns3:features begin="162" end="162" type="LF" description="" featureGroup="Jalview" score="0.0"/><ns3:features begin="208" end="211" type="LF" description="" featureGroup="Jalview" score="0.0"/><ns3:features begin="212" end="214" type="LF" description="" featureGroup="Jalview" score="0.0"/><ns3:features begin="215" end="216" type="LF" description="" featureGroup="Jalview" score="0.0"/><ns3:features begin="217" end="218" type="LF" description="" featureGroup="Jalview" score="0.0"/><ns3:features begin="219" end="219" type="LF" description="" featureGroup="Jalview" score="0.0"/><ns3:features begin="220" end="220" type="LF" description="" featureGroup="Jalview" score="0.0"/><ns3:features begin="221" end="222" type="LF" description="" featureGroup="Jalview" score="0.0"/><ns3:features begin="224" end="224" type="LF" description="" featureGroup="Jalview" score="0.0"/><ns3:features begin="133" end="152" type="TGGCATACAGAAACCCCGTT" description="Search Results" featureGroup="cr_RNA" score="0.0"/></ns3:JSeq><ns3:JSeq colour="-1" start="1" end="751" id="sq36"><ns3:features begin="141" end="152" type="AGAAACCCCGTT" description="Search Results" featureGroup="LF" score="0.0"/><ns3:features begin="141" end="162" type="AGAAACCCCGTTCAAAAATCCC" description="Search Results" featureGroup="LF" score="0.0"/><ns3:features begin="238" end="238" type="B2" description="" featureGroup="Jalview" score="0.0"/><ns3:features begin="239" end="239" type="B2" description="" featureGroup="Jalview" score="0.0"/><ns3:features begin="241" end="241" type="B2" description="" featureGroup="Jalview" score="0.0"/><ns3:features begin="243" end="243" type="B2" description="" featureGroup="Jalview" score="0.0"/><ns3:features begin="244" end="244" type="B2" description="" featureGroup="Jalview" score="0.0"/><ns3:features begin="245" end="245" type="B2" description="" featureGroup="Jalview" score="0.0"/><ns3:features begin="247" end="247" type="B2" description="" featureGroup="Jalview" score="0.0"/><ns3:features begin="248" end="248" type="B2" description="" featureGroup="Jalview" score="0.0"/><ns3:features begin="252" end="252" type="B2" description="" featureGroup="Jalview" score="0.0"/><ns3:features begin="255" end="256" type="B3" description="" featureGroup="Jalview" score="0.0"/><ns3:features begin="257" end="257" type="B3" description="" featureGroup="Jalview" score="0.0"/><ns3:features begin="258" end="258" type="B3" description="" featureGroup="Jalview" score="0.0"/><ns3:features begin="260" end="263" type="B3" description="" featureGroup="Jalview" score="0.0"/><ns3:features begin="264" end="266" type="B3" description="" featureGroup="Jalview" score="0.0"/><ns3:features begin="271" end="271" type="B3" description="" featureGroup="Jalview" score="0.0"/><ns3:features begin="163" end="184" type="CCAAAATTCGCGTTTTTTGGCC" description="Search Results" featureGroup="F1C" score="0.0"/><ns3:features begin="188" end="207" type="CCGTGCACAATTAGGGGTTG" description="Search Results" featureGroup="B1C" score="0.0"/><ns3:features begin="163" end="163" type="F1C" description="" featureGroup="Jalview" score="0.0"/><ns3:features begin="164" end="164" type="F1C" description="" featureGroup="Jalview" score="0.0"/><ns3:features begin="165" end="167" type="F1C" description="" featureGroup="Jalview" score="0.0"/><ns3:features begin="170" end="170" type="F1C" description="" featureGroup="Jalview" score="0.0"/><ns3:features begin="171" end="171" type="F1C" description="" featureGroup="Jalview" score="0.0"/><ns3:features begin="172" end="172" type="F1C" description="" featureGroup="Jalview" score="0.0"/><ns3:features begin="173" end="173" type="F1C" description="" featureGroup="Jalview" score="0.0"/><ns3:features begin="176" end="179" type="F1C" description="" featureGroup="Jalview" score="0.0"/><ns3:features begin="180" end="180" type="F1C" description="" featureGroup="Jalview" score="0.0"/><ns3:features begin="181" end="182" type="F1C" description="" featureGroup="Jalview" score="0.0"/><ns3:features begin="183" end="184" type="F1C" description="" featureGroup="Jalview" score="0.0"/><ns3:features begin="117" end="119" type="F2" description="" featureGroup="Jalview" score="0.0"/><ns3:features begin="128" end="132" type="F2" description="" featureGroup="Jalview" score="0.0"/><ns3:features begin="79" end="81" type="F3" description="" featureGroup="Jalview" score="0.0"/><ns3:features begin="82" end="83" type="F3" description="" featureGroup="Jalview" score="0.0"/><ns3:features begin="84" end="86" type="F3" description="" featureGroup="Jalview" score="0.0"/><ns3:features begin="87" end="87" type="F3" description="" featureGroup="Jalview" score="0.0"/><ns3:features begin="89" end="96" type="F3" description="" featureGroup="Jalview" score="0.0"/><ns3:features begin="224" end="228" type="LB" description="" featureGroup="Jalview" score="0.0"/><ns3:features begin="229" end="229" type="LB" description="" featureGroup="Jalview" score="0.0"/><ns3:features begin="153" end="158" type="LF" description="" featureGroup="Jalview" score="0.0"/><ns3:features begin="159" end="159" type="LF" description="" featureGroup="Jalview" score="0.0"/><ns3:features begin="161" end="161" type="LF" description="" featureGroup="Jalview" score="0.0"/><ns3:features begin="162" end="162" type="LF" description="" featureGroup="Jalview" score="0.0"/><ns3:features begin="208" end="211" type="LF" description="" featureGroup="Jalview" score="0.0"/><ns3:features begin="212" end="214" type="LF" description="" featureGroup="Jalview" score="0.0"/><ns3:features begin="215" end="216" type="LF" description="" featureGroup="Jalview" score="0.0"/><ns3:features begin="217" end="218" type="LF" description="" featureGroup="Jalview" score="0.0"/><ns3:features begin="219" end="219" type="LF" description="" featureGroup="Jalview" score="0.0"/><ns3:features begin="220" end="220" type="LF" description="" featureGroup="Jalview" score="0.0"/><ns3:features begin="221" end="222" type="LF" description="" featureGroup="Jalview" score="0.0"/><ns3:features begin="224" end="224" type="LF" description="" featureGroup="Jalview" score="0.0"/><ns3:features begin="133" end="152" type="TGGCATACAGAAACCCCGTT" description="Search Results" featureGroup="cr_RNA" score="0.0"/></ns3:JSeq><ns3:JSeq colour="-1" start="1" end="752" id="sq38"><ns3:features begin="141" end="152" type="AGAAACCCCGTT" description="Search Results" featureGroup="LF" score="0.0"/><ns3:features begin="239" end="239" type="B2" description="" featureGroup="Jalview" score="0.0"/><ns3:features begin="241" end="241" type="B2" description="" featureGroup="Jalview" score="0.0"/><ns3:features begin="242" end="242" type="B2" description="" featureGroup="Jalview" score="0.0"/><ns3:features begin="243" end="243" type="B2" description="" featureGroup="Jalview" score="0.0"/><ns3:features begin="244" end="244" type="B2" description="" featureGroup="Jalview" score="0.0"/><ns3:features begin="245" end="245" type="B2" description="" featureGroup="Jalview" score="0.0"/><ns3:features begin="247" end="247" type="B2" description="" featureGroup="Jalview" score="0.0"/><ns3:features begin="248" end="248" type="B2" description="" featureGroup="Jalview" score="0.0"/><ns3:features begin="249" end="249" type="B2" description="" featureGroup="Jalview" score="0.0"/><ns3:features begin="251" end="251" type="B2" description="" featureGroup="Jalview" score="0.0"/><ns3:features begin="253" end="253" type="B2" description="" featureGroup="Jalview" score="0.0"/><ns3:features begin="254" end="254" type="B3" description="" featureGroup="Jalview" score="0.0"/><ns3:features begin="255" end="256" type="B3" description="" featureGroup="Jalview" score="0.0"/><ns3:features begin="257" end="257" type="B3" description="" featureGroup="Jalview" score="0.0"/><ns3:features begin="260" end="263" type="B3" description="" featureGroup="Jalview" score="0.0"/><ns3:features begin="264" end="266" type="B3" description="" featureGroup="Jalview" score="0.0"/><ns3:features begin="268" end="268" type="B3" description="" featureGroup="Jalview" score="0.0"/><ns3:features begin="269" end="269" type="B3" description="" featureGroup="Jalview" score="0.0"/><ns3:features begin="188" end="207" type="CCGTGCACAATTAGGGGTTG" description="Search Results" featureGroup="B1C" score="0.0"/><ns3:features begin="163" end="163" type="F1C" description="" featureGroup="Jalview" score="0.0"/><ns3:features begin="165" end="167" type="F1C" description="" featureGroup="Jalview" score="0.0"/><ns3:features begin="168" end="168" type="F1C" description="" featureGroup="Jalview" score="0.0"/><ns3:features begin="170" end="170" type="F1C" description="" featureGroup="Jalview" score="0.0"/><ns3:features begin="171" end="171" type="F1C" description="" featureGroup="Jalview" score="0.0"/><ns3:features begin="172" end="172" type="F1C" description="" featureGroup="Jalview" score="0.0"/><ns3:features begin="173" end="173" type="F1C" description="" featureGroup="Jalview" score="0.0"/><ns3:features begin="176" end="179" type="F1C" description="" featureGroup="Jalview" score="0.0"/><ns3:features begin="180" end="180" type="F1C" description="" featureGroup="Jalview" score="0.0"/><ns3:features begin="181" end="182" type="F1C" description="" featureGroup="Jalview" score="0.0"/><ns3:features begin="183" end="184" type="F1C" description="" featureGroup="Jalview" score="0.0"/><ns3:features begin="117" end="119" type="F2" description="" featureGroup="Jalview" score="0.0"/><ns3:features begin="120" end="123" type="F2" description="" featureGroup="Jalview" score="0.0"/><ns3:features begin="128" end="132" type="F2" description="" featureGroup="Jalview" score="0.0"/><ns3:features begin="79" end="81" type="F3" description="" featureGroup="Jalview" score="0.0"/><ns3:features begin="84" end="86" type="F3" description="" featureGroup="Jalview" score="0.0"/><ns3:features begin="86" end="88" type="F3" description="" featureGroup="Jalview" score="0.0"/><ns3:features begin="89" end="96" type="F3" description="" featureGroup="Jalview" score="0.0"/><ns3:features begin="208" end="229" type="GTGTAATATAGTGGGCCGCGCA" description="Search Results" featureGroup="LB" score="0.0"/><ns3:features begin="153" end="158" type="LF" description="" featureGroup="Jalview" score="0.0"/><ns3:features begin="159" end="159" type="LF" description="" featureGroup="Jalview" score="0.0"/><ns3:features begin="160" end="160" type="LF" description="" featureGroup="Jalview" score="0.0"/><ns3:features begin="161" end="161" type="LF" description="" featureGroup="Jalview" score="0.0"/><ns3:features begin="208" end="211" type="LF" description="" featureGroup="Jalview" score="0.0"/><ns3:features begin="212" end="214" type="LF" description="" featureGroup="Jalview" score="0.0"/><ns3:features begin="215" end="216" type="LF" description="" featureGroup="Jalview" score="0.0"/><ns3:features begin="217" end="218" type="LF" description="" featureGroup="Jalview" score="0.0"/><ns3:features begin="219" end="219" type="LF" description="" featureGroup="Jalview" score="0.0"/><ns3:features begin="220" end="220" type="LF" description="" featureGroup="Jalview" score="0.0"/><ns3:features begin="221" end="222" type="LF" description="" featureGroup="Jalview" score="0.0"/><ns3:features begin="224" end="224" type="LF" description="" featureGroup="Jalview" score="0.0"/><ns3:features begin="133" end="152" type="TGGCATACAGAAACCCCGTT" description="Search Results" featureGroup="cr_RNA" score="0.0"/></ns3:JSeq><ns3:JSeq colour="-1" start="1" end="758" id="sq40"><ns3:features begin="142" end="153" type="AGAAACCCCGTT" description="Search Results" featureGroup="LF" score="0.0"/><ns3:features begin="237" end="237" type="B2" description="" featureGroup="Jalview" score="0.0"/><ns3:features begin="239" end="239" type="B2" description="" featureGroup="Jalview" score="0.0"/><ns3:features begin="241" end="241" type="B2" description="" featureGroup="Jalview" score="0.0"/><ns3:features begin="243" end="243" type="B2" description="" featureGroup="Jalview" score="0.0"/><ns3:features begin="244" end="244" type="B2" description="" featureGroup="Jalview" score="0.0"/><ns3:features begin="245" end="245" type="B2" description="" featureGroup="Jalview" score="0.0"/><ns3:features begin="248" end="248" type="B2" description="" featureGroup="Jalview" score="0.0"/><ns3:features begin="250" end="250" type="B2" description="" featureGroup="Jalview" score="0.0"/><ns3:features begin="252" end="252" type="B2" description="" featureGroup="Jalview" score="0.0"/><ns3:features begin="255" end="256" type="B3" description="" featureGroup="Jalview" score="0.0"/><ns3:features begin="259" end="259" type="B3" description="" featureGroup="Jalview" score="0.0"/><ns3:features begin="260" end="263" type="B3" description="" featureGroup="Jalview" score="0.0"/><ns3:features begin="264" end="266" type="B3" description="" featureGroup="Jalview" score="0.0"/><ns3:features begin="267" end="267" type="B3" description="" featureGroup="Jalview" score="0.0"/><ns3:features begin="268" end="268" type="B3" description="" featureGroup="Jalview" score="0.0"/><ns3:features begin="269" end="269" type="B3" description="" featureGroup="Jalview" score="0.0"/><ns3:features begin="270" end="270" type="B3" description="" featureGroup="Jalview" score="0.0"/><ns3:features begin="271" end="271" type="B3" description="" featureGroup="Jalview" score="0.0"/><ns3:features begin="164" end="164" type="F1C" description="" featureGroup="Jalview" score="0.0"/><ns3:features begin="166" end="168" type="F1C" description="" featureGroup="Jalview" score="0.0"/><ns3:features begin="169" end="169" type="F1C" description="" featureGroup="Jalview" score="0.0"/><ns3:features begin="171" end="171" type="F1C" description="" featureGroup="Jalview" score="0.0"/><ns3:features begin="172" end="172" type="F1C" description="" featureGroup="Jalview" score="0.0"/><ns3:features begin="173" end="173" type="F1C" description="" featureGroup="Jalview" score="0.0"/><ns3:features begin="174" end="174" type="F1C" description="" featureGroup="Jalview" score="0.0"/><ns3:features begin="176" end="176" type="F1C" description="" featureGroup="Jalview" score="0.0"/><ns3:features begin="177" end="180" type="F1C" description="" featureGroup="Jalview" score="0.0"/><ns3:features begin="181" end="181" type="F1C" description="" featureGroup="Jalview" score="0.0"/><ns3:features begin="183" end="183" type="F1C" description="" featureGroup="Jalview" score="0.0"/><ns3:features begin="118" end="120" type="F2" description="" featureGroup="Jalview" score="0.0"/><ns3:features begin="121" end="128" type="F2" description="" featureGroup="Jalview" score="0.0"/><ns3:features begin="121" end="124" type="F2" description="" featureGroup="Jalview" score="0.0"/><ns3:features begin="80" end="82" type="F3" description="" featureGroup="Jalview" score="0.0"/><ns3:features begin="83" end="84" type="F3" description="" featureGroup="Jalview" score="0.0"/><ns3:features begin="85" end="87" type="F3" description="" featureGroup="Jalview" score="0.0"/><ns3:features begin="90" end="97" type="F3" description="" featureGroup="Jalview" score="0.0"/><ns3:features begin="227" end="228" type="LB" description="" featureGroup="Jalview" score="0.0"/><ns3:features begin="154" end="159" type="LF" description="" featureGroup="Jalview" score="0.0"/><ns3:features begin="160" end="160" type="LF" description="" featureGroup="Jalview" score="0.0"/><ns3:features begin="162" end="162" type="LF" description="" featureGroup="Jalview" score="0.0"/><ns3:features begin="208" end="211" type="LF" description="" featureGroup="Jalview" score="0.0"/><ns3:features begin="212" end="214" type="LF" description="" featureGroup="Jalview" score="0.0"/><ns3:features begin="215" end="216" type="LF" description="" featureGroup="Jalview" score="0.0"/><ns3:features begin="217" end="218" type="LF" description="" featureGroup="Jalview" score="0.0"/><ns3:features begin="219" end="219" type="LF" description="" featureGroup="Jalview" score="0.0"/><ns3:features begin="221" end="222" type="LF" description="" featureGroup="Jalview" score="0.0"/><ns3:features begin="134" end="153" type="TGGCATACAGAAACCCCGTT" description="Search Results" featureGroup="cr_RNA" score="0.0"/></ns3:JSeq><ns3:JSeq colour="-1" start="1" end="760" id="sq42"><ns3:features begin="141" end="152" type="AGAAACCCCGTT" description="Search Results" featureGroup="LF" score="0.0"/><ns3:features begin="237" end="237" type="B2" description="" featureGroup="Jalview" score="0.0"/><ns3:features begin="238" end="238" type="B2" description="" featureGroup="Jalview" score="0.0"/><ns3:features begin="239" end="239" type="B2" description="" featureGroup="Jalview" score="0.0"/><ns3:features begin="240" end="240" type="B2" description="" featureGroup="Jalview" score="0.0"/><ns3:features begin="241" end="241" type="B2" description="" featureGroup="Jalview" score="0.0"/><ns3:features begin="243" end="243" type="B2" description="" featureGroup="Jalview" score="0.0"/><ns3:features begin="244" end="244" type="B2" description="" featureGroup="Jalview" score="0.0"/><ns3:features begin="245" end="245" type="B2" description="" featureGroup="Jalview" score="0.0"/><ns3:features begin="246" end="246" type="B2" description="" featureGroup="Jalview" score="0.0"/><ns3:features begin="250" end="250" type="B2" description="" featureGroup="Jalview" score="0.0"/><ns3:features begin="255" end="256" type="B3" description="" featureGroup="Jalview" score="0.0"/><ns3:features begin="260" end="263" type="B3" description="" featureGroup="Jalview" score="0.0"/><ns3:features begin="264" end="266" type="B3" description="" featureGroup="Jalview" score="0.0"/><ns3:features begin="267" end="267" type="B3" description="" featureGroup="Jalview" score="0.0"/><ns3:features begin="268" end="268" type="B3" description="" featureGroup="Jalview" score="0.0"/><ns3:features begin="269" end="269" type="B3" description="" featureGroup="Jalview" score="0.0"/><ns3:features begin="163" end="163" type="F1C" description="" featureGroup="Jalview" score="0.0"/><ns3:features begin="164" end="164" type="F1C" description="" featureGroup="Jalview" score="0.0"/><ns3:features begin="166" end="167" type="F1C" description="" featureGroup="Jalview" score="0.0"/><ns3:features begin="168" end="168" type="F1C" description="" featureGroup="Jalview" score="0.0"/><ns3:features begin="170" end="170" type="F1C" description="" featureGroup="Jalview" score="0.0"/><ns3:features begin="171" end="171" type="F1C" description="" featureGroup="Jalview" score="0.0"/><ns3:features begin="172" end="172" type="F1C" description="" featureGroup="Jalview" score="0.0"/><ns3:features begin="173" end="173" type="F1C" description="" featureGroup="Jalview" score="0.0"/><ns3:features begin="176" end="179" type="F1C" description="" featureGroup="Jalview" score="0.0"/><ns3:features begin="180" end="180" type="F1C" description="" featureGroup="Jalview" score="0.0"/><ns3:features begin="117" end="119" type="F2" description="" featureGroup="Jalview" score="0.0"/><ns3:features begin="120" end="123" type="F2" description="" featureGroup="Jalview" score="0.0"/><ns3:features begin="128" end="132" type="F2" description="" featureGroup="Jalview" score="0.0"/><ns3:features begin="117" end="117" type="F2" description="" featureGroup="Jalview" score="0.0"/><ns3:features begin="79" end="81" type="F3" description="" featureGroup="Jalview" score="0.0"/><ns3:features begin="82" end="83" type="F3" description="" featureGroup="Jalview" score="0.0"/><ns3:features begin="84" end="86" type="F3" description="" featureGroup="Jalview" score="0.0"/><ns3:features begin="89" end="96" type="F3" description="" featureGroup="Jalview" score="0.0"/><ns3:features begin="208" end="229" type="GTGTAATATAGTGGGCCGCGCA" description="Search Results" featureGroup="LB" score="0.0"/><ns3:features begin="227" end="228" type="LB" description="" featureGroup="Jalview" score="0.0"/><ns3:features begin="153" end="158" type="LF" description="" featureGroup="Jalview" score="0.0"/><ns3:features begin="159" end="159" type="LF" description="" featureGroup="Jalview" score="0.0"/><ns3:features begin="208" end="211" type="LF" description="" featureGroup="Jalview" score="0.0"/><ns3:features begin="212" end="214" type="LF" description="" featureGroup="Jalview" score="0.0"/><ns3:features begin="215" end="216" type="LF" description="" featureGroup="Jalview" score="0.0"/><ns3:features begin="217" end="218" type="LF" description="" featureGroup="Jalview" score="0.0"/><ns3:features begin="219" end="219" type="LF" description="" featureGroup="Jalview" score="0.0"/><ns3:features begin="221" end="222" type="LF" description="" featureGroup="Jalview" score="0.0"/><ns3:features begin="133" end="152" type="TGGCATACAGAAACCCCGTT" description="Search Results" featureGroup="cr_RNA" score="0.0"/><ns3:features begin="133" end="133" type="cr_RNA" description="" featureGroup="Jalview" score="0.0"/><ns3:features begin="135" end="135" type="cr_RNA" description="" featureGroup="Jalview" score="0.0"/></ns3:JSeq><ns3:JSeq colour="-1" start="1" end="797" id="sq44"><ns3:features begin="141" end="152" type="AGAAACCCCGTT" description="Search Results" featureGroup="LF" score="0.0"/><ns3:features begin="237" end="237" type="B2" description="" featureGroup="Jalview" score="0.0"/><ns3:features begin="238" end="238" type="B2" description="" featureGroup="Jalview" score="0.0"/><ns3:features begin="239" end="239" type="B2" description="" featureGroup="Jalview" score="0.0"/><ns3:features begin="240" end="240" type="B2" description="" featureGroup="Jalview" score="0.0"/><ns3:features begin="241" end="241" type="B2" description="" featureGroup="Jalview" score="0.0"/><ns3:features begin="243" end="243" type="B2" description="" featureGroup="Jalview" score="0.0"/><ns3:features begin="245" end="245" type="B2" description="" featureGroup="Jalview" score="0.0"/><ns3:features begin="248" end="248" type="B2" description="" featureGroup="Jalview" score="0.0"/><ns3:features begin="252" end="252" type="B2" description="" featureGroup="Jalview" score="0.0"/><ns3:features begin="255" end="256" type="B3" description="" featureGroup="Jalview" score="0.0"/><ns3:features begin="257" end="257" type="B3" description="" featureGroup="Jalview" score="0.0"/><ns3:features begin="258" end="258" type="B3" description="" featureGroup="Jalview" score="0.0"/><ns3:features begin="259" end="259" type="B3" description="" featureGroup="Jalview" score="0.0"/><ns3:features begin="260" end="263" type="B3" description="" featureGroup="Jalview" score="0.0"/><ns3:features begin="264" end="266" type="B3" description="" featureGroup="Jalview" score="0.0"/><ns3:features begin="267" end="267" type="B3" description="" featureGroup="Jalview" score="0.0"/><ns3:features begin="268" end="268" type="B3" description="" featureGroup="Jalview" score="0.0"/><ns3:features begin="269" end="269" type="B3" description="" featureGroup="Jalview" score="0.0"/><ns3:features begin="270" end="270" type="B3" description="" featureGroup="Jalview" score="0.0"/><ns3:features begin="271" end="271" type="B3" description="" featureGroup="Jalview" score="0.0"/><ns3:features begin="188" end="207" type="CCGTGCACAATTAGGGGTTG" description="Search Results" featureGroup="B1C" score="0.0"/><ns3:features begin="163" end="163" type="F1C" description="" featureGroup="Jalview" score="0.0"/><ns3:features begin="164" end="164" type="F1C" description="" featureGroup="Jalview" score="0.0"/><ns3:features begin="165" end="167" type="F1C" description="" featureGroup="Jalview" score="0.0"/><ns3:features begin="168" end="168" type="F1C" description="" featureGroup="Jalview" score="0.0"/><ns3:features begin="170" end="170" type="F1C" description="" featureGroup="Jalview" score="0.0"/><ns3:features begin="171" end="171" type="F1C" description="" featureGroup="Jalview" score="0.0"/><ns3:features begin="172" end="172" type="F1C" description="" featureGroup="Jalview" score="0.0"/><ns3:features begin="174" end="174" type="F1C" description="" featureGroup="Jalview" score="0.0"/><ns3:features begin="175" end="175" type="F1C" description="" featureGroup="Jalview" score="0.0"/><ns3:features begin="176" end="179" type="F1C" description="" featureGroup="Jalview" score="0.0"/><ns3:features begin="180" end="180" type="F1C" description="" featureGroup="Jalview" score="0.0"/><ns3:features begin="181" end="182" type="F1C" description="" featureGroup="Jalview" score="0.0"/><ns3:features begin="183" end="184" type="F1C" description="" featureGroup="Jalview" score="0.0"/><ns3:features begin="166" end="167" type="F1C" description="" featureGroup="Jalview" score="0.0"/><ns3:features begin="117" end="117" type="F2" description="" featureGroup="Jalview" score="0.0"/><ns3:features begin="79" end="79" type="F3" description="" featureGroup="Jalview" score="0.0"/><ns3:features begin="85" end="85" type="F3" description="" featureGroup="Jalview" score="0.0"/><ns3:features begin="86" end="86" type="F3" description="" featureGroup="Jalview" score="0.0"/><ns3:features begin="89" end="89" type="F3" description="" featureGroup="Jalview" score="0.0"/><ns3:features begin="95" end="95" type="F3" description="" featureGroup="Jalview" score="0.0"/><ns3:features begin="226" end="226" type="LB" description="" featureGroup="Jalview" score="0.0"/><ns3:features begin="227" end="228" type="LB" description="" featureGroup="Jalview" score="0.0"/><ns3:features begin="229" end="229" type="LB" description="" featureGroup="Jalview" score="0.0"/><ns3:features begin="153" end="158" type="LF" description="" featureGroup="Jalview" score="0.0"/><ns3:features begin="161" end="161" type="LF" description="" featureGroup="Jalview" score="0.0"/><ns3:features begin="162" end="162" type="LF" description="" featureGroup="Jalview" score="0.0"/><ns3:features begin="208" end="211" type="LF" description="" featureGroup="Jalview" score="0.0"/><ns3:features begin="212" end="214" type="LF" description="" featureGroup="Jalview" score="0.0"/><ns3:features begin="215" end="216" type="LF" description="" featureGroup="Jalview" score="0.0"/><ns3:features begin="217" end="218" type="LF" description="" featureGroup="Jalview" score="0.0"/><ns3:features begin="219" end="219" type="LF" description="" featureGroup="Jalview" score="0.0"/><ns3:features begin="221" end="222" type="LF" description="" featureGroup="Jalview" score="0.0"/><ns3:features begin="133" end="133" type="cr_RNA" description="" featureGroup="Jalview" score="0.0"/><ns3:features begin="135" end="135" type="cr_RNA" description="" featureGroup="Jalview" score="0.0"/><ns3:features begin="136" end="140" type="cr_RNA" description="" featureGroup="Jalview" score="0.0"/></ns3:JSeq><ns3:JSeq colour="-1" start="1" end="800" id="sq46"><ns3:features begin="141" end="152" type="AGAAACCCCGTT" description="Search Results" featureGroup="LF" score="0.0"/><ns3:features begin="239" end="239" type="B2" description="" featureGroup="Jalview" score="0.0"/><ns3:features begin="240" end="240" type="B2" description="" featureGroup="Jalview" score="0.0"/><ns3:features begin="241" end="241" type="B2" description="" featureGroup="Jalview" score="0.0"/><ns3:features begin="243" end="243" type="B2" description="" featureGroup="Jalview" score="0.0"/><ns3:features begin="244" end="244" type="B2" description="" featureGroup="Jalview" score="0.0"/><ns3:features begin="245" end="245" type="B2" description="" featureGroup="Jalview" score="0.0"/><ns3:features begin="246" end="246" type="B2" description="" featureGroup="Jalview" score="0.0"/><ns3:features begin="247" end="247" type="B2" description="" featureGroup="Jalview" score="0.0"/><ns3:features begin="248" end="248" type="B2" description="" featureGroup="Jalview" score="0.0"/><ns3:features begin="249" end="249" type="B2" description="" featureGroup="Jalview" score="0.0"/><ns3:features begin="251" end="251" type="B2" description="" featureGroup="Jalview" score="0.0"/><ns3:features begin="254" end="254" type="B3" description="" featureGroup="Jalview" score="0.0"/><ns3:features begin="255" end="255" type="B3" description="" featureGroup="Jalview" score="0.0"/><ns3:features begin="257" end="257" type="B3" description="" featureGroup="Jalview" score="0.0"/><ns3:features begin="258" end="258" type="B3" description="" featureGroup="Jalview" score="0.0"/><ns3:features begin="260" end="263" type="B3" description="" featureGroup="Jalview" score="0.0"/><ns3:features begin="264" end="266" type="B3" description="" featureGroup="Jalview" score="0.0"/><ns3:features begin="268" end="268" type="B3" description="" featureGroup="Jalview" score="0.0"/><ns3:features begin="269" end="269" type="B3" description="" featureGroup="Jalview" score="0.0"/><ns3:features begin="188" end="207" type="CCGTGCACAATTAGGGGTTG" description="Search Results" featureGroup="B1C" score="0.0"/><ns3:features begin="163" end="163" type="F1C" description="" featureGroup="Jalview" score="0.0"/><ns3:features begin="164" end="164" type="F1C" description="" featureGroup="Jalview" score="0.0"/><ns3:features begin="166" end="167" type="F1C" description="" featureGroup="Jalview" score="0.0"/><ns3:features begin="168" end="168" type="F1C" description="" featureGroup="Jalview" score="0.0"/><ns3:features begin="170" end="170" type="F1C" description="" featureGroup="Jalview" score="0.0"/><ns3:features begin="171" end="171" type="F1C" description="" featureGroup="Jalview" score="0.0"/><ns3:features begin="172" end="172" type="F1C" description="" featureGroup="Jalview" score="0.0"/><ns3:features begin="174" end="174" type="F1C" description="" featureGroup="Jalview" score="0.0"/><ns3:features begin="175" end="175" type="F1C" description="" featureGroup="Jalview" score="0.0"/><ns3:features begin="176" end="179" type="F1C" description="" featureGroup="Jalview" score="0.0"/><ns3:features begin="180" end="180" type="F1C" description="" featureGroup="Jalview" score="0.0"/><ns3:features begin="181" end="182" type="F1C" description="" featureGroup="Jalview" score="0.0"/><ns3:features begin="183" end="184" type="F1C" description="" featureGroup="Jalview" score="0.0"/><ns3:features begin="117" end="119" type="F2" description="" featureGroup="Jalview" score="0.0"/><ns3:features begin="121" end="123" type="F2" description="" featureGroup="Jalview" score="0.0"/><ns3:features begin="79" end="79" type="F3" description="" featureGroup="Jalview" score="0.0"/><ns3:features begin="85" end="85" type="F3" description="" featureGroup="Jalview" score="0.0"/><ns3:features begin="86" end="86" type="F3" description="" featureGroup="Jalview" score="0.0"/><ns3:features begin="89" end="89" type="F3" description="" featureGroup="Jalview" score="0.0"/><ns3:features begin="95" end="95" type="F3" description="" featureGroup="Jalview" score="0.0"/><ns3:features begin="228" end="228" type="LB" description="" featureGroup="Jalview" score="0.0"/><ns3:features begin="229" end="229" type="LB" description="" featureGroup="Jalview" score="0.0"/><ns3:features begin="153" end="158" type="LF" description="" featureGroup="Jalview" score="0.0"/><ns3:features begin="159" end="159" type="LF" description="" featureGroup="Jalview" score="0.0"/><ns3:features begin="208" end="211" type="LF" description="" featureGroup="Jalview" score="0.0"/><ns3:features begin="212" end="214" type="LF" description="" featureGroup="Jalview" score="0.0"/><ns3:features begin="215" end="216" type="LF" description="" featureGroup="Jalview" score="0.0"/><ns3:features begin="217" end="218" type="LF" description="" featureGroup="Jalview" score="0.0"/><ns3:features begin="221" end="222" type="LF" description="" featureGroup="Jalview" score="0.0"/><ns3:features begin="223" end="223" type="LF" description="" featureGroup="Jalview" score="0.0"/><ns3:features begin="133" end="133" type="cr_RNA" description="" featureGroup="Jalview" score="0.0"/><ns3:features begin="135" end="135" type="cr_RNA" description="" featureGroup="Jalview" score="0.0"/><ns3:features begin="136" end="140" type="cr_RNA" description="" featureGroup="Jalview" score="0.0"/></ns3:JSeq><ns3:JSeq colour="-1" start="1" end="809" id="sq48"><ns3:features begin="141" end="152" type="AGAAACCCCGTT" description="Search Results" featureGroup="LF" score="0.0"/><ns3:features begin="237" end="237" type="B2" description="" featureGroup="Jalview" score="0.0"/><ns3:features begin="239" end="239" type="B2" description="" featureGroup="Jalview" score="0.0"/><ns3:features begin="240" end="240" type="B2" description="" featureGroup="Jalview" score="0.0"/><ns3:features begin="241" end="241" type="B2" description="" featureGroup="Jalview" score="0.0"/><ns3:features begin="242" end="242" type="B2" description="" featureGroup="Jalview" score="0.0"/><ns3:features begin="243" end="243" type="B2" description="" featureGroup="Jalview" score="0.0"/><ns3:features begin="244" end="244" type="B2" description="" featureGroup="Jalview" score="0.0"/><ns3:features begin="245" end="245" type="B2" description="" featureGroup="Jalview" score="0.0"/><ns3:features begin="246" end="246" type="B2" description="" featureGroup="Jalview" score="0.0"/><ns3:features begin="247" end="247" type="B2" description="" featureGroup="Jalview" score="0.0"/><ns3:features begin="248" end="248" type="B2" description="" featureGroup="Jalview" score="0.0"/><ns3:features begin="251" end="251" type="B2" description="" featureGroup="Jalview" score="0.0"/><ns3:features begin="253" end="253" type="B2" description="" featureGroup="Jalview" score="0.0"/><ns3:features begin="255" end="255" type="B3" description="" featureGroup="Jalview" score="0.0"/><ns3:features begin="256" end="256" type="B3" description="" featureGroup="Jalview" score="0.0"/><ns3:features begin="260" end="263" type="B3" description="" featureGroup="Jalview" score="0.0"/><ns3:features begin="264" end="266" type="B3" description="" featureGroup="Jalview" score="0.0"/><ns3:features begin="268" end="268" type="B3" description="" featureGroup="Jalview" score="0.0"/><ns3:features begin="269" end="269" type="B3" description="" featureGroup="Jalview" score="0.0"/><ns3:features begin="163" end="163" type="F1C" description="" featureGroup="Jalview" score="0.0"/><ns3:features begin="164" end="164" type="F1C" description="" featureGroup="Jalview" score="0.0"/><ns3:features begin="166" end="166" type="F1C" description="" featureGroup="Jalview" score="0.0"/><ns3:features begin="169" end="169" type="F1C" description="" featureGroup="Jalview" score="0.0"/><ns3:features begin="170" end="170" type="F1C" description="" featureGroup="Jalview" score="0.0"/><ns3:features begin="172" end="172" type="F1C" description="" featureGroup="Jalview" score="0.0"/><ns3:features begin="176" end="179" type="F1C" description="" featureGroup="Jalview" score="0.0"/><ns3:features begin="180" end="180" type="F1C" description="" featureGroup="Jalview" score="0.0"/><ns3:features begin="117" end="119" type="F2" description="" featureGroup="Jalview" score="0.0"/><ns3:features begin="120" end="123" type="F2" description="" featureGroup="Jalview" score="0.0"/><ns3:features begin="128" end="129" type="F2" description="" featureGroup="Jalview" score="0.0"/><ns3:features begin="79" end="81" type="F3" description="" featureGroup="Jalview" score="0.0"/><ns3:features begin="85" end="85" type="F3" description="" featureGroup="Jalview" score="0.0"/><ns3:features begin="86" end="86" type="F3" description="" featureGroup="Jalview" score="0.0"/><ns3:features begin="89" end="96" type="F3" description="" featureGroup="Jalview" score="0.0"/><ns3:features begin="217" end="218" type="LB" description="" featureGroup="Jalview" score="0.0"/><ns3:features begin="228" end="228" type="LB" description="" featureGroup="Jalview" score="0.0"/><ns3:features begin="225" end="228" type="LB" description="" featureGroup="Jalview" score="0.0"/><ns3:features begin="153" end="158" type="LF" description="" featureGroup="Jalview" score="0.0"/><ns3:features begin="159" end="159" type="LF" description="" featureGroup="Jalview" score="0.0"/><ns3:features begin="208" end="211" type="LF" description="" featureGroup="Jalview" score="0.0"/><ns3:features begin="212" end="214" type="LF" description="" featureGroup="Jalview" score="0.0"/><ns3:features begin="215" end="216" type="LF" description="" featureGroup="Jalview" score="0.0"/><ns3:features begin="219" end="219" type="LF" description="" featureGroup="Jalview" score="0.0"/><ns3:features begin="220" end="220" type="LF" description="" featureGroup="Jalview" score="0.0"/><ns3:features begin="221" end="222" type="LF" description="" featureGroup="Jalview" score="0.0"/><ns3:features begin="223" end="223" type="LF" description="" featureGroup="Jalview" score="0.0"/><ns3:features begin="224" end="224" type="LF" description="" featureGroup="Jalview" score="0.0"/><ns3:features begin="133" end="152" type="TGGCATACAGAAACCCCGTT" description="Search Results" featureGroup="cr_RNA" score="0.0"/></ns3:JSeq><ns3:JSeq colour="-1" start="1" end="524" id="sq50"><ns3:features begin="224" end="235" type="AGAAACCCCGTT" description="Search Results" featureGroup="LF" score="0.0"/><ns3:features begin="274" end="293" type="CCGTGCACAATTAGGGGTTG" description="Search Results" featureGroup="B1C" score="0.0"/><ns3:features begin="199" end="201" type="F2" description="" featureGroup="Jalview" score="0.0"/><ns3:features begin="200" end="206" type="F2" description="" featureGroup="Jalview" score="0.0"/><ns3:features begin="161" end="163" type="F3" description="" featureGroup="Jalview" score="0.0"/><ns3:features begin="164" end="168" type="F3" description="" featureGroup="Jalview" score="0.0"/><ns3:features begin="171" end="178" type="F3" description="" featureGroup="Jalview" score="0.0"/><ns3:features begin="236" end="241" type="LF" description="" featureGroup="Jalview" score="0.0"/><ns3:features begin="242" end="242" type="LF" description="" featureGroup="Jalview" score="0.0"/><ns3:features begin="245" end="245" type="LF" description="" featureGroup="Jalview" score="0.0"/><ns3:features begin="216" end="235" type="TGGCATACAGAAACCCCGTT" description="Search Results" featureGroup="cr_RNA" score="0.0"/></ns3:JSeq><ns3:JSeq colour="-1" start="1" end="426" id="sq51"><ns3:features begin="126" end="137" type="AGAAACCCCGTT" description="Search Results" featureGroup="LF" score="0.0"/><ns3:features begin="176" end="195" type="CCGTGCACAATTAGGGGTTG" description="Search Results" featureGroup="B1C" score="0.0"/><ns3:features begin="101" end="103" type="F2" description="" featureGroup="Jalview" score="0.0"/><ns3:features begin="102" end="108" type="F2" description="" featureGroup="Jalview" score="0.0"/><ns3:features begin="63" end="65" type="F3" description="" featureGroup="Jalview" score="0.0"/><ns3:features begin="66" end="70" type="F3" description="" featureGroup="Jalview" score="0.0"/><ns3:features begin="73" end="80" type="F3" description="" featureGroup="Jalview" score="0.0"/><ns3:features begin="138" end="143" type="LF" description="" featureGroup="Jalview" score="0.0"/><ns3:features begin="144" end="144" type="LF" description="" featureGroup="Jalview" score="0.0"/><ns3:features begin="147" end="147" type="LF" description="" featureGroup="Jalview" score="0.0"/><ns3:features begin="118" end="137" type="TGGCATACAGAAACCCCGTT" description="Search Results" featureGroup="cr_RNA" score="0.0"/></ns3:JSeq><ns3:JSeq colour="-1" start="1" end="366" id="sq2"><ns3:features begin="66" end="77" type="AGAAACCCCGTT" description="Search Results" featureGroup="LF" score="0.0"/><ns3:features begin="167" end="167" type="B2" description="" featureGroup="Jalview" score="0.0"/><ns3:features begin="168" end="168" type="B2" description="" featureGroup="Jalview" score="0.0"/><ns3:features begin="169" end="169" type="B2" description="" featureGroup="Jalview" score="0.0"/><ns3:features begin="174" end="174" type="B2" description="" featureGroup="Jalview" score="0.0"/><ns3:features begin="176" end="176" type="B2" description="" featureGroup="Jalview" score="0.0"/><ns3:features begin="178" end="178" type="B2" description="" featureGroup="Jalview" score="0.0"/><ns3:features begin="179" end="179" type="B2" description="" featureGroup="Jalview" score="0.0"/><ns3:features begin="180" end="180" type="B2" description="" featureGroup="Jalview" score="0.0"/><ns3:features begin="181" end="181" type="B2" description="" featureGroup="Jalview" score="0.0"/><ns3:features begin="182" end="182" type="B3" description="" featureGroup="Jalview" score="0.0"/><ns3:features begin="184" end="184" type="B3" description="" featureGroup="Jalview" score="0.0"/><ns3:features begin="185" end="186" type="B3" description="" featureGroup="Jalview" score="0.0"/><ns3:features begin="187" end="187" type="B3" description="" featureGroup="Jalview" score="0.0"/><ns3:features begin="116" end="135" type="CCGTGCACAATTAGGGGTTG" description="Search Results" featureGroup="B1C" score="0.0"/><ns3:features begin="88" end="89" type="F1C" description="" featureGroup="Jalview" score="0.0"/><ns3:features begin="91" end="92" type="F1C" description="" featureGroup="Jalview" score="0.0"/><ns3:features begin="99" end="99" type="F1C" description="" featureGroup="Jalview" score="0.0"/><ns3:features begin="100" end="100" type="F1C" description="" featureGroup="Jalview" score="0.0"/><ns3:features begin="103" end="103" type="F1C" description="" featureGroup="Jalview" score="0.0"/><ns3:features begin="104" end="107" type="F1C" description="" featureGroup="Jalview" score="0.0"/><ns3:features begin="109" end="110" type="F1C" description="" featureGroup="Jalview" score="0.0"/><ns3:features begin="111" end="112" type="F1C" description="" featureGroup="Jalview" score="0.0"/><ns3:features begin="91" end="91" type="F1C" description="" featureGroup="Jalview" score="0.0"/><ns3:features begin="41" end="43" type="F2" description="" featureGroup="Jalview" score="0.0"/><ns3:features begin="42" end="48" type="F2" description="" featureGroup="Jalview" score="0.0"/><ns3:features begin="53" end="53" type="F2" description="" featureGroup="Jalview" score="0.0"/><ns3:features begin="54" end="57" type="F2" description="" featureGroup="Jalview" score="0.0"/><ns3:features begin="3" end="5" type="F3" description="" featureGroup="Jalview" score="0.0"/><ns3:features begin="6" end="10" type="F3" description="" featureGroup="Jalview" score="0.0"/><ns3:features begin="13" end="20" type="F3" description="" featureGroup="Jalview" score="0.0"/><ns3:features begin="136" end="151" type="LB" description="" featureGroup="Jalview" score="0.0"/><ns3:features begin="153" end="153" type="LB" description="" featureGroup="Jalview" score="0.0"/><ns3:features begin="155" end="155" type="LB" description="" featureGroup="Jalview" score="0.0"/><ns3:features begin="156" end="156" type="LB" description="" featureGroup="Jalview" score="0.0"/><ns3:features begin="157" end="157" type="LB" description="" featureGroup="Jalview" score="0.0"/><ns3:features begin="78" end="83" type="LF" description="" featureGroup="Jalview" score="0.0"/><ns3:features begin="84" end="84" type="LF" description="" featureGroup="Jalview" score="0.0"/><ns3:features begin="87" end="87" type="LF" description="" featureGroup="Jalview" score="0.0"/><ns3:features begin="152" end="152" type="LF" description="" featureGroup="Jalview" score="0.0"/><ns3:features begin="58" end="77" type="TGGCATACAGAAACCCCGTT" description="Search Results" featureGroup="cr_RNA" score="0.0"/></ns3:JSeq></ns3:JalviewModel>
```
