## Supplemental File 1 for "LAMP-coupled CRISPR-Cas12a assays for upgrading molecular detection of *Leishmania* infections": kDNA_SViannia_24CO.fasta.xml

```
<?xml version="1.0" encoding="UTF-8" standalone="yes"?><ns3:JalviewModel xmlns:ns2="www.vamsas.ac.uk/jalview/version2" xmlns:ns3="www.jalview.org"><ns3:creationDate>2025-08-05T15:46:04.691-05:00</ns3:creationDate><ns3:version>2.11.4.1</ns3:version><ns3:vamsasModel><ns2:SequenceSet gapChar="-" datasetId="ds01"><ns2:Sequence dsseqid="sq2" id="sq1"><ns2:sequence>AAAATCGTACCACCCGACATGCCTCTGGGTAGGGGCGTTCTGCGGAAAACCGAAAAATGGCATACAGAAACCCCGTTCAAAAATAGCCCGAAAAATCGCGGTTTTTTGGGCCTCCCCGTGCACAATTAGGGGTTGGTGTAATATAGTGGGCCGNGCACCCCGACTCGGGGCTAGCTCTCGTGGAACTANGGNCNCTTAGAGGCTTGATTTATAAATTAAATATTTTGGATAGATTGTTATTAGCTAATAAAGTTAAATAGTTGTTTGATTAATTGCATT-----ACTATGTTGCTTACAGTGAATAATTTGGT-T---ATAATTAATTT----ATTATTACG----------TTGAATAAATACTCGATAGATACAT-----CATTGAATAATA-------------------------------------------------------------------------------------------------------------------------------------------------------------------------------------------------------------------------------------------------------------------------------------------------------------------------------------------------------------------------------------------------------------------------------------</ns2:sequence><ns2:name>U19811.1_Leishmania_panamensis_kinetoplast_minicircle,_partial_sequence,_fragment_LPAN</ns2:name></ns2:Sequence><ns2:Sequence dsseqid="sq4" id="sq3"><ns2:sequence>-AAATCGTACTCCCCGACATGCCTCTGGGTAGGGGCGTTCTGCGAAAATCG-ATTTTTGGCATACAGAAACCCCGTTCAAAAAATGCCCAAT---TTTCACGATTTTTGGCCTCCCCGTGCACAATTAGGGGTTGGTGTAATATAGTGGGCCGCGCACCCCGACTCGAGCTAGCTCATCAAAAAGATGGCCTCTTAGAGGCTTGGTTTTGATGTTTCTAGAATTCAAACTAATATTTGACTTTTAAATTAAATAATTTTCTATTATGCTAGTTTATGTGAGT--AATGAATTAGTAGAGTTAGAATATTTAATTAA---TTATTAAACT----------AT-----------TACTTATTATTATACTTGATTATAA-----CTATTCATTAAACTATTATGATGAT--ACACT-----AACTATACTATTGTCTCTAACGGTTAGT-----------------AATATAGTAGTAATAGGGTTAGTTCCCTTTA-ATATAAACTTA-----T----ATTGTA--ATATGTTAGTAACACTGT------AGTAATACTA------TAGAGTACACGGTATT--------ACACCGTTCA--TAG-----TTATAATAGTTT-GAATTGAAT---TATAATT----GTATCTTATCATGTATAATACTTTATAAATCTTTATT-ACTAATCTTTGC-TGTTTATTATACTCA-----TTACGCGCTATGATTACACTAT-ATTATTGTTCTAATGATTA-----CTAGTTTAG-------------CTATTAGTAA--------------------</ns2:sequence><ns2:name>KY698418.1_Leishmania_braziliensis_strain_MHOM/GF/2006/2006_9_clone_2006_9_1_minicircle_kinetoplast,_complete_sequence</ns2:name></ns2:Sequence><ns2:Sequence dsseqid="sq6" id="sq5"><ns2:sequence>-AAATCGTACCACCCGACATGCCTCTGGGTAGGGGCGTTCTGCAAAATCGC-AAAAATCGCATACAGAAACCCCGTTCAAAAAATGCCCGAA---AATCGCGTTTTTTGGCCTCCCCGTGCACAATTAGGGGTTGGTGTAATATAGGCGGCGCGTCACATCGTCCTGGGCTAGCCTCGTGCAAAACAGGCCTCTAAGAGGCTTAAAATTATAATTCTAGAGTTTTAAGGATAGTTTAGATTTATTAGTTTATAATATTGATTAAATTTTAATTTTTATTGTC--GCGTAGTTATCTATGTTAGACTGGTAATG------TGCTGAGTAGAA--TTAGTTATAGTATAATTATAATGCACGAGTATAGCTGTGTCTAT-----GTATGTATGATTA--------------GCTCTATCTTTGAGTTACTATGTTCTCTGTGATAATACTCTAGATA--A------------TAGCTCACAATATATATTTATATTAGTTATAAGGGTAATACTAGAGTTATATA--ATGACATAGATTGATAAT------ATTAGAATTTAA-ATTTTAATTATACATTTTA--ATTAGACGACAATAGATTTAT-----ATTTTTAATTATATCTTTGCGG---TGTTATTAGC-TTATTATAGTTATGATTAGAATATATAATTTTTATTT-ATCACTATAGAC----------TTATAT-----TTCACGGCTATTACTAGATTAA-CTTTATTA--------------------------------------------------------------------</ns2:sequence><ns2:name>KY699491.1_Leishmania_naiffi_strain_MHOM/GF/2005/LEM5108_clone_LEM5108_1_minicircle_kinetoplast,_complete_sequence</ns2:name></ns2:Sequence><ns2:Sequence dsseqid="sq8" id="sq7"><ns2:sequence>-GAATTTTACTCCCCGACATGCCTCTGGGTAGGGGCGTTCTGCAAAATCGC-ATTTTTGGCATACAGAAACCCCGTTCAAAAATCACCCGAA---AATCACGTTTTTTGGCCTCCCCGTGCACAATTAGGGGTTGGTGTAATATAGTGGGCCGCGCTCCCCGACTCGGGCTAGGATGTATAAAATTAGGCCTCTTAGAGGCTTGATTATTGCGTGGGAAATATTTTTCTAATTAAACTGGAATTTAACTTATAATTTTAATTGA--AGCTGTGTTATAG-TT--GCATAATAATATTAATTTATTTAGTAAT------------TATTTATTTTATATTTTATTAGCTCTAGTTTTGATTATATTAGTTTTATTACT------ATA--ATAATTATAAAATTTTAAT--ATTATTTATGATGCT-------AGCGGTGTTACGTGTATAGTATGA----------------AAATAGTGAAAATATATTAATTAT-AACTAATATAAAAGG-G----TAATAT--GTCACTATATAAGATAAT------ACTATACATACTAAATTAGAACACATTGGATT--------ACTTATGATATAGAT-----TGAATATAACGT----ATACAT---AATTATT----ATTATAT--------ACCATGACACTAGTTTATTTAT-AATTATATTTTA----CTCTATTACACT-----CTATGTTCTCGAATAAGCTTTG-TTAAATTAATTTTATAATT-----ACGCTACAT---------TAGAGAC---------------------------</ns2:sequence><ns2:name>KY698914.1_Leishmania_guyanensis_strain_MHOM/GF/2008/HZ2008_clone_HZ2008_1_minicircle_kinetoplast,_complete_sequence</ns2:name></ns2:Sequence><ns2:Sequence dsseqid="sq10" id="sq9"><ns2:sequence>-AAAATTTACTCCCCGACATGCCTTTGGGTAGGGGCGTTCTGCGAAATTCG-ATTTTTGGCATACAGAAACCCCGTTCAAAAAATGCCCAAT---TTTCGTGATTTTTGGCCTCCCCGTGCACAATTAGGGGTTGGTGTAATATAGTGGGCCGCGCTCCCCGGCTAGAGTTAGAATGCCATGAAATAGGCCTCTTAGAGGCTTAAATTTTAAAATCTAACTATTCTCAGAATAAAACTAATTAAAAT-AGA----------ATTATGGTGTTATATGATATT--AATTTTTTATTAAATAT-----ATTTATTTTA---ATATTAGTCAATGCTAGTTTAT----------GCGCTAGTAATATTATTTGTTTATGA-----TTATTGATAAATATAAAATTGTTAT--ACTATTCATTACGTATAGTTCTCTGTGTTATAATAATTCATTGACATAGCTCCATACTAGTATATTCACAGAATAAGTTATATATG-ATATGATATGA-----T----A-------CTA-------TACACATT------ACTAACACTA------TACATCTAACTCG-----------TAACGTTATA--GTT-----TAATAATAGTTT-AATTAGTTT---TG--ATA----ATTTAATTATACTTTTAATACAAATTAATTTATTATT-TATAG--TTCAC-AATTTATTTTACTCA-----TATTGCAC--TGATTAGTTAAA-CTTATTAAATTAATTATTA-----ATGATACGT-------------GCATAGATAATATAA---------------</ns2:sequence><ns2:name>KY698494.1_Leishmania_braziliensis_strain_MHOM/PE/91/LC1412_clone_LC1412_54_minicircle_kinetoplast,_complete_sequence</ns2:name></ns2:Sequence><ns2:Sequence dsseqid="sq12" id="sq11"><ns2:sequence>-AAATTTTACTCCCCGACATGCCTCTGGGTAGGGGCGTTCTGCGAAATCGC-AAAAATGGCATACAGAAACCCCGTTCAAAAATTGACCAAA---AATCGCATTTTTCGGCCTCCCCGTGCACAATTAGGGGTTGGTGTAATATAGTGGGGCGCGCATCCCGGATTGAGCTAGCTTCGATGGAAAGTGGCCTCTAAGGCCTTATAGTTTTATAATTCTGGCTAAATAGAATAATTATTTGAATT--ATAATTTAAAATTAATATTTGTTC--TCTGTTA-T---GCTAGTTTATAATACTAGATTAGAACT---AT--TATAGCACTGTATTAGTAATGTTACTAGCTTTGTATGTAGTGA---TAGAT-AATAATTATAATTATAGTTTAATATTACTCGTATT----------------AGATAG-TGTATAGTTAGTATGATAGTATTAGCCT----CATTATAGCTCTAA-----------------TATA--CAATATATTCTGTAAT---TGCTTAGTAATATCACTATAATCTTAT------AATTGTA--TACCATAATGATACACTATCATTGAATAATAATATTTTTAATAGTTAGAGTTGTATGCGTTACGAATTATAAT---TATT-TAATTAATATAACTTTATTATTTATCTTATTACATATCAGTTCTCA--TTATTACTATATTATGCTAATGTCTGC-ACTGAAA-TTAGTTCTAACATTAAATAAA-----------------------------------------------------------------------</ns2:sequence><ns2:name>KY698531.1_Leishmania_braziliensis_strain_MHOM/PE/00/LH699_clone_LH699_1_minicircle_kinetoplast,_complete_sequence</ns2:name></ns2:Sequence><ns2:Sequence dsseqid="sq14" id="sq13"><ns2:sequence>-AAATCGTACTCCCCGACATGCCTCTGGGTAGGGGCGTTCTGCGAAAACCG-AAAAATGGCATACAGAAACCCCGTTCAAAAATCCCCCAAA---ATTCGCGTTTTTTGGCCTCCCCGTGCACAATTAGGGGTTGGTGTAATATAGTGGGCCGCGCACCCCGGGCTGGGTTAGGATGTCGTGAAACTGGCCTCTAAGGCCTTATAATTTTAATTTTGGAATAGAATTGACTAATATTTAATATTTAAAAGATGAAATTAAATTATTACATAGTTTATCTAAT--TATATATTATTTATTGTTATCTAATTTAGTTC-TATTATTGCGCTAT--TTATTAAAATTAATTTTATTACTAGTTTTAATATGTATCATTAC----GTATC--ATAGAATTTATAAATAACT--TT-----------ATTATAATGATGGCTATAATGTGTTAAATATGA----------------T----ACAATATATATTCCCTTTG-CTTTAATATTACTAT-A----TATTAG--CTCTATTACATCTA---T------ACTATAACATTACTCGTA--TTATACTATTTT--------ATATAAAGTTTATAT-----A--CAATGCTAGCGATATACAT---A-----C----ATATGATTTTGCGT-TACGGATTATTAATTAATATAA-TTTATTATTTAA-----------CTTAA-----ATCAAT-TTTACTATAAGCTTT-TCGATATAATACTATGATT-----ACACTAGTT---------ATTAGAGTGGC-----------------------</ns2:sequence><ns2:name>KY698803.1_Leishmania_braziliensis_strain_MHOM/BR/75/M2904_clone_M2904_24_minicircle_kinetoplast,_complete_sequence</ns2:name></ns2:Sequence><ns2:Sequence dsseqid="sq16" id="sq15"><ns2:sequence>-AAATCGTACTCCCCGACATGCCTCTGGGTAGGGGCGTTCTGCGAAAACCG-AAAAATGGCATACAGAAACCCCGTTCAAAAATACCCCAAA---ATTCGCGTTTTTTGGCCTCCCCGTGCACAATTAGGGGTTGGTGTAATATAGTGGGCCGCGCTCCCCGGCTGGAGTTAGAATGCTGCAAAAGTGGCCTCTTAGAGGCTTATAATTCATAAAATTGATTTAACAGAATAAATATTTGATTATAATGAATAGATTGGCATAATATTATTATTTATTAATT--AATAGATTGTTATGCGCA--TTAAAGTTAGTAATCTTATTTATTA----TATTTTATTTATACTC--TAGTTCTCTG-------TTATAGTAATG--TATATAGTGTAGTTTAGAATTATGAG--TAT----AGTTGTT---CTAATAGTAATACTGTGTTATACTGAGT--AA--CCCTAT-----TAGTTATATTATATATTGC--TTT-ATATTAGTAA------------CTAGA--TGATACTATTACTATTAC------ACTATATCTATA--------ACTAGCTCTGTT--------ACTAG-CTCATTACT-----ATAGTTAATTAT---TTATTAC---TTTTATA----ATTTAATTGAACTTATAAATATACTTAACTTTATTAC-TGTTATGTTCTC------GTTATATAAA--------------------------T-GATGTGCACTAATATTTTATTTA-ATAGAGTAGA---TAATATAATTGATTATTAGTTTT----------------</ns2:sequence><ns2:name>KY698702.1_Leishmania_braziliensis_strain_MHOM/PE/89/LH754_clone_LH754_43_minicircle_kinetoplast,_complete_sequence</ns2:name></ns2:Sequence><ns2:Sequence dsseqid="sq18" id="sq17"><ns2:sequence>-AAATTTTACTCCCCGACATGCCTCTGGGTAGGGGCGTTCTGCAAAATCGC-AAAAATGGCATACAGAAACCCCGTTCAAAAATACCCCGAA---AATCACGTTTTTTGGCCTCCCCGTGCACAATTAGGGGTTGGTGTAATATAGTGGGCCGCGCACTCCAGCTCAGGTTAGAATTGCGTGAAACTGGCCTCTAAGGCCTTATAAAATTAATTTTTAAACTATTATGGTTATTTTAATTTAGAAATGATATTAATTTTATTTTT-GACTAGTTTGGTTATC--------TAGTTTGATGTAAT-----------------ATTAAGCTGTTTTGAATTAGATAAATTATAATATAGATTTTATTATTTAGATTATTTTTATAATATTATATTTTTAATAATTATGT--TCTCTATCGTAACTATATGCCACTGTGTTATACTCGTTAATCGATA----------------CTATTACAATATAATATAAGTTAT-AACTAATATCTACGC-T----AATATG--ATGCCTAATAACCA---T------ACTTATACTATTATCATAAACTTAGAACTATA--------ATGCACTAATGCTAT-----T--ACTAGAGTGATACTATGTT---AGTGGTA----ATGTGAGATAATAATATTAATAATAAAATTAATTTAC-ATACATCTTT-------------------------ACAT-CTATGACTCGTGTTA-TTATTAGTAATACATAGTT-----AGATTAGTT---------ATAGCTATTGGTA---------------------</ns2:sequence><ns2:name>KY699028.1_Leishmania_guyanensis_strain_MHOM/BR/78/M5378_clone_M5378_7_minicircle_kinetoplast,_complete_sequence</ns2:name></ns2:Sequence><ns2:Sequence dsseqid="sq20" id="sq19"><ns2:sequence>-AAATTTTACTCCCCGACATGCCTCTGGGTAGGGGCGTTCTGCAAAATCGC-AAAAATGGCATACAGAAACCCCGTTCAAAAATACCCCAAA---AATCACGTTTTTTGGCCTCCCCGTGCACAATTAGGGGTTGGTGTAATATAGTGGGCCGCGCACTCCTCTCTGAGTTAGAATGCATCATTATAGGCCTCTTAGAGGCTTGTTTTGCTCATCTCTGCGATACTTCGCGTTTGATATTGATTTACTATATAATTAGACTAGTTTTTATTAATAATATACTATAATAGTTTAGAACTAGTGTT--GTGCTAGTTAATATTATTAGTAAC------GTGA-----------TTAGACTGATTACTAGTTCCATAGAATA---ATAAATATTAATATAATGATT------TG-----AATACGATTACAATACTATGTTATACATCCAAACTAGCATAATACCATGTC--TCCCTTTAATATATATATTAGTTGTA-GTTATGTAGTA-----------T--TA--GGATATAGATAATGAATA------TATAATACTCTATACGTAACTATGTCTGTACT--------GATTAGAACT--AAT-----TGTTTAACTTTGATAGATTGAT---AATAATAAACTATGTAATATGATATAATTATTACTTTAATTAGATTAC-AACTTTCACT------CTTTTTATTTAT-----TTATGTGTTTCGCGTTGTTACA-TTTATTAAAATAATTTTAT---------------------------------------------------------</ns2:sequence><ns2:name>KY699119.1_Leishmania_guyanensis_strain_MHOM/GF/2008/TD2008_clone_TD2008_1_minicircle_kinetoplast,_complete_sequence</ns2:name></ns2:Sequence><ns2:Sequence dsseqid="sq22" id="sq21"><ns2:sequence>-AAATCGTACCACCCGACATGCCTCTGGGTAGGGGCGTTCTGCAAAATCGC-GTTTTTCGCATACAGAAACCCCGTTCAAAAAATGCCCAAA---ATTCGCGTTTTTTGGCCTCCCCGTGCACAATTAGGGGTTGGTGTAATATAGGCGGCGCGTCACATCGGCTCGGGCTAGGATGGCTGGAAACAGGCCTCTTAGAGGCTTAAATTTTATTTTCTAACTTAGCTCTGCATTTGATGGTTAATATTAATTTATAATTTAGCTAGTTAGTTATCTGT---GT--GCATGCTAGTATAATATTAGCTAGTTTGGTAAAGTTAATTAAATA--------GTATATGCGTGTGAGTTGTTAGTTTATTATATGATTATAT-T--TATTTTTATCGTTGTAT-ATCATTAG--CTTA---TCACTCGGCATTATACTATGGGTTACATCGATATAGGCT-AG--TCATA-----TTAGTTACAATATAAGTTATTCTAT-AGTTTTTGGCT----------ATTATA--CCATGTTAAGCTAGTTTT------AATAATTTTATA---------TAAACTGTTCG--------ATATAATAATTTAAT-----ATACTATGTTATAC-CATACAT---TGGCATATA--CTTTACTATTACGA-----GC----TGGCTTAGTTAT-AAATTTATTACATCATACTAACGCTACT-----CTTTGCTATAACTATAATTTTA-CTTTTTAATTTCTAGTGTT-----ACCATT----------------------------------------------</ns2:sequence><ns2:name>KY699409.1_Leishmania_naiffi_strain_MDAS/BR/79/M5533_clone_LEM2204_10_minicircle_kinetoplast,_complete_sequence</ns2:name></ns2:Sequence><ns2:Sequence dsseqid="sq24" id="sq23"><ns2:sequence>-AAATCGTACCACCCGACATGCCTCTGGGTAGGGGCGTTCTGCGAAAATCG-AAAAATGGCATACAGAAACCCCGTTCAAAAATTGGTCGAA---AATCACGTTTTTTGGCCTCCCCGTGCACAATTAGGGGTTGGTGTAATATAGTGGGCCGCGCACCCCGATCTGGGCTAGACACTCGCGAAACTGGCCTCTAATGCCGTATAATTTTAGATTTTAAACTTTAAATTGATAATATTGATTTTGACTTATAAATTAATATGTGTTTGACT--TTATTA-AT--GCTAGATTAGAATAAATGTTTT-----------AATTAATCTTATAAATTATTTTATTTTATTGATATGGTTGGATGTTATCTTTTAATTGTC----------GCTAACTTTGGCTATCTATGTTACTGCATCGCAACGTTACTATCTTTATACTATCATGTAGTAATGAGTCT-----------AGCACAACTAATATGTAATATATATT-GTAATGTAGTTAGTATT----AATATT--ATTAACTTTATT-AACGC------TATTATAGTATCTTATCGGAACAATGGC--TA--------TACTATGTTATAAC----------------TACGCATTAGTT---TATGGTT----ATGTGTAATTAATA------------AATTTGAATAT-GATCTTATTACA----TCTTACACTACT-------CTATTCTAACTTTGATTTTA-ATTGTTACATATTATTTTA-----CAAATTTAG----TT---ATAATACACGTTA---------------------</ns2:sequence><ns2:name>KY698915.1_Leishmania_guyanensis_strain_MHOM/GF/2008/HZ2008_clone_HZ2008_2_minicircle_kinetoplast,_complete_sequence</ns2:name></ns2:Sequence><ns2:Sequence dsseqid="sq26" id="sq25"><ns2:sequence>-AAATCGTACCACCCGACATGCCTCTGGGTAGGGGCGTTCTGCGAAATTCG-AAAAATGGCATACAGAAACCCCGTTCAAAAAATGCCCGAA---ATTCGCTATTTTTGGCCTCCCCGTGCACAATTAGGGGTTGGTGTAATATAGTGGGCCGCGCACCCCGACTCGGGCTAGCTTCAATAAAAAGTGGCCTCTGAGGGCTTATAATTTTAACTTTGAGTTTTATGGTTAATTTAGAATATTATTTTTATTAATAATTAAATTTTATTCTA---------TT--ACTAGTTTGGATTAGCTTGTTTGATTAGTATA-AATATTTTGTTAACATTTGATAACATTATTTGATATATAGTGGTTATTATATTGAATTAG----TTTTAGATATAGTTTAATAATTTTAT--CT-----ATTACGCTCACTATACTGTCTATTACATGGTTACTACTC----------------TCATTATAATATCAATTGC-TTTT-ATATTGTAATC-----T----AATTAG--TACTATTATACGCT---A------AATGATACTATA-ACATTGAACTAACTTTATT--------AACTATTTTATAATT-----AGATGTTAAACTTTATTTAATA---TGTAATA----ATTTGATTATAGTT-TTTAATAATTTATTTAATTAAT-ATTTTTATTTAC----ACTTATGATTCG-----TTGCGT-ATTTGGATAGTTAAT-TGATTTGAATATAATGTTA-----TTGCTAAGG---------ATAA------------------------------</ns2:sequence><ns2:name>KY699029.1_Leishmania_guyanensis_strain_MHOM/BR/78/M5378_clone_M5378_8_minicircle_kinetoplast,_complete_sequence</ns2:name></ns2:Sequence><ns2:Sequence dsseqid="sq28" id="sq27"><ns2:sequence>-AAATCCAACCACCCGACATGCCCTCAGGTAGGGGCGTTCTGCGAAAATCG-ATTTTTGGCATACAGAAACCCCGTTCAAAAATTACCGGTT---TTTGGCCATTTTTTCGGAAATGTGTTACGATTAGGGGTTGGTGTAATATAGGCGGGCGCGCTCCCCGTTTTAGGCTAGCTCCTCGTAAAAGTGGCCTCTAAGGCCTTATAAAATTAGAAACTAACATTGAGAAGGGAATGTTATGCTATATTAGAAATAAATATAATTTT-AAAACTAAACTTAACT---ATACATTACTATGTCTTTCTAGATTAT------ATCTTTTAATT----ATAATAATTTTA------ATTTTAATGCTACACTATCAATGTTATAA-TATTATCCATGCTATGCGTTGTTACC-TGCTCTT-AGTATCTAT-AAATTTTATTCAAACCATGATAATACTCGT----GGATA------TCAATATAGAATATATTTATATTA-ATATGAGGGTAGTTAGT-ATTATAATGCTGGCTATGAGCTT-GATAAAATTATACTTTCATTGAGTTACTA---TTGAATGCTTA-CGTTGATGAATACTATACTAAC---------------------TTTATC---TATATTA----AATTGATTAAATTGATAGACGT---GAATAATATTAT-TAACATCCATACTCGTAATAATCATTCT-------TTGC----GTTTTTATTTATGATATTTAAATATTATTTAT-----CTA-------------------------------------------------</ns2:sequence><ns2:name>KY699236.1_Leishmania_lainsoni_strain_MHOM/PE/91/LC2288_clone_LC2288_1_minicircle_kinetoplast,_complete_sequence</ns2:name></ns2:Sequence><ns2:Sequence dsseqid="sq30" id="sq29"><ns2:sequence>-AAATCGTACTCCCCGACATGCCTCTGGGTAGGGGCGTTCTGCGAAAACCG-AAAAATGGCATACAGAAACCCCGTTCAAAAATCCCCCAAA---ATTCGCGTTTTTTGGCCTCCCCGTGCACAATTAGGGGTTGGTGTAATATAGTGGGCCGCACACTCTCGCTGAGGTTAGAACTCGATAAACTAGGCCTCTTAGAGGCTTGATTTTATTATTTCTAAATTTTAAAATATTATTT-TGATTTAAATGAT-AAATTAAC--------TTTAATTTTTACTT--ATTAGCTTTGTTAGTGCTAGTTAAATAATTAAATTTTAATAATTA----GCAATAATTAGAATGT--TATTTGGATATAATTAATTAGTTTTATA--AATTTACTATCTTATACTATCTCTGC--ACT----ACATAGTTAATGGTTAGTAATGATACGTGATAATGAGCATAA--TGATAC-----TAATATAACTAATTAATAT--ATT-ATATTGTAGCCATACTA----TTACTA--TGATATTACTAACACTAC------ACTGATA--------------ATAGCGCTGAG--------ATAGAACTATGATAT-----AGAGTT-----------ATGAT---AGTATTA----ATATTATACATCTTAATTATATATTTAACATCT------TTTATCTTCTC------TCTATACGAT-----CTCTGTTCCGTCTCTAGTTTAT-GCAGTTCAATTATACTTCAATTC-ATAGTTCAAT---TCATTATAATAAA------TTT-----------------</ns2:sequence><ns2:name>KY698495.1_Leishmania_braziliensis_strain_MHOM/PE/91/LC1412_clone_LC1412_55_minicircle_kinetoplast,_complete_sequence</ns2:name></ns2:Sequence><ns2:Sequence dsseqid="sq32" id="sq31"><ns2:sequence>-AAATCGTACCACCCGACATGCCTCTGGGTAGGGGCGTTCTGCGAAATTGC-AAAAATGGCATACAGAAACCCCGTTCAAAAATACCCCAAA---AATCGCGTTTTTCGGCCTCCCCGTGCACAATTAGGGGTTGGTGTAATATAGTGGGCCGCGCACCCGAGCTCAGGTTAGATTGGTGAAAAGTAGGCCTCTTAGAGGCTTGTTTTTTGATTTTGAAATTTAATAACTTGTTTGGAATATTATTTGATTGATAAATAGAATTTTAGTTA---------TT--GCTAGCTTGTGATATGTTAGCTAATTGATATA-AAATATTTATTAAATTAGAACAGTGGTAGAATTAATATGAATGGTATTAGATAAGATATA----GTTAGTTATAAAATTAATAATTCTAT--AC-----CTTACCTTGCATATGCTATCTATTACATCTTTATTACCC----------------TCTCTTTAATATTAATTGCCTTTT-ATATTGTATTC-----T----AGTTAG--TAATATTATAGTTA---T------AATGCTAGTAATACCATTGAGCAAACTTTATT--------ATCTAATCATTAACT-----ATATGGTGGATTCAATGTTACT---ATTTATA----ATGTTATTATCATTTTACTAGTCAGTGATAAATTTAT-ATTTTTATTAAT----AGTTATGCTCCA-----TTACGT-GTCTTATTAGTTTTA-TAATTTGAATAAAAACATT-----TAAATTAAT---------ATA-------------------------------</ns2:sequence><ns2:name>KY699120.1_Leishmania_guyanensis_strain_MHOM/GF/2008/TD2008_clone_TD2008_2_minicircle_kinetoplast,_complete_sequence</ns2:name></ns2:Sequence><ns2:Sequence dsseqid="sq34" id="sq33"><ns2:sequence>-AAATCGTACTCCCCGACATGCCTTTGGGTAGGGGCGTTCTGCGAAATCGC-AAAAATGGCATACAGAAACCCCGTTCAAAAATACCCCAAA---AATCGCGTTTTTCGGCCTCCCCGTGCACAATTAGGGGTTGGTGTAATATAGTGGGCCGCGCACCCCGACTCGGGCTAGACACTCAATAATATGGCCTCTAAGAGGCTTGTTTCTAGAGTTTTAATATTATTTTAGCTAAACTTATTTTA--TTAATTATAATTTAACATTTAATTTCACTGTTA-T---GCTCTAATTAGCTAATAATATTTATTTGTAAT--TATATTTTAGATTATAATGTAGCATTAGTGTTATATGTGATAATAGTTTTA-ATTAATAGTAATACTAGTTTATACTTAGTGATATA----------------GTTGCATTACATCTATTATTACATGGTAT--TACT----AGATATCG--CTCA-----------------TATA--GAATATATTCTATA----------TCTAATATAACTAGATAGGTAT------ACTATTGGTTACATAATATTAATAATTTTATACAATGATATACTT-ACTATTACTATACTTGAACTAGCATTGAACTATTATAATAAAT-AAGATAGAGTTGTAATATTAAATGACATAATACTTATATATTCTTT--TTTATCTCTTATGATGCTCTT-------ACT-----------ATGCTCTGATGTTAGTAACAATTAGTTTCATTTTTATTA-----------------------------------------------</ns2:sequence><ns2:name>KY698701.1_Leishmania_braziliensis_strain_MHOM/PE/89/LH754_clone_LH754_42_minicircle_kinetoplast,_complete_sequence</ns2:name></ns2:Sequence><ns2:Sequence dsseqid="sq36" id="sq35"><ns2:sequence>-AAATCGTACTACCCGACATGCCTCTGGGTAGGGGCGTTCTGCGGAAACCG-AAAAATGGCATACAGAAACCCCGTTCAAAAATCCCCCAAA---ATTCGCGTTTTTTGGCCTCCCCGTGCACAATTAGGGGTTGGTGTAATATAGTGGGGCGCGCATCCCGGATTGAGCTAGCATTGAGAAAAACAGGCCTCTTGACCCGTATGTTTTATTGTTTCTAACTTTTCTGAATATAATTTAACTTTTAACTT-----TATTTTTTATTTTATT--TTGTTA-AT--ATGTGTTTAGAAATATAAGTTTATTTAGTTTTTAATTTATTATAAATATTATTTTATTATAG-----TT-GCTAATGTTATACTCTTATTGTT-------ACTATTCATTGGAACTATATCTATTACTCTATGTTAGCTCTAACGTTGTAATGCTATGATAGTAATACATATAA-----------GCTCCCTTTAATATATAATATATGTT-ATATTGTGATAATTATG----ATATTA--CTCATTACTAGATAAAAT------AATAATACTAAGATAGAACTATAATGGT--GC--------TGAGATTATA--TG----------------TAATAGATTTAT---AATAATA----CTTTAATACTATAT------------CATGTCTGTAT-AACTTTATTATG----TCTTGCATTACC-------TTACTCTAATTCTAGTTTTA-ATTATTAATTTATTTATTT-----ACACTTTAT----TAACTGCAATACAAGCATT--------------------</ns2:sequence><ns2:name>KY698588.1_Leishmania_braziliensis_strain_MHOM/PE/00/LH699_clone_LH699_58_minicircle_kinetoplast,_complete_sequence</ns2:name></ns2:Sequence><ns2:Sequence dsseqid="sq38" id="sq37"><ns2:sequence>-GAATTTTACTCCCCGACATGCCTTTGGGTAGGGGCGTTCTGCGAAATCGC-AAAAATGGCATACAGAAACCCCGTTCAAAAATCCTCGAAA---AATCGCTATTTTTGGCCTCCCCGTGCACAATTAGGGGTTGGTGTAATATAGTGGGCCGCGCACTCCGGCTAGAGTTAGAATGCCATGAAATAGGCCTCTTAGAGGCTTTAAAATTAAATTCTAAATTAAATTGACTAATATGCGAATAAAATTTATTATTAAATGAATATTTTAAATTTA-----TT--ATAAGTTAGAACTAGATTGG----TTATATTA-TTAGAGCTATATAGTGATAATATTATTTTTACTATTGATAATTATATTATTTGTATGTAATA--GCTTTATATACTAGTGCTAATGATGTATAATATAGAGTAACGGTATAGTATAGTGTAGTAATAGTCAATAACTA----------------AT------ATATAACTTGT-TTTA-TTCTAATATATAGGCTC----TCAATA--CACTATTATAATGATAAT------ACTACATCCTATTACACTGATAATAAATATTA--------TTTTATTGTTACACT-----AGATAACACTAT----ACTCTC---A----------CTTATATAATAATTTATCA-----------ATACTAT-ATTTTTATTTAT----AACGTTTATACA-----TTTTCTTTGATAATTACTTGT--TCTATTACACGTTAACATA-----GCTCTATTA---------GGGCTAATAAATAATT------------------</ns2:sequence><ns2:name>KY698419.1_Leishmania_braziliensis_strain_MHOM/GF/2006/2006_9_clone_2006_9_2_minicircle_kinetoplast,_complete_sequence</ns2:name></ns2:Sequence><ns2:Sequence dsseqid="sq40" id="sq39"><ns2:sequence>-AAATCGTACCACCCGACATGCCTCTGGGTAGGGGCGTTCTGCGAAAACGC-GTTTTTGGCATACAGAAACCCCGTTCAAAAATTCACGAAA---AATCGCATTTTTTTGG-ATTTCGTGCACGATTAGGGGTTGGTGTAATATAGTCGGGGGTGCGCCCCAGCCAGAGCTAGAGTCTTGGAAATATGGCCTCTAAGGCCTTATGTTTTAGCAGAATTAAACTCTACTAGAAATAATATATAAATTTAACTATTGC-TATGCTCTACTTGTGTATGTTC-T---TGCTTATTACACTATAGATATAT--TT---AT--ATTGCCTCACTGTATAA-------------TATTATTTAATTATATACTCAATGTTATTATGTATGTTGTCTATATTCAATTTTATTTA--AAGTTTTATTAACTATAAGCTCTACTCCATGGTATTATGATTATCCT----CGAAAATAGCCAAA--------------------A--TATCCCCTTTTCTAGT---TATATTAATATGTAATTTTACCACTTT------TATGGTA------TTAGCTAGGTAACACTATACGATGCTGGATAA--------T------ATTACTTATAATGGATAGAGATTATAAATTTAATTATAACAAT-----GATAATTATTATTTAATAAAACGTGTTACTGCATTTAGACGATATACTTGACTAGAT-GATAACT-A-----TAGATTTGATTTT---AAATATTAATATTATTTAATTTATATGTCTAACATGAA--------------------------------</ns2:sequence><ns2:name>KY699242.1_Leishmania_lainsoni_strain_MHOM/PE/91/LC2288_clone_LC2288_7_minicircle_kinetoplast,_complete_sequence</ns2:name></ns2:Sequence><ns2:Sequence dsseqid="sq42" id="sq41"><ns2:sequence>-AAATCGTACCACCCGACATGCCTCTGGGTAGGGGCGTTCTGCGAAATTCG-AAAAATGGCATACAGAAACCCCGTTCAAAAATATGCCGAA---AATCGCTGTTTTTTCAACTTTGTGTTACGATTAGGGGTTGGTGTAATATAGTGGGCCGCGCACCCCATCCTGGGCTAGGTCTTGTAAAAGTAGGCCTCTAAGAGGGTTGTTTTTTAATTTTGAAACTTCACTTGCTTATTCTCGTTAATATGCATAACATTACATTTAAATAATTATTGATATTGAT--TTTGAATTGATATTGTTCTGGTATTAGC---------GTTGAACTATTATGTACTGGATG-------CATGTAGTTATAATATCTATATAATTTT--GATAATGATAGTAATACTATGCTAC---ACTAT--GATGTGTGGTGGAT-AATGGTATTAGACCATAATGGGT------CCATACTAGAGCCTCGTAACTAATATATAA--GTT-ATTCTATGGGT----------AATATG--TGGTATTATACTCGATAA------ACTACCATAATGATAGCTAACCATACTCTATACCGGTACATGCTTATGTAATTAT-----AACTATTGATTT----AATATT---TGAAATA------AACATTATACTTTAATCTAACTTTAAATATTTTATTAGTTCTCTCTTA-----CATAGATTATA-----TCCAGTTTCATTGTTACATTAACCTTTTTCAAATTTAGATTT-------AATAAAT---------A---AAA---------------------------</ns2:sequence><ns2:name>KY699259.1_Leishmania_lainsoni_strain_MHOM/PE/91/LC2288_clone_LC2288_24_minicircle_kinetoplast,_complete_sequence</ns2:name></ns2:Sequence><ns2:Sequence dsseqid="sq44" id="sq43"><ns2:sequence>-TACAGAAACCCCGTTCAAAAAATCCCCAAAAATCGTGTTTTTTGGCCTCC-CCTTTTCGCATACAGAAACCCCGTTCAAAAAATCCCCAAA---AATCGTGTTTTTTGGCCTCCCCGTGCACAATTAGGGGTTGGTGTAATATAGTCCGGGGCGCATCACAGCCTGGGCTTGCCTCGTGCAAAACTGGCCTCTAAGGCCTTATAAAAATAAAATTTGGGGTGTTATGGTTGTTTTAATTTATAAAATTTATTTAAAGTGATATTATATTTATTTTGGT-G---CTGTGATTGCGCTATTATTGAGTAATGATTAG--ATCTGCTCGGGCATAGTAATGTGTTCGCGATAATATTAGTTTATAGATTTAATATGTATATGATAATTGTATAGTATGAATCAATAA-----------------------CGTTATGCTAGTCTATACTGATTAGCCT----CGATATAATAGCAATTGCCTTTTATATTACACTAT--TATGGTACTCTATCAT---TACACTCTATTATAGCTCGACATTGAT------ACTATTA--------------------------GATTATAACTTTGCTCTAACCTTGTCTATTATATGTTCTCTATGTAGATAATAATT----------TTACTTTATGCTTTCAATTAAATAATATAACTTTAGTTTAACTCATCTCACGTTGATAGCATTGTT-ACTACTA-GTCAAATAAAAATAATTTTATAAAATAAAAATAACACTT--------AGACTCGCACGCTATGAGTTTATAATTTAGAAAAATAATTTTAAT</ns2:sequence><ns2:name>KY699425.1_Leishmania_naiffi_strain_MDAS/BR/79/M5533_clone_LEM2204_26_minicircle_kinetoplast,_complete_sequence</ns2:name></ns2:Sequence><ns2:Sequence dsseqid="sq46" id="sq45"><ns2:sequence>-TACAGAAACCCCGTTCAAAAATTGGCCGAAAATCGTGTCTGCAAAATCGC-GTTTTTCGCATACAGAAACCCCGTTCAAAAATTGGCCGAA---AATCGTGTTTTTTGGCCTCCCCGTGCACAATTAGGGGTTGGTGTAATATAGGCGGCGCGTCACATCGGCTCGGGCTAGGATGGCTGGAGACAGGCCTCTTAGAGGCTTAGTTTTATAAATTTTGTCTT-TGGAGTTTAATATTGGAATT--ATTGTTTTAAATTTATAGTTGTTC--TCTGGTA-T---ACTAGTTATTATTACTATGCTAGCTTA---GA--TATAGCTCTGTGTTAGTAATGTTATAGTGCTAATGTGTAATAG---ATATA-GATTATTATAATTATAGCATATTGTTACTCGCGAT----------------AGATCAATGATATGGTTATAGCACTGTATTAGCCT----CGATATAGCCTAGA-----------------TATG--TAATATATTCTGTAAT---TGCTCAGTAATGTCACTATAATCTTAT------AAATTTA--GACCATAGAGCGACACTGACATTGAATAATAAATTTTTATAATGATAGTGTGTTATGCGTTATGATTGACTAT---AATT-TAATTAATATAATTTTATAATCTATCTTGTTACATATCAGTTCTCA--TTATTAGCTAACTATGTTATTATCTGC-ACTACGC-ATTGATCTACTATAGATTAAATAATAATAATAATAATTTATGTTATTATGCGCATAACATTTTAATTTTAATTTTAAAAAT-----------</ns2:sequence><ns2:name>KY699485.1_Leishmania_naiffi_strain_MDAS/BR/79/M5533_clone_LEM2204_86_minicircle_kinetoplast,_complete_sequence</ns2:name></ns2:Sequence><ns2:Sequence dsseqid="sq48" id="sq47"><ns2:sequence>-AAATCCAACCACCCGACATGCCTCTGGGTAGGGGCGTTCTGCGAAAATCG-AATTTTGGCATACAGAAACCCCGTTCAAAAATTAGCCGAT---TTTGGGCATTTTTTCGAGTTTGTGTTACGATTAGGGGTTGGTGTAATATAGTGGGCCGCGCTCCCCATCCAGGGTTAGGATTGCATAAACTAGGCCTCTTAGAGGCTTAAAAATAAAATTCTAGCTTAAATTGGAGTGTTAGGCATAGATAAGATAAATGAAACTAATAATATTGAATTTAATATAT--ATAATTTAATGATAACATTGTTTATCA--------TATTTAATATCTATTTAATTATTATTTAT---TAATTATATCTATCATGCACATCGTCTG--TGTTATTATAAGTATTGGCTAGTATC--GGTA---CATGGGTGTGTTAGTATGTAGCTTGAATGTTACAAAATG-------------GAGCAGTTACAACTAATATTAATATATGTTATAAGGGTTACTAGACACTATTACATGCTATCCATTGAATACTATAATTTTATTTAAACTATGATAATACAATGGTGGT-ATAGCGTTA--TTATATTAATTTAAT-----ATTTTATTTATTAAACTATGAT---A---ATA-------CAATGGTGGTA-TAGCGTTATTATATTAATTTAA-TATTTTATTTAA---TACGCATACTATATCTAATTCTATGTACTGCTTGCTCTTACAATGATAAATATAGCTAAT--AC-CACATCTATACTAACATCATACTAGTTTATAGTTTA----------------</ns2:sequence><ns2:name>KY699399.1_Leishmania_lainsoni_strain_MHOM/PE/91/LC2288_clone_LC2288_164_minicircle_kinetoplast,_complete_sequence</ns2:name></ns2:Sequence><ns2:Annotation graph="true" graphType="1" graphGroup="-1" graphHeight="40" id="ann1" scoreOnly="false" visible="true" centreColLabels="false" scaleColLabels="false" showAllColLabels="false" autoCalculated="true" belowAlignment="true" calcId=""><ns2:annotationElement position="0"><ns2:displayCharacter>A</ns2:displayCharacter><ns2:description>A 4%</ns2:description><ns2:value>4.1666665</ns2:value></ns2:annotationElement><ns2:annotationElement position="1"><ns2:displayCharacter>A</ns2:displayCharacter><ns2:description>A 83%</ns2:description><ns2:value>83.333336</ns2:value></ns2:annotationElement><ns2:annotationElement position="2"><ns2:displayCharacter>A</ns2:displayCharacter><ns2:description>A 100%</ns2:description><ns2:value>100.0</ns2:value></ns2:annotationElement><ns2:annotationElement position="3"><ns2:displayCharacter>A</ns2:displayCharacter><ns2:description>A 92%</ns2:description><ns2:value>91.666664</ns2:value></ns2:annotationElement><ns2:annotationElement position="4"><ns2:displayCharacter>T</ns2:displayCharacter><ns2:description>T 88%</ns2:description><ns2:value>87.5</ns2:value></ns2:annotationElement><ns2:annotationElement position="5"><ns2:displayCharacter>C</ns2:displayCharacter><ns2:description>C 67%</ns2:description><ns2:value>66.666664</ns2:value></ns2:annotationElement><ns2:annotationElement position="6"><ns2:displayCharacter>G</ns2:displayCharacter><ns2:description>G 58%</ns2:description><ns2:value>58.333332</ns2:value></ns2:annotationElement><ns2:annotationElement position="7"><ns2:displayCharacter>T</ns2:displayCharacter><ns2:description>T 83%</ns2:description><ns2:value>83.333336</ns2:value></ns2:annotationElement><ns2:annotationElement position="8"><ns2:displayCharacter>A</ns2:displayCharacter><ns2:description>A 100%</ns2:description><ns2:value>100.0</ns2:value></ns2:annotationElement><ns2:annotationElement position="9"><ns2:displayCharacter>C</ns2:displayCharacter><ns2:description>C 100%</ns2:description><ns2:value>100.0</ns2:value></ns2:annotationElement><ns2:annotationElement position="10"><ns2:displayCharacter>+</ns2:displayCharacter><ns2:description>[CT] 50%</ns2:description><ns2:value>50.0</ns2:value></ns2:annotationElement><ns2:annotationElement position="11"><ns2:displayCharacter>C</ns2:displayCharacter><ns2:description>C 54%</ns2:description><ns2:value>54.166668</ns2:value></ns2:annotationElement><ns2:annotationElement position="12"><ns2:displayCharacter>C</ns2:displayCharacter><ns2:description>C 100%</ns2:description><ns2:value>100.0</ns2:value></ns2:annotationElement><ns2:annotationElement position="13"><ns2:displayCharacter>C</ns2:displayCharacter><ns2:description>C 92%</ns2:description><ns2:value>91.666664</ns2:value></ns2:annotationElement><ns2:annotationElement position="14"><ns2:displayCharacter>C</ns2:displayCharacter><ns2:description>C 92%</ns2:description><ns2:value>91.666664</ns2:value></ns2:annotationElement><ns2:annotationElement position="15"><ns2:displayCharacter>G</ns2:displayCharacter><ns2:description>G 92%</ns2:description><ns2:value>91.666664</ns2:value></ns2:annotationElement><ns2:annotationElement position="16"><ns2:displayCharacter>A</ns2:displayCharacter><ns2:description>A 92%</ns2:description><ns2:value>91.666664</ns2:value></ns2:annotationElement><ns2:annotationElement position="17"><ns2:displayCharacter>C</ns2:displayCharacter><ns2:description>C 92%</ns2:description><ns2:value>91.666664</ns2:value></ns2:annotationElement><ns2:annotationElement position="18"><ns2:displayCharacter>A</ns2:displayCharacter><ns2:description>A 100%</ns2:description><ns2:value>100.0</ns2:value></ns2:annotationElement><ns2:annotationElement position="19"><ns2:displayCharacter>T</ns2:displayCharacter><ns2:description>T 92%</ns2:description><ns2:value>91.666664</ns2:value></ns2:annotationElement><ns2:annotationElement position="20"><ns2:displayCharacter>G</ns2:displayCharacter><ns2:description>G 92%</ns2:description><ns2:value>91.666664</ns2:value></ns2:annotationElement><ns2:annotationElement position="21"><ns2:displayCharacter>C</ns2:displayCharacter><ns2:description>C 92%</ns2:description><ns2:value>91.666664</ns2:value></ns2:annotationElement><ns2:annotationElement position="22"><ns2:displayCharacter>C</ns2:displayCharacter><ns2:description>C 92%</ns2:description><ns2:value>91.666664</ns2:value></ns2:annotationElement><ns2:annotationElement position="23"><ns2:displayCharacter>T</ns2:displayCharacter><ns2:description>T 96%</ns2:description><ns2:value>95.833336</ns2:value></ns2:annotationElement><ns2:annotationElement position="24"><ns2:displayCharacter>C</ns2:displayCharacter><ns2:description>C 79%</ns2:description><ns2:value>79.166664</ns2:value></ns2:annotationElement><ns2:annotationElement position="25"><ns2:displayCharacter>T</ns2:displayCharacter><ns2:description>T 88%</ns2:description><ns2:value>87.5</ns2:value></ns2:annotationElement><ns2:annotationElement position="26"><ns2:displayCharacter>G</ns2:displayCharacter><ns2:description>G 88%</ns2:description><ns2:value>87.5</ns2:value></ns2:annotationElement><ns2:annotationElement position="27"><ns2:displayCharacter>G</ns2:displayCharacter><ns2:description>G 92%</ns2:description><ns2:value>91.666664</ns2:value></ns2:annotationElement><ns2:annotationElement position="28"><ns2:displayCharacter>G</ns2:displayCharacter><ns2:description>G 96%</ns2:description><ns2:value>95.833336</ns2:value></ns2:annotationElement><ns2:annotationElement position="29"><ns2:displayCharacter>T</ns2:displayCharacter><ns2:description>T 92%</ns2:description><ns2:value>91.666664</ns2:value></ns2:annotationElement><ns2:annotationElement position="30"><ns2:displayCharacter>A</ns2:displayCharacter><ns2:description>A 100%</ns2:description><ns2:value>100.0</ns2:value></ns2:annotationElement><ns2:annotationElement position="31"><ns2:displayCharacter>G</ns2:displayCharacter><ns2:description>G 92%</ns2:description><ns2:value>91.666664</ns2:value></ns2:annotationElement><ns2:annotationElement position="32"><ns2:displayCharacter>G</ns2:displayCharacter><ns2:description>G 92%</ns2:description><ns2:value>91.666664</ns2:value></ns2:annotationElement><ns2:annotationElement position="33"><ns2:displayCharacter>G</ns2:displayCharacter><ns2:description>G 92%</ns2:description><ns2:value>91.666664</ns2:value></ns2:annotationElement><ns2:annotationElement position="34"><ns2:displayCharacter>G</ns2:displayCharacter><ns2:description>G 92%</ns2:description><ns2:value>91.666664</ns2:value></ns2:annotationElement><ns2:annotationElement position="35"><ns2:displayCharacter>C</ns2:displayCharacter><ns2:description>C 92%</ns2:description><ns2:value>91.666664</ns2:value></ns2:annotationElement><ns2:annotationElement position="36"><ns2:displayCharacter>G</ns2:displayCharacter><ns2:description>G 92%</ns2:description><ns2:value>91.666664</ns2:value></ns2:annotationElement><ns2:annotationElement position="37"><ns2:displayCharacter>T</ns2:displayCharacter><ns2:description>T 92%</ns2:description><ns2:value>91.666664</ns2:value></ns2:annotationElement><ns2:annotationElement position="38"><ns2:displayCharacter>T</ns2:displayCharacter><ns2:description>T 100%</ns2:description><ns2:value>100.0</ns2:value></ns2:annotationElement><ns2:annotationElement position="39"><ns2:displayCharacter>C</ns2:displayCharacter><ns2:description>C 96%</ns2:description><ns2:value>95.833336</ns2:value></ns2:annotationElement><ns2:annotationElement position="40"><ns2:displayCharacter>T</ns2:displayCharacter><ns2:description>T 100%</ns2:description><ns2:value>100.0</ns2:value></ns2:annotationElement><ns2:annotationElement position="41"><ns2:displayCharacter>G</ns2:displayCharacter><ns2:description>G 96%</ns2:description><ns2:value>95.833336</ns2:value></ns2:annotationElement><ns2:annotationElement position="42"><ns2:displayCharacter>C</ns2:displayCharacter><ns2:description>C 96%</ns2:description><ns2:value>95.833336</ns2:value></ns2:annotationElement><ns2:annotationElement position="43"><ns2:displayCharacter>G</ns2:displayCharacter><ns2:description>G 71%</ns2:description><ns2:value>70.833336</ns2:value></ns2:annotationElement><ns2:annotationElement position="44"><ns2:displayCharacter>A</ns2:displayCharacter><ns2:description>A 88%</ns2:description><ns2:value>87.5</ns2:value></ns2:annotationElement><ns2:annotationElement position="45"><ns2:displayCharacter>A</ns2:displayCharacter><ns2:description>A 96%</ns2:description><ns2:value>95.833336</ns2:value></ns2:annotationElement><ns2:annotationElement position="46"><ns2:displayCharacter>A</ns2:displayCharacter><ns2:description>A 96%</ns2:description><ns2:value>95.833336</ns2:value></ns2:annotationElement><ns2:annotationElement position="47"><ns2:displayCharacter>T</ns2:displayCharacter><ns2:description>T 54%</ns2:description><ns2:value>54.166668</ns2:value></ns2:annotationElement><ns2:annotationElement position="48"><ns2:displayCharacter>C</ns2:displayCharacter><ns2:description>C 58%</ns2:description><ns2:value>58.333332</ns2:value></ns2:annotationElement><ns2:annotationElement position="49"><ns2:displayCharacter>C</ns2:displayCharacter><ns2:description>C 54%</ns2:description><ns2:value>54.166668</ns2:value></ns2:annotationElement><ns2:annotationElement position="50"><ns2:displayCharacter>C</ns2:displayCharacter><ns2:description>C 54%</ns2:description><ns2:value>54.166668</ns2:value></ns2:annotationElement><ns2:annotationElement position="51"><ns2:displayCharacter>G</ns2:displayCharacter><ns2:description>G 4%</ns2:description><ns2:value>4.1666665</ns2:value></ns2:annotationElement><ns2:annotationElement position="52"><ns2:displayCharacter>A</ns2:displayCharacter><ns2:description>A 83%</ns2:description><ns2:value>83.333336</ns2:value></ns2:annotationElement><ns2:annotationElement position="53"><ns2:displayCharacter>A</ns2:displayCharacter><ns2:description>A 67%</ns2:description><ns2:value>66.666664</ns2:value></ns2:annotationElement><ns2:annotationElement position="54"><ns2:displayCharacter>A</ns2:displayCharacter><ns2:description>A 63%</ns2:description><ns2:value>62.5</ns2:value></ns2:annotationElement><ns2:annotationElement position="55"><ns2:displayCharacter>A</ns2:displayCharacter><ns2:description>A 63%</ns2:description><ns2:value>62.5</ns2:value></ns2:annotationElement><ns2:annotationElement position="56"><ns2:displayCharacter>A</ns2:displayCharacter><ns2:description>A 63%</ns2:description><ns2:value>62.5</ns2:value></ns2:annotationElement><ns2:annotationElement position="57"><ns2:displayCharacter>T</ns2:displayCharacter><ns2:description>T 100%</ns2:description><ns2:value>100.0</ns2:value></ns2:annotationElement><ns2:annotationElement position="58"><ns2:displayCharacter>G</ns2:displayCharacter><ns2:description>G 83%</ns2:description><ns2:value>83.333336</ns2:value></ns2:annotationElement><ns2:annotationElement position="59"><ns2:displayCharacter>G</ns2:displayCharacter><ns2:description>G 100%</ns2:description><ns2:value>100.0</ns2:value></ns2:annotationElement><ns2:annotationElement position="60"><ns2:displayCharacter>C</ns2:displayCharacter><ns2:description>C 100%</ns2:description><ns2:value>100.0</ns2:value></ns2:annotationElement><ns2:annotationElement position="61"><ns2:displayCharacter>A</ns2:displayCharacter><ns2:description>A 100%</ns2:description><ns2:value>100.0</ns2:value></ns2:annotationElement><ns2:annotationElement position="62"><ns2:displayCharacter>T</ns2:displayCharacter><ns2:description>T 100%</ns2:description><ns2:value>100.0</ns2:value></ns2:annotationElement><ns2:annotationElement position="63"><ns2:displayCharacter>A</ns2:displayCharacter><ns2:description>A 100%</ns2:description><ns2:value>100.0</ns2:value></ns2:annotationElement><ns2:annotationElement position="64"><ns2:displayCharacter>C</ns2:displayCharacter><ns2:description>C 100%</ns2:description><ns2:value>100.0</ns2:value></ns2:annotationElement><ns2:annotationElement position="65"><ns2:displayCharacter>A</ns2:displayCharacter><ns2:description>A 100%</ns2:description><ns2:value>100.0</ns2:value></ns2:annotationElement><ns2:annotationElement position="66"><ns2:displayCharacter>G</ns2:displayCharacter><ns2:description>G 100%</ns2:description><ns2:value>100.0</ns2:value></ns2:annotationElement><ns2:annotationElement position="67"><ns2:displayCharacter>A</ns2:displayCharacter><ns2:description>A 100%</ns2:description><ns2:value>100.0</ns2:value></ns2:annotationElement><ns2:annotationElement position="68"><ns2:displayCharacter>A</ns2:displayCharacter><ns2:description>A 100%</ns2:description><ns2:value>100.0</ns2:value></ns2:annotationElement><ns2:annotationElement position="69"><ns2:displayCharacter>A</ns2:displayCharacter><ns2:description>A 100%</ns2:description><ns2:value>100.0</ns2:value></ns2:annotationElement><ns2:annotationElement position="70"><ns2:displayCharacter>C</ns2:displayCharacter><ns2:description>C 100%</ns2:description><ns2:value>100.0</ns2:value></ns2:annotationElement><ns2:annotationElement position="71"><ns2:displayCharacter>C</ns2:displayCharacter><ns2:description>C 100%</ns2:description><ns2:value>100.0</ns2:value></ns2:annotationElement><ns2:annotationElement position="72"><ns2:displayCharacter>C</ns2:displayCharacter><ns2:description>C 100%</ns2:description><ns2:value>100.0</ns2:value></ns2:annotationElement><ns2:annotationElement position="73"><ns2:displayCharacter>C</ns2:displayCharacter><ns2:description>C 100%</ns2:description><ns2:value>100.0</ns2:value></ns2:annotationElement><ns2:annotationElement position="74"><ns2:displayCharacter>G</ns2:displayCharacter><ns2:description>G 100%</ns2:description><ns2:value>100.0</ns2:value></ns2:annotationElement><ns2:annotationElement position="75"><ns2:displayCharacter>T</ns2:displayCharacter><ns2:description>T 100%</ns2:description><ns2:value>100.0</ns2:value></ns2:annotationElement><ns2:annotationElement position="76"><ns2:displayCharacter>T</ns2:displayCharacter><ns2:description>T 100%</ns2:description><ns2:value>100.0</ns2:value></ns2:annotationElement><ns2:annotationElement position="77"><ns2:displayCharacter>C</ns2:displayCharacter><ns2:description>C 100%</ns2:description><ns2:value>100.0</ns2:value></ns2:annotationElement><ns2:annotationElement position="78"><ns2:displayCharacter>A</ns2:displayCharacter><ns2:description>A 100%</ns2:description><ns2:value>100.0</ns2:value></ns2:annotationElement><ns2:annotationElement position="79"><ns2:displayCharacter>A</ns2:displayCharacter><ns2:description>A 100%</ns2:description><ns2:value>100.0</ns2:value></ns2:annotationElement><ns2:annotationElement position="80"><ns2:displayCharacter>A</ns2:displayCharacter><ns2:description>A 100%</ns2:description><ns2:value>100.0</ns2:value></ns2:annotationElement><ns2:annotationElement position="81"><ns2:displayCharacter>A</ns2:displayCharacter><ns2:description>A 100%</ns2:description><ns2:value>100.0</ns2:value></ns2:annotationElement><ns2:annotationElement position="82"><ns2:displayCharacter>A</ns2:displayCharacter><ns2:description>A 100%</ns2:description><ns2:value>100.0</ns2:value></ns2:annotationElement><ns2:annotationElement position="83"><ns2:displayCharacter>T</ns2:displayCharacter><ns2:description>T 75%</ns2:description><ns2:value>75.0</ns2:value></ns2:annotationElement><ns2:annotationElement position="84"><ns2:displayCharacter>T</ns2:displayCharacter><ns2:description>T 50%</ns2:description><ns2:value>50.0</ns2:value></ns2:annotationElement><ns2:annotationElement position="85"><ns2:displayCharacter>C</ns2:displayCharacter><ns2:description>C 46%</ns2:description><ns2:value>45.833332</ns2:value></ns2:annotationElement><ns2:annotationElement position="86"><ns2:displayCharacter>C</ns2:displayCharacter><ns2:description>C 71%</ns2:description><ns2:value>70.833336</ns2:value></ns2:annotationElement><ns2:annotationElement position="87"><ns2:displayCharacter>C</ns2:displayCharacter><ns2:description>C 96%</ns2:description><ns2:value>95.833336</ns2:value></ns2:annotationElement><ns2:annotationElement position="88"><ns2:displayCharacter>C</ns2:displayCharacter><ns2:description>C 88%</ns2:description><ns2:value>87.5</ns2:value></ns2:annotationElement><ns2:annotationElement position="89"><ns2:displayCharacter>A</ns2:displayCharacter><ns2:description>A 58%</ns2:description><ns2:value>58.333332</ns2:value></ns2:annotationElement><ns2:annotationElement position="90"><ns2:displayCharacter>A</ns2:displayCharacter><ns2:description>A 96%</ns2:description><ns2:value>95.833336</ns2:value></ns2:annotationElement><ns2:annotationElement position="91"><ns2:displayCharacter>A</ns2:displayCharacter><ns2:description>A 83%</ns2:description><ns2:value>83.333336</ns2:value></ns2:annotationElement><ns2:annotationElement position="92"><ns2:displayCharacter>A</ns2:displayCharacter><ns2:description>A 4%</ns2:description><ns2:value>4.1666665</ns2:value></ns2:annotationElement><ns2:annotationElement position="93"><ns2:displayCharacter>A</ns2:displayCharacter><ns2:description>A 4%</ns2:description><ns2:value>4.1666665</ns2:value></ns2:annotationElement><ns2:annotationElement position="94"><ns2:displayCharacter>A</ns2:displayCharacter><ns2:description>A 4%</ns2:description><ns2:value>4.1666665</ns2:value></ns2:annotationElement><ns2:annotationElement position="95"><ns2:displayCharacter>A</ns2:displayCharacter><ns2:description>A 79%</ns2:description><ns2:value>79.166664</ns2:value></ns2:annotationElement><ns2:annotationElement position="96"><ns2:displayCharacter>A</ns2:displayCharacter><ns2:description>A 54%</ns2:description><ns2:value>54.166668</ns2:value></ns2:annotationElement><ns2:annotationElement position="97"><ns2:displayCharacter>T</ns2:displayCharacter><ns2:description>T 96%</ns2:description><ns2:value>95.833336</ns2:value></ns2:annotationElement><ns2:annotationElement position="98"><ns2:displayCharacter>C</ns2:displayCharacter><ns2:description>C 92%</ns2:description><ns2:value>91.666664</ns2:value></ns2:annotationElement><ns2:annotationElement position="99"><ns2:displayCharacter>G</ns2:displayCharacter><ns2:description>G 79%</ns2:description><ns2:value>79.166664</ns2:value></ns2:annotationElement><ns2:annotationElement position="100"><ns2:displayCharacter>C</ns2:displayCharacter><ns2:description>C 79%</ns2:description><ns2:value>79.166664</ns2:value></ns2:annotationElement><ns2:annotationElement position="101"><ns2:displayCharacter>G</ns2:displayCharacter><ns2:description>G 67%</ns2:description><ns2:value>66.666664</ns2:value></ns2:annotationElement><ns2:annotationElement position="102"><ns2:displayCharacter>T</ns2:displayCharacter><ns2:description>T 71%</ns2:description><ns2:value>70.833336</ns2:value></ns2:annotationElement><ns2:annotationElement position="103"><ns2:displayCharacter>T</ns2:displayCharacter><ns2:description>T 100%</ns2:description><ns2:value>100.0</ns2:value></ns2:annotationElement><ns2:annotationElement position="104"><ns2:displayCharacter>T</ns2:displayCharacter><ns2:description>T 100%</ns2:description><ns2:value>100.0</ns2:value></ns2:annotationElement><ns2:annotationElement position="105"><ns2:displayCharacter>T</ns2:displayCharacter><ns2:description>T 100%</ns2:description><ns2:value>100.0</ns2:value></ns2:annotationElement><ns2:annotationElement position="106"><ns2:displayCharacter>T</ns2:displayCharacter><ns2:description>T 100%</ns2:description><ns2:value>100.0</ns2:value></ns2:annotationElement><ns2:annotationElement position="107"><ns2:displayCharacter>T</ns2:displayCharacter><ns2:description>T 83%</ns2:description><ns2:value>83.333336</ns2:value></ns2:annotationElement><ns2:annotationElement position="108"><ns2:displayCharacter>G</ns2:displayCharacter><ns2:description>G 83%</ns2:description><ns2:value>83.333336</ns2:value></ns2:annotationElement><ns2:annotationElement position="109"><ns2:displayCharacter>G</ns2:displayCharacter><ns2:description>G 88%</ns2:description><ns2:value>87.5</ns2:value></ns2:annotationElement><ns2:annotationElement position="110"><ns2:displayCharacter>C</ns2:displayCharacter><ns2:description>C 83%</ns2:description><ns2:value>83.333336</ns2:value></ns2:annotationElement><ns2:annotationElement position="111"><ns2:displayCharacter>C</ns2:displayCharacter><ns2:description>C 83%</ns2:description><ns2:value>83.333336</ns2:value></ns2:annotationElement><ns2:annotationElement position="112"><ns2:displayCharacter>T</ns2:displayCharacter><ns2:description>T 83%</ns2:description><ns2:value>83.333336</ns2:value></ns2:annotationElement><ns2:annotationElement position="113"><ns2:displayCharacter>C</ns2:displayCharacter><ns2:description>C 83%</ns2:description><ns2:value>83.333336</ns2:value></ns2:annotationElement><ns2:annotationElement position="114"><ns2:displayCharacter>C</ns2:displayCharacter><ns2:description>C 83%</ns2:description><ns2:value>83.333336</ns2:value></ns2:annotationElement><ns2:annotationElement position="115"><ns2:displayCharacter>C</ns2:displayCharacter><ns2:description>C 83%</ns2:description><ns2:value>83.333336</ns2:value></ns2:annotationElement><ns2:annotationElement position="116"><ns2:displayCharacter>C</ns2:displayCharacter><ns2:description>C 88%</ns2:description><ns2:value>87.5</ns2:value></ns2:annotationElement><ns2:annotationElement position="117"><ns2:displayCharacter>G</ns2:displayCharacter><ns2:description>G 88%</ns2:description><ns2:value>87.5</ns2:value></ns2:annotationElement><ns2:annotationElement position="118"><ns2:displayCharacter>T</ns2:displayCharacter><ns2:description>T 88%</ns2:description><ns2:value>87.5</ns2:value></ns2:annotationElement><ns2:annotationElement position="119"><ns2:displayCharacter>G</ns2:displayCharacter><ns2:description>G 88%</ns2:description><ns2:value>87.5</ns2:value></ns2:annotationElement><ns2:annotationElement position="120"><ns2:displayCharacter>C</ns2:displayCharacter><ns2:description>C 88%</ns2:description><ns2:value>87.5</ns2:value></ns2:annotationElement><ns2:annotationElement position="121"><ns2:displayCharacter>A</ns2:displayCharacter><ns2:description>A 100%</ns2:description><ns2:value>100.0</ns2:value></ns2:annotationElement><ns2:annotationElement position="122"><ns2:displayCharacter>C</ns2:displayCharacter><ns2:description>C 100%</ns2:description><ns2:value>100.0</ns2:value></ns2:annotationElement><ns2:annotationElement position="123"><ns2:displayCharacter>A</ns2:displayCharacter><ns2:description>A 83%</ns2:description><ns2:value>83.333336</ns2:value></ns2:annotationElement><ns2:annotationElement position="124"><ns2:displayCharacter>A</ns2:displayCharacter><ns2:description>A 100%</ns2:description><ns2:value>100.0</ns2:value></ns2:annotationElement><ns2:annotationElement position="125"><ns2:displayCharacter>T</ns2:displayCharacter><ns2:description>T 100%</ns2:description><ns2:value>100.0</ns2:value></ns2:annotationElement><ns2:annotationElement position="126"><ns2:displayCharacter>T</ns2:displayCharacter><ns2:description>T 100%</ns2:description><ns2:value>100.0</ns2:value></ns2:annotationElement><ns2:annotationElement position="127"><ns2:displayCharacter>A</ns2:displayCharacter><ns2:description>A 100%</ns2:description><ns2:value>100.0</ns2:value></ns2:annotationElement><ns2:annotationElement position="128"><ns2:displayCharacter>G</ns2:displayCharacter><ns2:description>G 100%</ns2:description><ns2:value>100.0</ns2:value></ns2:annotationElement><ns2:annotationElement position="129"><ns2:displayCharacter>G</ns2:displayCharacter><ns2:description>G 100%</ns2:description><ns2:value>100.0</ns2:value></ns2:annotationElement><ns2:annotationElement position="130"><ns2:displayCharacter>G</ns2:displayCharacter><ns2:description>G 100%</ns2:description><ns2:value>100.0</ns2:value></ns2:annotationElement><ns2:annotationElement position="131"><ns2:displayCharacter>G</ns2:displayCharacter><ns2:description>G 100%</ns2:description><ns2:value>100.0</ns2:value></ns2:annotationElement><ns2:annotationElement position="132"><ns2:displayCharacter>T</ns2:displayCharacter><ns2:description>T 100%</ns2:description><ns2:value>100.0</ns2:value></ns2:annotationElement><ns2:annotationElement position="133"><ns2:displayCharacter>T</ns2:displayCharacter><ns2:description>T 100%</ns2:description><ns2:value>100.0</ns2:value></ns2:annotationElement><ns2:annotationElement position="134"><ns2:displayCharacter>G</ns2:displayCharacter><ns2:description>G 100%</ns2:description><ns2:value>100.0</ns2:value></ns2:annotationElement><ns2:annotationElement position="135"><ns2:displayCharacter>G</ns2:displayCharacter><ns2:description>G 100%</ns2:description><ns2:value>100.0</ns2:value></ns2:annotationElement><ns2:annotationElement position="136"><ns2:displayCharacter>T</ns2:displayCharacter><ns2:description>T 100%</ns2:description><ns2:value>100.0</ns2:value></ns2:annotationElement><ns2:annotationElement position="137"><ns2:displayCharacter>G</ns2:displayCharacter><ns2:description>G 100%</ns2:description><ns2:value>100.0</ns2:value></ns2:annotationElement><ns2:annotationElement position="138"><ns2:displayCharacter>T</ns2:displayCharacter><ns2:description>T 100%</ns2:description><ns2:value>100.0</ns2:value></ns2:annotationElement><ns2:annotationElement position="139"><ns2:displayCharacter>A</ns2:displayCharacter><ns2:description>A 100%</ns2:description><ns2:value>100.0</ns2:value></ns2:annotationElement><ns2:annotationElement position="140"><ns2:displayCharacter>A</ns2:displayCharacter><ns2:description>A 100%</ns2:description><ns2:value>100.0</ns2:value></ns2:annotationElement><ns2:annotationElement position="141"><ns2:displayCharacter>T</ns2:displayCharacter><ns2:description>T 100%</ns2:description><ns2:value>100.0</ns2:value></ns2:annotationElement><ns2:annotationElement position="142"><ns2:displayCharacter>A</ns2:displayCharacter><ns2:description>A 100%</ns2:description><ns2:value>100.0</ns2:value></ns2:annotationElement><ns2:annotationElement position="143"><ns2:displayCharacter>T</ns2:displayCharacter><ns2:description>T 100%</ns2:description><ns2:value>100.0</ns2:value></ns2:annotationElement><ns2:annotationElement position="144"><ns2:displayCharacter>A</ns2:displayCharacter><ns2:description>A 100%</ns2:description><ns2:value>100.0</ns2:value></ns2:annotationElement><ns2:annotationElement position="145"><ns2:displayCharacter>G</ns2:displayCharacter><ns2:description>G 100%</ns2:description><ns2:value>100.0</ns2:value></ns2:annotationElement><ns2:annotationElement position="146"><ns2:displayCharacter>T</ns2:displayCharacter><ns2:description>T 83%</ns2:description><ns2:value>83.333336</ns2:value></ns2:annotationElement><ns2:annotationElement position="147"><ns2:displayCharacter>G</ns2:displayCharacter><ns2:description>G 75%</ns2:description><ns2:value>75.0</ns2:value></ns2:annotationElement><ns2:annotationElement position="148"><ns2:displayCharacter>G</ns2:displayCharacter><ns2:description>G 96%</ns2:description><ns2:value>95.833336</ns2:value></ns2:annotationElement><ns2:annotationElement position="149"><ns2:displayCharacter>G</ns2:displayCharacter><ns2:description>G 100%</ns2:description><ns2:value>100.0</ns2:value></ns2:annotationElement><ns2:annotationElement position="150"><ns2:displayCharacter>C</ns2:displayCharacter><ns2:description>C 79%</ns2:description><ns2:value>79.166664</ns2:value></ns2:annotationElement><ns2:annotationElement position="151"><ns2:displayCharacter>C</ns2:displayCharacter><ns2:description>C 79%</ns2:description><ns2:value>79.166664</ns2:value></ns2:annotationElement><ns2:annotationElement position="152"><ns2:displayCharacter>G</ns2:displayCharacter><ns2:description>G 88%</ns2:description><ns2:value>87.5</ns2:value></ns2:annotationElement><ns2:annotationElement position="153"><ns2:displayCharacter>C</ns2:displayCharacter><ns2:description>C 79%</ns2:description><ns2:value>79.166664</ns2:value></ns2:annotationElement><ns2:annotationElement position="154"><ns2:displayCharacter>G</ns2:displayCharacter><ns2:description>G 83%</ns2:description><ns2:value>83.333336</ns2:value></ns2:annotationElement><ns2:annotationElement position="155"><ns2:displayCharacter>C</ns2:displayCharacter><ns2:description>C 100%</ns2:description><ns2:value>100.0</ns2:value></ns2:annotationElement><ns2:annotationElement position="156"><ns2:displayCharacter>A</ns2:displayCharacter><ns2:description>A 75%</ns2:description><ns2:value>75.0</ns2:value></ns2:annotationElement><ns2:annotationElement position="157"><ns2:displayCharacter>C</ns2:displayCharacter><ns2:description>C 88%</ns2:description><ns2:value>87.5</ns2:value></ns2:annotationElement><ns2:annotationElement position="158"><ns2:displayCharacter>C</ns2:displayCharacter><ns2:description>C 71%</ns2:description><ns2:value>70.833336</ns2:value></ns2:annotationElement><ns2:annotationElement position="159"><ns2:displayCharacter>C</ns2:displayCharacter><ns2:description>C 83%</ns2:description><ns2:value>83.333336</ns2:value></ns2:annotationElement><ns2:annotationElement position="160"><ns2:displayCharacter>C</ns2:displayCharacter><ns2:description>C 92%</ns2:description><ns2:value>91.666664</ns2:value></ns2:annotationElement><ns2:annotationElement position="161"><ns2:displayCharacter>G</ns2:displayCharacter><ns2:description>G 67%</ns2:description><ns2:value>66.666664</ns2:value></ns2:annotationElement><ns2:annotationElement position="162"><ns2:displayCharacter>G</ns2:displayCharacter><ns2:description>G 54%</ns2:description><ns2:value>54.166668</ns2:value></ns2:annotationElement><ns2:annotationElement position="163"><ns2:displayCharacter>C</ns2:displayCharacter><ns2:description>C 75%</ns2:description><ns2:value>75.0</ns2:value></ns2:annotationElement><ns2:annotationElement position="164"><ns2:displayCharacter>T</ns2:displayCharacter><ns2:description>T 67%</ns2:description><ns2:value>66.666664</ns2:value></ns2:annotationElement><ns2:annotationElement position="165"><ns2:displayCharacter>+</ns2:displayCharacter><ns2:description>[CT] 38%</ns2:description><ns2:value>37.5</ns2:value></ns2:annotationElement><ns2:annotationElement position="166"><ns2:displayCharacter>G</ns2:displayCharacter><ns2:description>G 83%</ns2:description><ns2:value>83.333336</ns2:value></ns2:annotationElement><ns2:annotationElement position="167"><ns2:displayCharacter>G</ns2:displayCharacter><ns2:description>G 67%</ns2:description><ns2:value>66.666664</ns2:value></ns2:annotationElement><ns2:annotationElement position="168"><ns2:displayCharacter>G</ns2:displayCharacter><ns2:description>G 100%</ns2:description><ns2:value>100.0</ns2:value></ns2:annotationElement><ns2:annotationElement position="169"><ns2:displayCharacter>C</ns2:displayCharacter><ns2:description>C 58%</ns2:description><ns2:value>58.333332</ns2:value></ns2:annotationElement><ns2:annotationElement position="170"><ns2:displayCharacter>T</ns2:displayCharacter><ns2:description>T 96%</ns2:description><ns2:value>95.833336</ns2:value></ns2:annotationElement><ns2:annotationElement position="171"><ns2:displayCharacter>A</ns2:displayCharacter><ns2:description>A 92%</ns2:description><ns2:value>91.666664</ns2:value></ns2:annotationElement><ns2:annotationElement position="172"><ns2:displayCharacter>G</ns2:displayCharacter><ns2:description>G 96%</ns2:description><ns2:value>95.833336</ns2:value></ns2:annotationElement><ns2:annotationElement position="173"><ns2:displayCharacter>A</ns2:displayCharacter><ns2:description>A 42%</ns2:description><ns2:value>41.666668</ns2:value></ns2:annotationElement><ns2:annotationElement position="174"><ns2:displayCharacter>A</ns2:displayCharacter><ns2:description>A 50%</ns2:description><ns2:value>50.0</ns2:value></ns2:annotationElement><ns2:annotationElement position="175"><ns2:displayCharacter>T</ns2:displayCharacter><ns2:description>T 75%</ns2:description><ns2:value>75.0</ns2:value></ns2:annotationElement><ns2:annotationElement position="176"><ns2:displayCharacter>+</ns2:displayCharacter><ns2:description>[CG] 38%</ns2:description><ns2:value>37.5</ns2:value></ns2:annotationElement><ns2:annotationElement position="177"><ns2:displayCharacter>+</ns2:displayCharacter><ns2:description>[GT] 38%</ns2:description><ns2:value>37.5</ns2:value></ns2:annotationElement><ns2:annotationElement position="178"><ns2:displayCharacter>C</ns2:displayCharacter><ns2:description>C 50%</ns2:description><ns2:value>50.0</ns2:value></ns2:annotationElement><ns2:annotationElement position="179"><ns2:displayCharacter>G</ns2:displayCharacter><ns2:description>G 46%</ns2:description><ns2:value>45.833332</ns2:value></ns2:annotationElement><ns2:annotationElement position="180"><ns2:displayCharacter>T</ns2:displayCharacter><ns2:description>T 33%</ns2:description><ns2:value>33.333332</ns2:value></ns2:annotationElement><ns2:annotationElement position="181"><ns2:displayCharacter>A</ns2:displayCharacter><ns2:description>A 58%</ns2:description><ns2:value>58.333332</ns2:value></ns2:annotationElement><ns2:annotationElement position="182"><ns2:displayCharacter>A</ns2:displayCharacter><ns2:description>A 92%</ns2:description><ns2:value>91.666664</ns2:value></ns2:annotationElement><ns2:annotationElement position="183"><ns2:displayCharacter>A</ns2:displayCharacter><ns2:description>A 92%</ns2:description><ns2:value>91.666664</ns2:value></ns2:annotationElement><ns2:annotationElement position="184"><ns2:displayCharacter>A</ns2:displayCharacter><ns2:description>A 67%</ns2:description><ns2:value>66.666664</ns2:value></ns2:annotationElement><ns2:annotationElement position="185"><ns2:displayCharacter>C</ns2:displayCharacter><ns2:description>C 38%</ns2:description><ns2:value>37.5</ns2:value></ns2:annotationElement><ns2:annotationElement position="186"><ns2:displayCharacter>+</ns2:displayCharacter><ns2:description>[AT] 50%</ns2:description><ns2:value>50.0</ns2:value></ns2:annotationElement><ns2:annotationElement position="187"><ns2:displayCharacter>G</ns2:displayCharacter><ns2:description>G 96%</ns2:description><ns2:value>95.833336</ns2:value></ns2:annotationElement><ns2:annotationElement position="188"><ns2:displayCharacter>G</ns2:displayCharacter><ns2:description>G 96%</ns2:description><ns2:value>95.833336</ns2:value></ns2:annotationElement><ns2:annotationElement position="189"><ns2:displayCharacter>C</ns2:displayCharacter><ns2:description>C 96%</ns2:description><ns2:value>95.833336</ns2:value></ns2:annotationElement><ns2:annotationElement position="190"><ns2:displayCharacter>C</ns2:displayCharacter><ns2:description>C 96%</ns2:description><ns2:value>95.833336</ns2:value></ns2:annotationElement><ns2:annotationElement position="191"><ns2:displayCharacter>T</ns2:displayCharacter><ns2:description>T 96%</ns2:description><ns2:value>95.833336</ns2:value></ns2:annotationElement><ns2:annotationElement position="192"><ns2:displayCharacter>C</ns2:displayCharacter><ns2:description>C 100%</ns2:description><ns2:value>100.0</ns2:value></ns2:annotationElement><ns2:annotationElement position="193"><ns2:displayCharacter>T</ns2:displayCharacter><ns2:description>T 96%</ns2:description><ns2:value>95.833336</ns2:value></ns2:annotationElement><ns2:annotationElement position="194"><ns2:displayCharacter>T</ns2:displayCharacter><ns2:description>T 50%</ns2:description><ns2:value>50.0</ns2:value></ns2:annotationElement><ns2:annotationElement position="195"><ns2:displayCharacter>A</ns2:displayCharacter><ns2:description>A 92%</ns2:description><ns2:value>91.666664</ns2:value></ns2:annotationElement><ns2:annotationElement position="196"><ns2:displayCharacter>G</ns2:displayCharacter><ns2:description>G 88%</ns2:description><ns2:value>87.5</ns2:value></ns2:annotationElement><ns2:annotationElement position="197"><ns2:displayCharacter>A</ns2:displayCharacter><ns2:description>A 63%</ns2:description><ns2:value>62.5</ns2:value></ns2:annotationElement><ns2:annotationElement position="198"><ns2:displayCharacter>G</ns2:displayCharacter><ns2:description>G 67%</ns2:description><ns2:value>66.666664</ns2:value></ns2:annotationElement><ns2:annotationElement position="199"><ns2:displayCharacter>G</ns2:displayCharacter><ns2:description>G 58%</ns2:description><ns2:value>58.333332</ns2:value></ns2:annotationElement><ns2:annotationElement position="200"><ns2:displayCharacter>C</ns2:displayCharacter><ns2:description>C 54%</ns2:description><ns2:value>54.166668</ns2:value></ns2:annotationElement><ns2:annotationElement position="201"><ns2:displayCharacter>T</ns2:displayCharacter><ns2:description>T 96%</ns2:description><ns2:value>95.833336</ns2:value></ns2:annotationElement><ns2:annotationElement position="202"><ns2:displayCharacter>T</ns2:displayCharacter><ns2:description>T 58%</ns2:description><ns2:value>58.333332</ns2:value></ns2:annotationElement><ns2:annotationElement position="203"><ns2:displayCharacter>T</ns2:displayCharacter><ns2:description>T 46%</ns2:description><ns2:value>45.833332</ns2:value></ns2:annotationElement><ns2:annotationElement position="204"><ns2:displayCharacter>A</ns2:displayCharacter><ns2:description>A 58%</ns2:description><ns2:value>58.333332</ns2:value></ns2:annotationElement><ns2:annotationElement position="205"><ns2:displayCharacter>A</ns2:displayCharacter><ns2:description>A 50%</ns2:description><ns2:value>50.0</ns2:value></ns2:annotationElement><ns2:annotationElement position="206"><ns2:displayCharacter>T</ns2:displayCharacter><ns2:description>T 67%</ns2:description><ns2:value>66.666664</ns2:value></ns2:annotationElement><ns2:annotationElement position="207"><ns2:displayCharacter>T</ns2:displayCharacter><ns2:description>T 71%</ns2:description><ns2:value>70.833336</ns2:value></ns2:annotationElement><ns2:annotationElement position="208"><ns2:displayCharacter>T</ns2:displayCharacter><ns2:description>T 92%</ns2:description><ns2:value>91.666664</ns2:value></ns2:annotationElement><ns2:annotationElement position="209"><ns2:displayCharacter>T</ns2:displayCharacter><ns2:description>T 58%</ns2:description><ns2:value>58.333332</ns2:value></ns2:annotationElement><ns2:annotationElement position="210"><ns2:displayCharacter>A</ns2:displayCharacter><ns2:description>A 63%</ns2:description><ns2:value>62.5</ns2:value></ns2:annotationElement><ns2:annotationElement position="211"><ns2:displayCharacter>A</ns2:displayCharacter><ns2:description>A 50%</ns2:description><ns2:value>50.0</ns2:value></ns2:annotationElement><ns2:annotationElement position="212"><ns2:displayCharacter>A</ns2:displayCharacter><ns2:description>A 58%</ns2:description><ns2:value>58.333332</ns2:value></ns2:annotationElement><ns2:annotationElement position="213"><ns2:displayCharacter>T</ns2:displayCharacter><ns2:description>T 67%</ns2:description><ns2:value>66.666664</ns2:value></ns2:annotationElement><ns2:annotationElement position="214"><ns2:displayCharacter>T</ns2:displayCharacter><ns2:description>T 75%</ns2:description><ns2:value>75.0</ns2:value></ns2:annotationElement><ns2:annotationElement position="215"><ns2:displayCharacter>T</ns2:displayCharacter><ns2:description>T 63%</ns2:description><ns2:value>62.5</ns2:value></ns2:annotationElement><ns2:annotationElement position="216"><ns2:displayCharacter>T</ns2:displayCharacter><ns2:description>T 58%</ns2:description><ns2:value>58.333332</ns2:value></ns2:annotationElement><ns2:annotationElement position="217"><ns2:displayCharacter>A</ns2:displayCharacter><ns2:description>A 58%</ns2:description><ns2:value>58.333332</ns2:value></ns2:annotationElement><ns2:annotationElement position="218"><ns2:displayCharacter>A</ns2:displayCharacter><ns2:description>A 67%</ns2:description><ns2:value>66.666664</ns2:value></ns2:annotationElement><ns2:annotationElement position="219"><ns2:displayCharacter>A</ns2:displayCharacter><ns2:description>A 54%</ns2:description><ns2:value>54.166668</ns2:value></ns2:annotationElement><ns2:annotationElement position="220"><ns2:displayCharacter>T</ns2:displayCharacter><ns2:description>T 42%</ns2:description><ns2:value>41.666668</ns2:value></ns2:annotationElement><ns2:annotationElement position="221"><ns2:displayCharacter>T</ns2:displayCharacter><ns2:description>T 71%</ns2:description><ns2:value>70.833336</ns2:value></ns2:annotationElement><ns2:annotationElement position="222"><ns2:displayCharacter>T</ns2:displayCharacter><ns2:description>T 71%</ns2:description><ns2:value>70.833336</ns2:value></ns2:annotationElement><ns2:annotationElement position="223"><ns2:displayCharacter>T</ns2:displayCharacter><ns2:description>T 42%</ns2:description><ns2:value>41.666668</ns2:value></ns2:annotationElement><ns2:annotationElement position="224"><ns2:displayCharacter>T</ns2:displayCharacter><ns2:description>T 46%</ns2:description><ns2:value>45.833332</ns2:value></ns2:annotationElement><ns2:annotationElement position="225"><ns2:displayCharacter>T</ns2:displayCharacter><ns2:description>T 46%</ns2:description><ns2:value>45.833332</ns2:value></ns2:annotationElement><ns2:annotationElement position="226"><ns2:displayCharacter>T</ns2:displayCharacter><ns2:description>T 42%</ns2:description><ns2:value>41.666668</ns2:value></ns2:annotationElement><ns2:annotationElement position="227"><ns2:displayCharacter>G</ns2:displayCharacter><ns2:description>G 42%</ns2:description><ns2:value>41.666668</ns2:value></ns2:annotationElement><ns2:annotationElement position="228"><ns2:displayCharacter>G</ns2:displayCharacter><ns2:description>G 42%</ns2:description><ns2:value>41.666668</ns2:value></ns2:annotationElement><ns2:annotationElement position="229"><ns2:displayCharacter>A</ns2:displayCharacter><ns2:description>A 33%</ns2:description><ns2:value>33.333332</ns2:value></ns2:annotationElement><ns2:annotationElement position="230"><ns2:displayCharacter>T</ns2:displayCharacter><ns2:description>T 46%</ns2:description><ns2:value>45.833332</ns2:value></ns2:annotationElement><ns2:annotationElement position="231"><ns2:displayCharacter>T</ns2:displayCharacter><ns2:description>T 46%</ns2:description><ns2:value>45.833332</ns2:value></ns2:annotationElement><ns2:annotationElement position="232"><ns2:displayCharacter>A</ns2:displayCharacter><ns2:description>A 50%</ns2:description><ns2:value>50.0</ns2:value></ns2:annotationElement><ns2:annotationElement position="233"><ns2:displayCharacter>T</ns2:displayCharacter><ns2:description>T 63%</ns2:description><ns2:value>62.5</ns2:value></ns2:annotationElement><ns2:annotationElement position="234"><ns2:displayCharacter>T</ns2:displayCharacter><ns2:description>T 54%</ns2:description><ns2:value>54.166668</ns2:value></ns2:annotationElement><ns2:annotationElement position="235"><ns2:displayCharacter>A</ns2:displayCharacter><ns2:description>A 42%</ns2:description><ns2:value>41.666668</ns2:value></ns2:annotationElement><ns2:annotationElement position="236"><ns2:displayCharacter>T</ns2:displayCharacter><ns2:description>T 63%</ns2:description><ns2:value>62.5</ns2:value></ns2:annotationElement><ns2:annotationElement position="237"><ns2:displayCharacter>T</ns2:displayCharacter><ns2:description>T 42%</ns2:description><ns2:value>41.666668</ns2:value></ns2:annotationElement><ns2:annotationElement position="238"><ns2:displayCharacter>T</ns2:displayCharacter><ns2:description>T 38%</ns2:description><ns2:value>37.5</ns2:value></ns2:annotationElement><ns2:annotationElement position="239"><ns2:displayCharacter>T</ns2:displayCharacter><ns2:description>T 38%</ns2:description><ns2:value>37.5</ns2:value></ns2:annotationElement><ns2:annotationElement position="240"><ns2:displayCharacter>T</ns2:displayCharacter><ns2:description>T 58%</ns2:description><ns2:value>58.333332</ns2:value></ns2:annotationElement><ns2:annotationElement position="241"><ns2:displayCharacter>+</ns2:displayCharacter><ns2:description>[AT] 50%</ns2:description><ns2:value>50.0</ns2:value></ns2:annotationElement><ns2:annotationElement position="242"><ns2:displayCharacter>T</ns2:displayCharacter><ns2:description>T 54%</ns2:description><ns2:value>54.166668</ns2:value></ns2:annotationElement><ns2:annotationElement position="243"><ns2:displayCharacter>T</ns2:displayCharacter><ns2:description>T 58%</ns2:description><ns2:value>58.333332</ns2:value></ns2:annotationElement><ns2:annotationElement position="244"><ns2:displayCharacter>T</ns2:displayCharacter><ns2:description>T 46%</ns2:description><ns2:value>45.833332</ns2:value></ns2:annotationElement><ns2:annotationElement position="245"><ns2:displayCharacter>A</ns2:displayCharacter><ns2:description>A 63%</ns2:description><ns2:value>62.5</ns2:value></ns2:annotationElement><ns2:annotationElement position="246"><ns2:displayCharacter>A</ns2:displayCharacter><ns2:description>A 46%</ns2:description><ns2:value>45.833332</ns2:value></ns2:annotationElement><ns2:annotationElement position="247"><ns2:displayCharacter>T</ns2:displayCharacter><ns2:description>T 54%</ns2:description><ns2:value>54.166668</ns2:value></ns2:annotationElement><ns2:annotationElement position="248"><ns2:displayCharacter>A</ns2:displayCharacter><ns2:description>A 54%</ns2:description><ns2:value>54.166668</ns2:value></ns2:annotationElement><ns2:annotationElement position="249"><ns2:displayCharacter>T</ns2:displayCharacter><ns2:description>T 46%</ns2:description><ns2:value>45.833332</ns2:value></ns2:annotationElement><ns2:annotationElement position="250"><ns2:displayCharacter>A</ns2:displayCharacter><ns2:description>A 54%</ns2:description><ns2:value>54.166668</ns2:value></ns2:annotationElement><ns2:annotationElement position="251"><ns2:displayCharacter>T</ns2:displayCharacter><ns2:description>T 50%</ns2:description><ns2:value>50.0</ns2:value></ns2:annotationElement><ns2:annotationElement position="252"><ns2:displayCharacter>A</ns2:displayCharacter><ns2:description>A 50%</ns2:description><ns2:value>50.0</ns2:value></ns2:annotationElement><ns2:annotationElement position="253"><ns2:displayCharacter>A</ns2:displayCharacter><ns2:description>A 46%</ns2:description><ns2:value>45.833332</ns2:value></ns2:annotationElement><ns2:annotationElement position="254"><ns2:displayCharacter>A</ns2:displayCharacter><ns2:description>A 58%</ns2:description><ns2:value>58.333332</ns2:value></ns2:annotationElement><ns2:annotationElement position="255"><ns2:displayCharacter>A</ns2:displayCharacter><ns2:description>A 54%</ns2:description><ns2:value>54.166668</ns2:value></ns2:annotationElement><ns2:annotationElement position="256"><ns2:displayCharacter>+</ns2:displayCharacter><ns2:description>[AT] 46%</ns2:description><ns2:value>45.833332</ns2:value></ns2:annotationElement><ns2:annotationElement position="257"><ns2:displayCharacter>T</ns2:displayCharacter><ns2:description>T 58%</ns2:description><ns2:value>58.333332</ns2:value></ns2:annotationElement><ns2:annotationElement position="258"><ns2:displayCharacter>T</ns2:displayCharacter><ns2:description>T 46%</ns2:description><ns2:value>45.833332</ns2:value></ns2:annotationElement><ns2:annotationElement position="259"><ns2:displayCharacter>A</ns2:displayCharacter><ns2:description>A 42%</ns2:description><ns2:value>41.666668</ns2:value></ns2:annotationElement><ns2:annotationElement position="260"><ns2:displayCharacter>A</ns2:displayCharacter><ns2:description>A 46%</ns2:description><ns2:value>45.833332</ns2:value></ns2:annotationElement><ns2:annotationElement position="261"><ns2:displayCharacter>T</ns2:displayCharacter><ns2:description>T 54%</ns2:description><ns2:value>54.166668</ns2:value></ns2:annotationElement><ns2:annotationElement position="262"><ns2:displayCharacter>T</ns2:displayCharacter><ns2:description>T 54%</ns2:description><ns2:value>54.166668</ns2:value></ns2:annotationElement><ns2:annotationElement position="263"><ns2:displayCharacter>T</ns2:displayCharacter><ns2:description>T 46%</ns2:description><ns2:value>45.833332</ns2:value></ns2:annotationElement><ns2:annotationElement position="264"><ns2:displayCharacter>T</ns2:displayCharacter><ns2:description>T 67%</ns2:description><ns2:value>66.666664</ns2:value></ns2:annotationElement><ns2:annotationElement position="265"><ns2:displayCharacter>T</ns2:displayCharacter><ns2:description>T 67%</ns2:description><ns2:value>66.666664</ns2:value></ns2:annotationElement><ns2:annotationElement position="266"><ns2:displayCharacter>T</ns2:displayCharacter><ns2:description>T 38%</ns2:description><ns2:value>37.5</ns2:value></ns2:annotationElement><ns2:annotationElement position="267"><ns2:displayCharacter>T</ns2:displayCharacter><ns2:description>T 42%</ns2:description><ns2:value>41.666668</ns2:value></ns2:annotationElement><ns2:annotationElement position="268"><ns2:displayCharacter>T</ns2:displayCharacter><ns2:description>T 54%</ns2:description><ns2:value>54.166668</ns2:value></ns2:annotationElement><ns2:annotationElement position="269"><ns2:displayCharacter>T</ns2:displayCharacter><ns2:description>T 58%</ns2:description><ns2:value>58.333332</ns2:value></ns2:annotationElement><ns2:annotationElement position="270"><ns2:displayCharacter>T</ns2:displayCharacter><ns2:description>T 42%</ns2:description><ns2:value>41.666668</ns2:value></ns2:annotationElement><ns2:annotationElement position="271"><ns2:displayCharacter>+</ns2:displayCharacter><ns2:description>[AT] 29%</ns2:description><ns2:value>29.166666</ns2:value></ns2:annotationElement><ns2:annotationElement position="272"><ns2:displayCharacter>T</ns2:displayCharacter><ns2:description>T 58%</ns2:description><ns2:value>58.333332</ns2:value></ns2:annotationElement><ns2:annotationElement position="273"><ns2:displayCharacter>T</ns2:displayCharacter><ns2:description>T 63%</ns2:description><ns2:value>62.5</ns2:value></ns2:annotationElement><ns2:annotationElement position="274"><ns2:displayCharacter>T</ns2:displayCharacter><ns2:description>T 63%</ns2:description><ns2:value>62.5</ns2:value></ns2:annotationElement><ns2:annotationElement position="275"><ns2:displayCharacter>G</ns2:displayCharacter><ns2:description>G 29%</ns2:description><ns2:value>29.166666</ns2:value></ns2:annotationElement><ns2:annotationElement position="276"><ns2:displayCharacter>T</ns2:displayCharacter><ns2:description>T 50%</ns2:description><ns2:value>50.0</ns2:value></ns2:annotationElement><ns2:annotationElement position="277"><ns2:displayCharacter>T</ns2:displayCharacter><ns2:description>T 63%</ns2:description><ns2:value>62.5</ns2:value></ns2:annotationElement><ns2:annotationElement position="278"><ns2:displayCharacter>A</ns2:displayCharacter><ns2:description>A 38%</ns2:description><ns2:value>37.5</ns2:value></ns2:annotationElement><ns2:annotationElement position="279"><ns2:displayCharacter>A</ns2:displayCharacter><ns2:description>A 29%</ns2:description><ns2:value>29.166666</ns2:value></ns2:annotationElement><ns2:annotationElement position="280"><ns2:displayCharacter>T</ns2:displayCharacter><ns2:description>T 54%</ns2:description><ns2:value>54.166668</ns2:value></ns2:annotationElement><ns2:annotationElement position="281"><ns2:displayCharacter>T</ns2:displayCharacter><ns2:description>T 67%</ns2:description><ns2:value>66.666664</ns2:value></ns2:annotationElement><ns2:annotationElement position="282"><ns2:displayCharacter>A</ns2:displayCharacter><ns2:description>A 4%</ns2:description><ns2:value>4.1666665</ns2:value></ns2:annotationElement><ns2:annotationElement position="283"><ns2:displayCharacter>T</ns2:displayCharacter><ns2:description>T 4%</ns2:description><ns2:value>4.1666665</ns2:value></ns2:annotationElement><ns2:annotationElement position="284"><ns2:displayCharacter>A</ns2:displayCharacter><ns2:description>A 46%</ns2:description><ns2:value>45.833332</ns2:value></ns2:annotationElement><ns2:annotationElement position="285"><ns2:displayCharacter>C</ns2:displayCharacter><ns2:description>C 42%</ns2:description><ns2:value>41.666668</ns2:value></ns2:annotationElement><ns2:annotationElement position="286"><ns2:displayCharacter>T</ns2:displayCharacter><ns2:description>T 63%</ns2:description><ns2:value>62.5</ns2:value></ns2:annotationElement><ns2:annotationElement position="287"><ns2:displayCharacter>A</ns2:displayCharacter><ns2:description>A 54%</ns2:description><ns2:value>54.166668</ns2:value></ns2:annotationElement><ns2:annotationElement position="288"><ns2:displayCharacter>G</ns2:displayCharacter><ns2:description>G 50%</ns2:description><ns2:value>50.0</ns2:value></ns2:annotationElement><ns2:annotationElement position="289"><ns2:displayCharacter>A</ns2:displayCharacter><ns2:description>A 42%</ns2:description><ns2:value>41.666668</ns2:value></ns2:annotationElement><ns2:annotationElement position="290"><ns2:displayCharacter>T</ns2:displayCharacter><ns2:description>T 96%</ns2:description><ns2:value>95.833336</ns2:value></ns2:annotationElement><ns2:annotationElement position="291"><ns2:displayCharacter>T</ns2:displayCharacter><ns2:description>T 75%</ns2:description><ns2:value>75.0</ns2:value></ns2:annotationElement><ns2:annotationElement position="292"><ns2:displayCharacter>A</ns2:displayCharacter><ns2:description>A 50%</ns2:description><ns2:value>50.0</ns2:value></ns2:annotationElement><ns2:annotationElement position="293"><ns2:displayCharacter>T</ns2:displayCharacter><ns2:description>T 46%</ns2:description><ns2:value>45.833332</ns2:value></ns2:annotationElement><ns2:annotationElement position="294"><ns2:displayCharacter>A</ns2:displayCharacter><ns2:description>A 42%</ns2:description><ns2:value>41.666668</ns2:value></ns2:annotationElement><ns2:annotationElement position="295"><ns2:displayCharacter>A</ns2:displayCharacter><ns2:description>A 46%</ns2:description><ns2:value>45.833332</ns2:value></ns2:annotationElement><ns2:annotationElement position="296"><ns2:displayCharacter>T</ns2:displayCharacter><ns2:description>T 58%</ns2:description><ns2:value>58.333332</ns2:value></ns2:annotationElement><ns2:annotationElement position="297"><ns2:displayCharacter>A</ns2:displayCharacter><ns2:description>A 63%</ns2:description><ns2:value>62.5</ns2:value></ns2:annotationElement><ns2:annotationElement position="298"><ns2:displayCharacter>T</ns2:displayCharacter><ns2:description>T 38%</ns2:description><ns2:value>37.5</ns2:value></ns2:annotationElement><ns2:annotationElement position="299"><ns2:displayCharacter>T</ns2:displayCharacter><ns2:description>T 38%</ns2:description><ns2:value>37.5</ns2:value></ns2:annotationElement><ns2:annotationElement position="300"><ns2:displayCharacter>T</ns2:displayCharacter><ns2:description>T 63%</ns2:description><ns2:value>62.5</ns2:value></ns2:annotationElement><ns2:annotationElement position="301"><ns2:displayCharacter>T</ns2:displayCharacter><ns2:description>T 46%</ns2:description><ns2:value>45.833332</ns2:value></ns2:annotationElement><ns2:annotationElement position="302"><ns2:displayCharacter>+</ns2:displayCharacter><ns2:description>[AT] 33%</ns2:description><ns2:value>33.333332</ns2:value></ns2:annotationElement><ns2:annotationElement position="303"><ns2:displayCharacter>T</ns2:displayCharacter><ns2:description>T 33%</ns2:description><ns2:value>33.333332</ns2:value></ns2:annotationElement><ns2:annotationElement position="304"><ns2:displayCharacter>T</ns2:displayCharacter><ns2:description>T 54%</ns2:description><ns2:value>54.166668</ns2:value></ns2:annotationElement><ns2:annotationElement position="305"><ns2:displayCharacter>T</ns2:displayCharacter><ns2:description>T 58%</ns2:description><ns2:value>58.333332</ns2:value></ns2:annotationElement><ns2:annotationElement position="306"><ns2:displayCharacter>A</ns2:displayCharacter><ns2:description>A 46%</ns2:description><ns2:value>45.833332</ns2:value></ns2:annotationElement><ns2:annotationElement position="307"><ns2:displayCharacter>A</ns2:displayCharacter><ns2:description>A 42%</ns2:description><ns2:value>41.666668</ns2:value></ns2:annotationElement><ns2:annotationElement position="308"><ns2:displayCharacter>T</ns2:displayCharacter><ns2:description>T 67%</ns2:description><ns2:value>66.666664</ns2:value></ns2:annotationElement><ns2:annotationElement position="309"><ns2:displayCharacter>T</ns2:displayCharacter><ns2:description>T 63%</ns2:description><ns2:value>62.5</ns2:value></ns2:annotationElement><ns2:annotationElement position="310"><ns2:displayCharacter>A</ns2:displayCharacter><ns2:description>A 46%</ns2:description><ns2:value>45.833332</ns2:value></ns2:annotationElement><ns2:annotationElement position="311"><ns2:displayCharacter>+</ns2:displayCharacter><ns2:description>[AT] 25%</ns2:description><ns2:value>25.0</ns2:value></ns2:annotationElement><ns2:annotationElement position="312"><ns2:displayCharacter>T</ns2:displayCharacter><ns2:description>T 38%</ns2:description><ns2:value>37.5</ns2:value></ns2:annotationElement><ns2:annotationElement position="313"><ns2:displayCharacter>T</ns2:displayCharacter><ns2:description>T 38%</ns2:description><ns2:value>37.5</ns2:value></ns2:annotationElement><ns2:annotationElement position="314"><ns2:displayCharacter>T</ns2:displayCharacter><ns2:description>T 38%</ns2:description><ns2:value>37.5</ns2:value></ns2:annotationElement><ns2:annotationElement position="315"><ns2:displayCharacter>A</ns2:displayCharacter><ns2:description>A 42%</ns2:description><ns2:value>41.666668</ns2:value></ns2:annotationElement><ns2:annotationElement position="316"><ns2:displayCharacter>A</ns2:displayCharacter><ns2:description>A 17%</ns2:description><ns2:value>16.666666</ns2:value></ns2:annotationElement><ns2:annotationElement position="317"><ns2:displayCharacter>T</ns2:displayCharacter><ns2:description>T 21%</ns2:description><ns2:value>20.833334</ns2:value></ns2:annotationElement><ns2:annotationElement position="318"><ns2:displayCharacter>A</ns2:displayCharacter><ns2:description>A 42%</ns2:description><ns2:value>41.666668</ns2:value></ns2:annotationElement><ns2:annotationElement position="319"><ns2:displayCharacter>T</ns2:displayCharacter><ns2:description>T 63%</ns2:description><ns2:value>62.5</ns2:value></ns2:annotationElement><ns2:annotationElement position="320"><ns2:displayCharacter>T</ns2:displayCharacter><ns2:description>T 54%</ns2:description><ns2:value>54.166668</ns2:value></ns2:annotationElement><ns2:annotationElement position="321"><ns2:displayCharacter>A</ns2:displayCharacter><ns2:description>A 63%</ns2:description><ns2:value>62.5</ns2:value></ns2:annotationElement><ns2:annotationElement position="322"><ns2:displayCharacter>T</ns2:displayCharacter><ns2:description>T 63%</ns2:description><ns2:value>62.5</ns2:value></ns2:annotationElement><ns2:annotationElement position="323"><ns2:displayCharacter>T</ns2:displayCharacter><ns2:description>T 71%</ns2:description><ns2:value>70.833336</ns2:value></ns2:annotationElement><ns2:annotationElement position="324"><ns2:displayCharacter>T</ns2:displayCharacter><ns2:description>T 46%</ns2:description><ns2:value>45.833332</ns2:value></ns2:annotationElement><ns2:annotationElement position="325"><ns2:displayCharacter>A</ns2:displayCharacter><ns2:description>A 54%</ns2:description><ns2:value>54.166668</ns2:value></ns2:annotationElement><ns2:annotationElement position="326"><ns2:displayCharacter>T</ns2:displayCharacter><ns2:description>T 63%</ns2:description><ns2:value>62.5</ns2:value></ns2:annotationElement><ns2:annotationElement position="327"><ns2:displayCharacter>T</ns2:displayCharacter><ns2:description>T 33%</ns2:description><ns2:value>33.333332</ns2:value></ns2:annotationElement><ns2:annotationElement position="328"><ns2:displayCharacter>T</ns2:displayCharacter><ns2:description>T 54%</ns2:description><ns2:value>54.166668</ns2:value></ns2:annotationElement><ns2:annotationElement position="329"><ns2:displayCharacter>A</ns2:displayCharacter><ns2:description>A 46%</ns2:description><ns2:value>45.833332</ns2:value></ns2:annotationElement><ns2:annotationElement position="330"><ns2:displayCharacter>T</ns2:displayCharacter><ns2:description>T 46%</ns2:description><ns2:value>45.833332</ns2:value></ns2:annotationElement><ns2:annotationElement position="331"><ns2:displayCharacter>T</ns2:displayCharacter><ns2:description>T 33%</ns2:description><ns2:value>33.333332</ns2:value></ns2:annotationElement><ns2:annotationElement position="332"><ns2:displayCharacter>T</ns2:displayCharacter><ns2:description>T 38%</ns2:description><ns2:value>37.5</ns2:value></ns2:annotationElement><ns2:annotationElement position="333"><ns2:displayCharacter>T</ns2:displayCharacter><ns2:description>T 46%</ns2:description><ns2:value>45.833332</ns2:value></ns2:annotationElement><ns2:annotationElement position="334"><ns2:displayCharacter>T</ns2:displayCharacter><ns2:description>T 42%</ns2:description><ns2:value>41.666668</ns2:value></ns2:annotationElement><ns2:annotationElement position="335"><ns2:displayCharacter>A</ns2:displayCharacter><ns2:description>A 46%</ns2:description><ns2:value>45.833332</ns2:value></ns2:annotationElement><ns2:annotationElement position="336"><ns2:displayCharacter>A</ns2:displayCharacter><ns2:description>A 54%</ns2:description><ns2:value>54.166668</ns2:value></ns2:annotationElement><ns2:annotationElement position="337"><ns2:displayCharacter>T</ns2:displayCharacter><ns2:description>T 79%</ns2:description><ns2:value>79.166664</ns2:value></ns2:annotationElement><ns2:annotationElement position="338"><ns2:displayCharacter>T</ns2:displayCharacter><ns2:description>T 46%</ns2:description><ns2:value>45.833332</ns2:value></ns2:annotationElement><ns2:annotationElement position="339"><ns2:displayCharacter>A</ns2:displayCharacter><ns2:description>A 63%</ns2:description><ns2:value>62.5</ns2:value></ns2:annotationElement><ns2:annotationElement position="340"><ns2:displayCharacter>T</ns2:displayCharacter><ns2:description>T 63%</ns2:description><ns2:value>62.5</ns2:value></ns2:annotationElement><ns2:annotationElement position="341"><ns2:displayCharacter>A</ns2:displayCharacter><ns2:description>A 46%</ns2:description><ns2:value>45.833332</ns2:value></ns2:annotationElement><ns2:annotationElement position="342"><ns2:displayCharacter>T</ns2:displayCharacter><ns2:description>T 54%</ns2:description><ns2:value>54.166668</ns2:value></ns2:annotationElement><ns2:annotationElement position="343"><ns2:displayCharacter>T</ns2:displayCharacter><ns2:description>T 50%</ns2:description><ns2:value>50.0</ns2:value></ns2:annotationElement><ns2:annotationElement position="344"><ns2:displayCharacter>A</ns2:displayCharacter><ns2:description>A 50%</ns2:description><ns2:value>50.0</ns2:value></ns2:annotationElement><ns2:annotationElement position="345"><ns2:displayCharacter>+</ns2:displayCharacter><ns2:description>[GT] 25%</ns2:description><ns2:value>25.0</ns2:value></ns2:annotationElement><ns2:annotationElement position="346"><ns2:displayCharacter>T</ns2:displayCharacter><ns2:description>T 33%</ns2:description><ns2:value>33.333332</ns2:value></ns2:annotationElement><ns2:annotationElement position="347"><ns2:displayCharacter>T</ns2:displayCharacter><ns2:description>T 29%</ns2:description><ns2:value>29.166666</ns2:value></ns2:annotationElement><ns2:annotationElement position="348"><ns2:displayCharacter>T</ns2:displayCharacter><ns2:description>T 42%</ns2:description><ns2:value>41.666668</ns2:value></ns2:annotationElement><ns2:annotationElement position="349"><ns2:displayCharacter>T</ns2:displayCharacter><ns2:description>T 38%</ns2:description><ns2:value>37.5</ns2:value></ns2:annotationElement><ns2:annotationElement position="350"><ns2:displayCharacter>A</ns2:displayCharacter><ns2:description>A 46%</ns2:description><ns2:value>45.833332</ns2:value></ns2:annotationElement><ns2:annotationElement position="351"><ns2:displayCharacter>T</ns2:displayCharacter><ns2:description>T 58%</ns2:description><ns2:value>58.333332</ns2:value></ns2:annotationElement><ns2:annotationElement position="352"><ns2:displayCharacter>T</ns2:displayCharacter><ns2:description>T 50%</ns2:description><ns2:value>50.0</ns2:value></ns2:annotationElement><ns2:annotationElement position="353"><ns2:displayCharacter>T</ns2:displayCharacter><ns2:description>T 46%</ns2:description><ns2:value>45.833332</ns2:value></ns2:annotationElement><ns2:annotationElement position="354"><ns2:displayCharacter>T</ns2:displayCharacter><ns2:description>T 50%</ns2:description><ns2:value>50.0</ns2:value></ns2:annotationElement><ns2:annotationElement position="355"><ns2:displayCharacter>T</ns2:displayCharacter><ns2:description>T 67%</ns2:description><ns2:value>66.666664</ns2:value></ns2:annotationElement><ns2:annotationElement position="356"><ns2:displayCharacter>A</ns2:displayCharacter><ns2:description>A 46%</ns2:description><ns2:value>45.833332</ns2:value></ns2:annotationElement><ns2:annotationElement position="357"><ns2:displayCharacter>A</ns2:displayCharacter><ns2:description>A 50%</ns2:description><ns2:value>50.0</ns2:value></ns2:annotationElement><ns2:annotationElement position="358"><ns2:displayCharacter>T</ns2:displayCharacter><ns2:description>T 58%</ns2:description><ns2:value>58.333332</ns2:value></ns2:annotationElement><ns2:annotationElement position="359"><ns2:displayCharacter>T</ns2:displayCharacter><ns2:description>T 58%</ns2:description><ns2:value>58.333332</ns2:value></ns2:annotationElement><ns2:annotationElement position="360"><ns2:displayCharacter>A</ns2:displayCharacter><ns2:description>A 50%</ns2:description><ns2:value>50.0</ns2:value></ns2:annotationElement><ns2:annotationElement position="361"><ns2:displayCharacter>T</ns2:displayCharacter><ns2:description>T 83%</ns2:description><ns2:value>83.333336</ns2:value></ns2:annotationElement><ns2:annotationElement position="362"><ns2:displayCharacter>A</ns2:displayCharacter><ns2:description>A 71%</ns2:description><ns2:value>70.833336</ns2:value></ns2:annotationElement><ns2:annotationElement position="363"><ns2:displayCharacter>T</ns2:displayCharacter><ns2:description>T 38%</ns2:description><ns2:value>37.5</ns2:value></ns2:annotationElement><ns2:annotationElement position="364"><ns2:displayCharacter>T</ns2:displayCharacter><ns2:description>T 75%</ns2:description><ns2:value>75.0</ns2:value></ns2:annotationElement><ns2:annotationElement position="365"><ns2:displayCharacter>A</ns2:displayCharacter><ns2:description>A 63%</ns2:description><ns2:value>62.5</ns2:value></ns2:annotationElement><ns2:annotationElement position="366"><ns2:displayCharacter>T</ns2:displayCharacter><ns2:description>T 54%</ns2:description><ns2:value>54.166668</ns2:value></ns2:annotationElement><ns2:annotationElement position="367"><ns2:displayCharacter>T</ns2:displayCharacter><ns2:description>T 46%</ns2:description><ns2:value>45.833332</ns2:value></ns2:annotationElement><ns2:annotationElement position="368"><ns2:displayCharacter>T</ns2:displayCharacter><ns2:description>T 75%</ns2:description><ns2:value>75.0</ns2:value></ns2:annotationElement><ns2:annotationElement position="369"><ns2:displayCharacter>A</ns2:displayCharacter><ns2:description>A 33%</ns2:description><ns2:value>33.333332</ns2:value></ns2:annotationElement><ns2:annotationElement position="370"><ns2:displayCharacter>+</ns2:displayCharacter><ns2:description>[AT] 38%</ns2:description><ns2:value>37.5</ns2:value></ns2:annotationElement><ns2:annotationElement position="371"><ns2:displayCharacter>A</ns2:displayCharacter><ns2:description>A 58%</ns2:description><ns2:value>58.333332</ns2:value></ns2:annotationElement><ns2:annotationElement position="372"><ns2:displayCharacter>T</ns2:displayCharacter><ns2:description>T 83%</ns2:description><ns2:value>83.333336</ns2:value></ns2:annotationElement><ns2:annotationElement position="373"><ns2:displayCharacter>T</ns2:displayCharacter><ns2:description>T 42%</ns2:description><ns2:value>41.666668</ns2:value></ns2:annotationElement><ns2:annotationElement position="374"><ns2:displayCharacter>T</ns2:displayCharacter><ns2:description>T 46%</ns2:description><ns2:value>45.833332</ns2:value></ns2:annotationElement><ns2:annotationElement position="375"><ns2:displayCharacter>T</ns2:displayCharacter><ns2:description>T 50%</ns2:description><ns2:value>50.0</ns2:value></ns2:annotationElement><ns2:annotationElement position="376"><ns2:displayCharacter>T</ns2:displayCharacter><ns2:description>T 46%</ns2:description><ns2:value>45.833332</ns2:value></ns2:annotationElement><ns2:annotationElement position="377"><ns2:displayCharacter>T</ns2:displayCharacter><ns2:description>T 33%</ns2:description><ns2:value>33.333332</ns2:value></ns2:annotationElement><ns2:annotationElement position="378"><ns2:displayCharacter>T</ns2:displayCharacter><ns2:description>T 33%</ns2:description><ns2:value>33.333332</ns2:value></ns2:annotationElement><ns2:annotationElement position="379"><ns2:displayCharacter>A</ns2:displayCharacter><ns2:description>A 17%</ns2:description><ns2:value>16.666666</ns2:value></ns2:annotationElement><ns2:annotationElement position="380"><ns2:displayCharacter>A</ns2:displayCharacter><ns2:description>A 21%</ns2:description><ns2:value>20.833334</ns2:value></ns2:annotationElement><ns2:annotationElement position="381"><ns2:displayCharacter>T</ns2:displayCharacter><ns2:description>T 42%</ns2:description><ns2:value>41.666668</ns2:value></ns2:annotationElement><ns2:annotationElement position="382"><ns2:displayCharacter>A</ns2:displayCharacter><ns2:description>A 38%</ns2:description><ns2:value>37.5</ns2:value></ns2:annotationElement><ns2:annotationElement position="383"><ns2:displayCharacter>T</ns2:displayCharacter><ns2:description>T 54%</ns2:description><ns2:value>54.166668</ns2:value></ns2:annotationElement><ns2:annotationElement position="384"><ns2:displayCharacter>T</ns2:displayCharacter><ns2:description>T 63%</ns2:description><ns2:value>62.5</ns2:value></ns2:annotationElement><ns2:annotationElement position="385"><ns2:displayCharacter>+</ns2:displayCharacter><ns2:description>[AT] 42%</ns2:description><ns2:value>41.666668</ns2:value></ns2:annotationElement><ns2:annotationElement position="386"><ns2:displayCharacter>T</ns2:displayCharacter><ns2:description>T 38%</ns2:description><ns2:value>37.5</ns2:value></ns2:annotationElement><ns2:annotationElement position="387"><ns2:displayCharacter>T</ns2:displayCharacter><ns2:description>T 46%</ns2:description><ns2:value>45.833332</ns2:value></ns2:annotationElement><ns2:annotationElement position="388"><ns2:displayCharacter>A</ns2:displayCharacter><ns2:description>A 63%</ns2:description><ns2:value>62.5</ns2:value></ns2:annotationElement><ns2:annotationElement position="389"><ns2:displayCharacter>T</ns2:displayCharacter><ns2:description>T 83%</ns2:description><ns2:value>83.333336</ns2:value></ns2:annotationElement><ns2:annotationElement position="390"><ns2:displayCharacter>A</ns2:displayCharacter><ns2:description>A 63%</ns2:description><ns2:value>62.5</ns2:value></ns2:annotationElement><ns2:annotationElement position="391"><ns2:displayCharacter>A</ns2:displayCharacter><ns2:description>A 54%</ns2:description><ns2:value>54.166668</ns2:value></ns2:annotationElement><ns2:annotationElement position="392"><ns2:displayCharacter>T</ns2:displayCharacter><ns2:description>T 50%</ns2:description><ns2:value>50.0</ns2:value></ns2:annotationElement><ns2:annotationElement position="393"><ns2:displayCharacter>T</ns2:displayCharacter><ns2:description>T 58%</ns2:description><ns2:value>58.333332</ns2:value></ns2:annotationElement><ns2:annotationElement position="394"><ns2:displayCharacter>T</ns2:displayCharacter><ns2:description>T 46%</ns2:description><ns2:value>45.833332</ns2:value></ns2:annotationElement><ns2:annotationElement position="395"><ns2:displayCharacter>T</ns2:displayCharacter><ns2:description>T 79%</ns2:description><ns2:value>79.166664</ns2:value></ns2:annotationElement><ns2:annotationElement position="396"><ns2:displayCharacter>A</ns2:displayCharacter><ns2:description>A 71%</ns2:description><ns2:value>70.833336</ns2:value></ns2:annotationElement><ns2:annotationElement position="397"><ns2:displayCharacter>A</ns2:displayCharacter><ns2:description>A 42%</ns2:description><ns2:value>41.666668</ns2:value></ns2:annotationElement><ns2:annotationElement position="398"><ns2:displayCharacter>T</ns2:displayCharacter><ns2:description>T 58%</ns2:description><ns2:value>58.333332</ns2:value></ns2:annotationElement><ns2:annotationElement position="399"><ns2:displayCharacter>A</ns2:displayCharacter><ns2:description>A 50%</ns2:description><ns2:value>50.0</ns2:value></ns2:annotationElement><ns2:annotationElement position="400"><ns2:displayCharacter>+</ns2:displayCharacter><ns2:description>[AT] 42%</ns2:description><ns2:value>41.666668</ns2:value></ns2:annotationElement><ns2:annotationElement position="401"><ns2:displayCharacter>T</ns2:displayCharacter><ns2:description>T 54%</ns2:description><ns2:value>54.166668</ns2:value></ns2:annotationElement><ns2:annotationElement position="402"><ns2:displayCharacter>T</ns2:displayCharacter><ns2:description>T 38%</ns2:description><ns2:value>37.5</ns2:value></ns2:annotationElement><ns2:annotationElement position="403"><ns2:displayCharacter>T</ns2:displayCharacter><ns2:description>T 58%</ns2:description><ns2:value>58.333332</ns2:value></ns2:annotationElement><ns2:annotationElement position="404"><ns2:displayCharacter>T</ns2:displayCharacter><ns2:description>T 42%</ns2:description><ns2:value>41.666668</ns2:value></ns2:annotationElement><ns2:annotationElement position="405"><ns2:displayCharacter>A</ns2:displayCharacter><ns2:description>A 29%</ns2:description><ns2:value>29.166666</ns2:value></ns2:annotationElement><ns2:annotationElement position="406"><ns2:displayCharacter>T</ns2:displayCharacter><ns2:description>T 33%</ns2:description><ns2:value>33.333332</ns2:value></ns2:annotationElement><ns2:annotationElement position="407"><ns2:displayCharacter>T</ns2:displayCharacter><ns2:description>T 8%</ns2:description><ns2:value>8.333333</ns2:value></ns2:annotationElement><ns2:annotationElement position="408"><ns2:displayCharacter>T</ns2:displayCharacter><ns2:description>T 17%</ns2:description><ns2:value>16.666666</ns2:value></ns2:annotationElement><ns2:annotationElement position="409"><ns2:displayCharacter>A</ns2:displayCharacter><ns2:description>A 42%</ns2:description><ns2:value>41.666668</ns2:value></ns2:annotationElement><ns2:annotationElement position="410"><ns2:displayCharacter>C</ns2:displayCharacter><ns2:description>C 42%</ns2:description><ns2:value>41.666668</ns2:value></ns2:annotationElement><ns2:annotationElement position="411"><ns2:displayCharacter>T</ns2:displayCharacter><ns2:description>T 54%</ns2:description><ns2:value>54.166668</ns2:value></ns2:annotationElement><ns2:annotationElement position="412"><ns2:displayCharacter>A</ns2:displayCharacter><ns2:description>A 25%</ns2:description><ns2:value>25.0</ns2:value></ns2:annotationElement><ns2:annotationElement position="413"><ns2:displayCharacter>T</ns2:displayCharacter><ns2:description>T 42%</ns2:description><ns2:value>41.666668</ns2:value></ns2:annotationElement><ns2:annotationElement position="414"><ns2:displayCharacter>A</ns2:displayCharacter><ns2:description>A 21%</ns2:description><ns2:value>20.833334</ns2:value></ns2:annotationElement><ns2:annotationElement position="415"><ns2:displayCharacter>T</ns2:displayCharacter><ns2:description>T 25%</ns2:description><ns2:value>25.0</ns2:value></ns2:annotationElement><ns2:annotationElement position="416"><ns2:displayCharacter>A</ns2:displayCharacter><ns2:description>A 38%</ns2:description><ns2:value>37.5</ns2:value></ns2:annotationElement><ns2:annotationElement position="417"><ns2:displayCharacter>T</ns2:displayCharacter><ns2:description>T 29%</ns2:description><ns2:value>29.166666</ns2:value></ns2:annotationElement><ns2:annotationElement position="418"><ns2:displayCharacter>T</ns2:displayCharacter><ns2:description>T 54%</ns2:description><ns2:value>54.166668</ns2:value></ns2:annotationElement><ns2:annotationElement position="419"><ns2:displayCharacter>A</ns2:displayCharacter><ns2:description>A 50%</ns2:description><ns2:value>50.0</ns2:value></ns2:annotationElement><ns2:annotationElement position="420"><ns2:displayCharacter>A</ns2:displayCharacter><ns2:description>A 25%</ns2:description><ns2:value>25.0</ns2:value></ns2:annotationElement><ns2:annotationElement position="421"><ns2:displayCharacter>C</ns2:displayCharacter><ns2:description>C 38%</ns2:description><ns2:value>37.5</ns2:value></ns2:annotationElement><ns2:annotationElement position="422"><ns2:displayCharacter>T</ns2:displayCharacter><ns2:description>T 50%</ns2:description><ns2:value>50.0</ns2:value></ns2:annotationElement><ns2:annotationElement position="423"><ns2:displayCharacter>T</ns2:displayCharacter><ns2:description>T 38%</ns2:description><ns2:value>37.5</ns2:value></ns2:annotationElement><ns2:annotationElement position="424"><ns2:displayCharacter>T</ns2:displayCharacter><ns2:description>T 58%</ns2:description><ns2:value>58.333332</ns2:value></ns2:annotationElement><ns2:annotationElement position="425"><ns2:displayCharacter>A</ns2:displayCharacter><ns2:description>A 58%</ns2:description><ns2:value>58.333332</ns2:value></ns2:annotationElement><ns2:annotationElement position="426"><ns2:displayCharacter>+</ns2:displayCharacter><ns2:description>[ACT] 25%</ns2:description><ns2:value>25.0</ns2:value></ns2:annotationElement><ns2:annotationElement position="427"><ns2:displayCharacter>T</ns2:displayCharacter><ns2:description>T 42%</ns2:description><ns2:value>41.666668</ns2:value></ns2:annotationElement><ns2:annotationElement position="428"><ns2:displayCharacter>A</ns2:displayCharacter><ns2:description>A 50%</ns2:description><ns2:value>50.0</ns2:value></ns2:annotationElement><ns2:annotationElement position="429"><ns2:displayCharacter>T</ns2:displayCharacter><ns2:description>T 58%</ns2:description><ns2:value>58.333332</ns2:value></ns2:annotationElement><ns2:annotationElement position="430"><ns2:displayCharacter>T</ns2:displayCharacter><ns2:description>T 38%</ns2:description><ns2:value>37.5</ns2:value></ns2:annotationElement><ns2:annotationElement position="431"><ns2:displayCharacter>A</ns2:displayCharacter><ns2:description>A 33%</ns2:description><ns2:value>33.333332</ns2:value></ns2:annotationElement><ns2:annotationElement position="432"><ns2:displayCharacter>T</ns2:displayCharacter><ns2:description>T 63%</ns2:description><ns2:value>62.5</ns2:value></ns2:annotationElement><ns2:annotationElement position="433"><ns2:displayCharacter>+</ns2:displayCharacter><ns2:description>[AGT] 25%</ns2:description><ns2:value>25.0</ns2:value></ns2:annotationElement><ns2:annotationElement position="434"><ns2:displayCharacter>T</ns2:displayCharacter><ns2:description>T 54%</ns2:description><ns2:value>54.166668</ns2:value></ns2:annotationElement><ns2:annotationElement position="435"><ns2:displayCharacter>G</ns2:displayCharacter><ns2:description>G 33%</ns2:description><ns2:value>33.333332</ns2:value></ns2:annotationElement><ns2:annotationElement position="436"><ns2:displayCharacter>T</ns2:displayCharacter><ns2:description>T 71%</ns2:description><ns2:value>70.833336</ns2:value></ns2:annotationElement><ns2:annotationElement position="437"><ns2:displayCharacter>A</ns2:displayCharacter><ns2:description>A 46%</ns2:description><ns2:value>45.833332</ns2:value></ns2:annotationElement><ns2:annotationElement position="438"><ns2:displayCharacter>T</ns2:displayCharacter><ns2:description>T 46%</ns2:description><ns2:value>45.833332</ns2:value></ns2:annotationElement><ns2:annotationElement position="439"><ns2:displayCharacter>T</ns2:displayCharacter><ns2:description>T 67%</ns2:description><ns2:value>66.666664</ns2:value></ns2:annotationElement><ns2:annotationElement position="440"><ns2:displayCharacter>A</ns2:displayCharacter><ns2:description>A 58%</ns2:description><ns2:value>58.333332</ns2:value></ns2:annotationElement><ns2:annotationElement position="441"><ns2:displayCharacter>C</ns2:displayCharacter><ns2:description>C 38%</ns2:description><ns2:value>37.5</ns2:value></ns2:annotationElement><ns2:annotationElement position="442"><ns2:displayCharacter>A</ns2:displayCharacter><ns2:description>A 50%</ns2:description><ns2:value>50.0</ns2:value></ns2:annotationElement><ns2:annotationElement position="443"><ns2:displayCharacter>T</ns2:displayCharacter><ns2:description>T 63%</ns2:description><ns2:value>62.5</ns2:value></ns2:annotationElement><ns2:annotationElement position="444"><ns2:displayCharacter>G</ns2:displayCharacter><ns2:description>G 38%</ns2:description><ns2:value>37.5</ns2:value></ns2:annotationElement><ns2:annotationElement position="445"><ns2:displayCharacter>T</ns2:displayCharacter><ns2:description>T 38%</ns2:description><ns2:value>37.5</ns2:value></ns2:annotationElement><ns2:annotationElement position="446"><ns2:displayCharacter>T</ns2:displayCharacter><ns2:description>T 58%</ns2:description><ns2:value>58.333332</ns2:value></ns2:annotationElement><ns2:annotationElement position="447"><ns2:displayCharacter>A</ns2:displayCharacter><ns2:description>A 42%</ns2:description><ns2:value>41.666668</ns2:value></ns2:annotationElement><ns2:annotationElement position="448"><ns2:displayCharacter>A</ns2:displayCharacter><ns2:description>A 75%</ns2:description><ns2:value>75.0</ns2:value></ns2:annotationElement><ns2:annotationElement position="449"><ns2:displayCharacter>T</ns2:displayCharacter><ns2:description>T 67%</ns2:description><ns2:value>66.666664</ns2:value></ns2:annotationElement><ns2:annotationElement position="450"><ns2:displayCharacter>T</ns2:displayCharacter><ns2:description>T 42%</ns2:description><ns2:value>41.666668</ns2:value></ns2:annotationElement><ns2:annotationElement position="451"><ns2:displayCharacter>A</ns2:displayCharacter><ns2:description>A 54%</ns2:description><ns2:value>54.166668</ns2:value></ns2:annotationElement><ns2:annotationElement position="452"><ns2:displayCharacter>G</ns2:displayCharacter><ns2:description>G 38%</ns2:description><ns2:value>37.5</ns2:value></ns2:annotationElement><ns2:annotationElement position="453"><ns2:displayCharacter>C</ns2:displayCharacter><ns2:description>C 42%</ns2:description><ns2:value>41.666668</ns2:value></ns2:annotationElement><ns2:annotationElement position="454"><ns2:displayCharacter>A</ns2:displayCharacter><ns2:description>A 38%</ns2:description><ns2:value>37.5</ns2:value></ns2:annotationElement><ns2:annotationElement position="455"><ns2:displayCharacter>T</ns2:displayCharacter><ns2:description>T 46%</ns2:description><ns2:value>45.833332</ns2:value></ns2:annotationElement><ns2:annotationElement position="456"><ns2:displayCharacter>A</ns2:displayCharacter><ns2:description>A 25%</ns2:description><ns2:value>25.0</ns2:value></ns2:annotationElement><ns2:annotationElement position="457"><ns2:displayCharacter>A</ns2:displayCharacter><ns2:description>A 21%</ns2:description><ns2:value>20.833334</ns2:value></ns2:annotationElement><ns2:annotationElement position="458"><ns2:displayCharacter>+</ns2:displayCharacter><ns2:description>[CT] 4%</ns2:description><ns2:value>4.1666665</ns2:value></ns2:annotationElement><ns2:annotationElement position="459"><ns2:displayCharacter>+</ns2:displayCharacter><ns2:description>[AT] 4%</ns2:description><ns2:value>4.1666665</ns2:value></ns2:annotationElement><ns2:annotationElement position="460"><ns2:displayCharacter>C</ns2:displayCharacter><ns2:description>C 33%</ns2:description><ns2:value>33.333332</ns2:value></ns2:annotationElement><ns2:annotationElement position="461"><ns2:displayCharacter>G</ns2:displayCharacter><ns2:description>G 25%</ns2:description><ns2:value>25.0</ns2:value></ns2:annotationElement><ns2:annotationElement position="462"><ns2:displayCharacter>A</ns2:displayCharacter><ns2:description>A 42%</ns2:description><ns2:value>41.666668</ns2:value></ns2:annotationElement><ns2:annotationElement position="463"><ns2:displayCharacter>T</ns2:displayCharacter><ns2:description>T 46%</ns2:description><ns2:value>45.833332</ns2:value></ns2:annotationElement><ns2:annotationElement position="464"><ns2:displayCharacter>A</ns2:displayCharacter><ns2:description>A 50%</ns2:description><ns2:value>50.0</ns2:value></ns2:annotationElement><ns2:annotationElement position="465"><ns2:displayCharacter>T</ns2:displayCharacter><ns2:description>T 25%</ns2:description><ns2:value>25.0</ns2:value></ns2:annotationElement><ns2:annotationElement position="466"><ns2:displayCharacter>T</ns2:displayCharacter><ns2:description>T 17%</ns2:description><ns2:value>16.666666</ns2:value></ns2:annotationElement><ns2:annotationElement position="467"><ns2:displayCharacter>A</ns2:displayCharacter><ns2:description>A 21%</ns2:description><ns2:value>20.833334</ns2:value></ns2:annotationElement><ns2:annotationElement position="468"><ns2:displayCharacter>G</ns2:displayCharacter><ns2:description>G 17%</ns2:description><ns2:value>16.666666</ns2:value></ns2:annotationElement><ns2:annotationElement position="469"><ns2:displayCharacter>A</ns2:displayCharacter><ns2:description>A 21%</ns2:description><ns2:value>20.833334</ns2:value></ns2:annotationElement><ns2:annotationElement position="470"><ns2:displayCharacter>+</ns2:displayCharacter><ns2:description>[CG] 21%</ns2:description><ns2:value>20.833334</ns2:value></ns2:annotationElement><ns2:annotationElement position="471"><ns2:displayCharacter>T</ns2:displayCharacter><ns2:description>T 50%</ns2:description><ns2:value>50.0</ns2:value></ns2:annotationElement><ns2:annotationElement position="472"><ns2:displayCharacter>A</ns2:displayCharacter><ns2:description>A 46%</ns2:description><ns2:value>45.833332</ns2:value></ns2:annotationElement><ns2:annotationElement position="473"><ns2:displayCharacter>A</ns2:displayCharacter><ns2:description>A 42%</ns2:description><ns2:value>41.666668</ns2:value></ns2:annotationElement><ns2:annotationElement position="474"><ns2:displayCharacter>T</ns2:displayCharacter><ns2:description>T 50%</ns2:description><ns2:value>50.0</ns2:value></ns2:annotationElement><ns2:annotationElement position="475"><ns2:displayCharacter>T</ns2:displayCharacter><ns2:description>T 42%</ns2:description><ns2:value>41.666668</ns2:value></ns2:annotationElement><ns2:annotationElement position="476"><ns2:displayCharacter>A</ns2:displayCharacter><ns2:description>A 46%</ns2:description><ns2:value>45.833332</ns2:value></ns2:annotationElement><ns2:annotationElement position="477"><ns2:displayCharacter>T</ns2:displayCharacter><ns2:description>T 33%</ns2:description><ns2:value>33.333332</ns2:value></ns2:annotationElement><ns2:annotationElement position="478"><ns2:displayCharacter>A</ns2:displayCharacter><ns2:description>A 63%</ns2:description><ns2:value>62.5</ns2:value></ns2:annotationElement><ns2:annotationElement position="479"><ns2:displayCharacter>A</ns2:displayCharacter><ns2:description>A 50%</ns2:description><ns2:value>50.0</ns2:value></ns2:annotationElement><ns2:annotationElement position="480"><ns2:displayCharacter>T</ns2:displayCharacter><ns2:description>T 58%</ns2:description><ns2:value>58.333332</ns2:value></ns2:annotationElement><ns2:annotationElement position="481"><ns2:displayCharacter>A</ns2:displayCharacter><ns2:description>A 67%</ns2:description><ns2:value>66.666664</ns2:value></ns2:annotationElement><ns2:annotationElement position="482"><ns2:displayCharacter>T</ns2:displayCharacter><ns2:description>T 63%</ns2:description><ns2:value>62.5</ns2:value></ns2:annotationElement><ns2:annotationElement position="483"><ns2:displayCharacter>A</ns2:displayCharacter><ns2:description>A 50%</ns2:description><ns2:value>50.0</ns2:value></ns2:annotationElement><ns2:annotationElement position="484"><ns2:displayCharacter>T</ns2:displayCharacter><ns2:description>T 42%</ns2:description><ns2:value>41.666668</ns2:value></ns2:annotationElement><ns2:annotationElement position="485"><ns2:displayCharacter>A</ns2:displayCharacter><ns2:description>A 50%</ns2:description><ns2:value>50.0</ns2:value></ns2:annotationElement><ns2:annotationElement position="486"><ns2:displayCharacter>T</ns2:displayCharacter><ns2:description>T 54%</ns2:description><ns2:value>54.166668</ns2:value></ns2:annotationElement><ns2:annotationElement position="487"><ns2:displayCharacter>T</ns2:displayCharacter><ns2:description>T 79%</ns2:description><ns2:value>79.166664</ns2:value></ns2:annotationElement><ns2:annotationElement position="488"><ns2:displayCharacter>A</ns2:displayCharacter><ns2:description>A 42%</ns2:description><ns2:value>41.666668</ns2:value></ns2:annotationElement><ns2:annotationElement position="489"><ns2:displayCharacter>+</ns2:displayCharacter><ns2:description>[ACT] 25%</ns2:description><ns2:value>25.0</ns2:value></ns2:annotationElement><ns2:annotationElement position="490"><ns2:displayCharacter>+</ns2:displayCharacter><ns2:description>[AT] 21%</ns2:description><ns2:value>20.833334</ns2:value></ns2:annotationElement><ns2:annotationElement position="491"><ns2:displayCharacter>T</ns2:displayCharacter><ns2:description>T 58%</ns2:description><ns2:value>58.333332</ns2:value></ns2:annotationElement><ns2:annotationElement position="492"><ns2:displayCharacter>T</ns2:displayCharacter><ns2:description>T 54%</ns2:description><ns2:value>54.166668</ns2:value></ns2:annotationElement><ns2:annotationElement position="493"><ns2:displayCharacter>T</ns2:displayCharacter><ns2:description>T 71%</ns2:description><ns2:value>70.833336</ns2:value></ns2:annotationElement><ns2:annotationElement position="494"><ns2:displayCharacter>T</ns2:displayCharacter><ns2:description>T 50%</ns2:description><ns2:value>50.0</ns2:value></ns2:annotationElement><ns2:annotationElement position="495"><ns2:displayCharacter>G</ns2:displayCharacter><ns2:description>G 8%</ns2:description><ns2:value>8.333333</ns2:value></ns2:annotationElement><ns2:annotationElement position="496"><ns2:displayCharacter>A</ns2:displayCharacter><ns2:description>A 50%</ns2:description><ns2:value>50.0</ns2:value></ns2:annotationElement><ns2:annotationElement position="497"><ns2:displayCharacter>T</ns2:displayCharacter><ns2:description>T 75%</ns2:description><ns2:value>75.0</ns2:value></ns2:annotationElement><ns2:annotationElement position="498"><ns2:displayCharacter>A</ns2:displayCharacter><ns2:description>A 67%</ns2:description><ns2:value>66.666664</ns2:value></ns2:annotationElement><ns2:annotationElement position="499"><ns2:displayCharacter>T</ns2:displayCharacter><ns2:description>T 71%</ns2:description><ns2:value>70.833336</ns2:value></ns2:annotationElement><ns2:annotationElement position="500"><ns2:displayCharacter>T</ns2:displayCharacter><ns2:description>T 50%</ns2:description><ns2:value>50.0</ns2:value></ns2:annotationElement><ns2:annotationElement position="501"><ns2:displayCharacter>A</ns2:displayCharacter><ns2:description>A 58%</ns2:description><ns2:value>58.333332</ns2:value></ns2:annotationElement><ns2:annotationElement position="502"><ns2:displayCharacter>T</ns2:displayCharacter><ns2:description>T 71%</ns2:description><ns2:value>70.833336</ns2:value></ns2:annotationElement><ns2:annotationElement position="503"><ns2:displayCharacter>A</ns2:displayCharacter><ns2:description>A 58%</ns2:description><ns2:value>58.333332</ns2:value></ns2:annotationElement><ns2:annotationElement position="504"><ns2:displayCharacter>T</ns2:displayCharacter><ns2:description>T 46%</ns2:description><ns2:value>45.833332</ns2:value></ns2:annotationElement><ns2:annotationElement position="505"><ns2:displayCharacter>T</ns2:displayCharacter><ns2:description>T 63%</ns2:description><ns2:value>62.5</ns2:value></ns2:annotationElement><ns2:annotationElement position="506"><ns2:displayCharacter>A</ns2:displayCharacter><ns2:description>A 33%</ns2:description><ns2:value>33.333332</ns2:value></ns2:annotationElement><ns2:annotationElement position="507"><ns2:displayCharacter>A</ns2:displayCharacter><ns2:description>A 33%</ns2:description><ns2:value>33.333332</ns2:value></ns2:annotationElement><ns2:annotationElement position="508"><ns2:displayCharacter>T</ns2:displayCharacter><ns2:description>T 21%</ns2:description><ns2:value>20.833334</ns2:value></ns2:annotationElement><ns2:annotationElement position="509"><ns2:displayCharacter>T</ns2:displayCharacter><ns2:description>T 38%</ns2:description><ns2:value>37.5</ns2:value></ns2:annotationElement><ns2:annotationElement position="510"><ns2:displayCharacter>A</ns2:displayCharacter><ns2:description>A 33%</ns2:description><ns2:value>33.333332</ns2:value></ns2:annotationElement><ns2:annotationElement position="511"><ns2:displayCharacter>T</ns2:displayCharacter><ns2:description>T 21%</ns2:description><ns2:value>20.833334</ns2:value></ns2:annotationElement><ns2:annotationElement position="512"><ns2:displayCharacter>T</ns2:displayCharacter><ns2:description>T 46%</ns2:description><ns2:value>45.833332</ns2:value></ns2:annotationElement><ns2:annotationElement position="513"><ns2:displayCharacter>+</ns2:displayCharacter><ns2:description>[CG] 4%</ns2:description><ns2:value>4.1666665</ns2:value></ns2:annotationElement><ns2:annotationElement position="514"><ns2:displayCharacter>A</ns2:displayCharacter><ns2:description>A 13%</ns2:description><ns2:value>12.5</ns2:value></ns2:annotationElement><ns2:annotationElement position="515"><ns2:displayCharacter>+</ns2:displayCharacter><ns2:description>[CGT] 4%</ns2:description><ns2:value>4.1666665</ns2:value></ns2:annotationElement><ns2:annotationElement position="516"><ns2:displayCharacter>T</ns2:displayCharacter><ns2:description>T 29%</ns2:description><ns2:value>29.166666</ns2:value></ns2:annotationElement><ns2:annotationElement position="517"><ns2:displayCharacter>A</ns2:displayCharacter><ns2:description>A 54%</ns2:description><ns2:value>54.166668</ns2:value></ns2:annotationElement><ns2:annotationElement position="518"><ns2:displayCharacter>T</ns2:displayCharacter><ns2:description>T 33%</ns2:description><ns2:value>33.333332</ns2:value></ns2:annotationElement><ns2:annotationElement position="519"><ns2:displayCharacter>T</ns2:displayCharacter><ns2:description>T 54%</ns2:description><ns2:value>54.166668</ns2:value></ns2:annotationElement><ns2:annotationElement position="520"><ns2:displayCharacter>A</ns2:displayCharacter><ns2:description>A 38%</ns2:description><ns2:value>37.5</ns2:value></ns2:annotationElement><ns2:annotationElement position="521"><ns2:displayCharacter>T</ns2:displayCharacter><ns2:description>T 58%</ns2:description><ns2:value>58.333332</ns2:value></ns2:annotationElement><ns2:annotationElement position="522"><ns2:displayCharacter>A</ns2:displayCharacter><ns2:description>A 42%</ns2:description><ns2:value>41.666668</ns2:value></ns2:annotationElement><ns2:annotationElement position="523"><ns2:displayCharacter>T</ns2:displayCharacter><ns2:description>T 21%</ns2:description><ns2:value>20.833334</ns2:value></ns2:annotationElement><ns2:annotationElement position="524"><ns2:displayCharacter>A</ns2:displayCharacter><ns2:description>A 17%</ns2:description><ns2:value>16.666666</ns2:value></ns2:annotationElement><ns2:annotationElement position="525"><ns2:displayCharacter>A</ns2:displayCharacter><ns2:description>A 33%</ns2:description><ns2:value>33.333332</ns2:value></ns2:annotationElement><ns2:annotationElement position="526"><ns2:displayCharacter>T</ns2:displayCharacter><ns2:description>T 58%</ns2:description><ns2:value>58.333332</ns2:value></ns2:annotationElement><ns2:annotationElement position="527"><ns2:displayCharacter>A</ns2:displayCharacter><ns2:description>A 46%</ns2:description><ns2:value>45.833332</ns2:value></ns2:annotationElement><ns2:annotationElement position="528"><ns2:displayCharacter>T</ns2:displayCharacter><ns2:description>T 71%</ns2:description><ns2:value>70.833336</ns2:value></ns2:annotationElement><ns2:annotationElement position="529"><ns2:displayCharacter>A</ns2:displayCharacter><ns2:description>A 54%</ns2:description><ns2:value>54.166668</ns2:value></ns2:annotationElement><ns2:annotationElement position="530"><ns2:displayCharacter>T</ns2:displayCharacter><ns2:description>T 54%</ns2:description><ns2:value>54.166668</ns2:value></ns2:annotationElement><ns2:annotationElement position="531"><ns2:displayCharacter>T</ns2:displayCharacter><ns2:description>T 50%</ns2:description><ns2:value>50.0</ns2:value></ns2:annotationElement><ns2:annotationElement position="532"><ns2:displayCharacter>A</ns2:displayCharacter><ns2:description>A 50%</ns2:description><ns2:value>50.0</ns2:value></ns2:annotationElement><ns2:annotationElement position="533"><ns2:displayCharacter>T</ns2:displayCharacter><ns2:description>T 42%</ns2:description><ns2:value>41.666668</ns2:value></ns2:annotationElement><ns2:annotationElement position="534"><ns2:displayCharacter>A</ns2:displayCharacter><ns2:description>A 38%</ns2:description><ns2:value>37.5</ns2:value></ns2:annotationElement><ns2:annotationElement position="535"><ns2:displayCharacter>A</ns2:displayCharacter><ns2:description>A 54%</ns2:description><ns2:value>54.166668</ns2:value></ns2:annotationElement><ns2:annotationElement position="536"><ns2:displayCharacter>A</ns2:displayCharacter><ns2:description>A 38%</ns2:description><ns2:value>37.5</ns2:value></ns2:annotationElement><ns2:annotationElement position="537"><ns2:displayCharacter>T</ns2:displayCharacter><ns2:description>T 33%</ns2:description><ns2:value>33.333332</ns2:value></ns2:annotationElement><ns2:annotationElement position="538"><ns2:displayCharacter>A</ns2:displayCharacter><ns2:description>A 58%</ns2:description><ns2:value>58.333332</ns2:value></ns2:annotationElement><ns2:annotationElement position="539"><ns2:displayCharacter>T</ns2:displayCharacter><ns2:description>T 33%</ns2:description><ns2:value>33.333332</ns2:value></ns2:annotationElement><ns2:annotationElement position="540"><ns2:displayCharacter>T</ns2:displayCharacter><ns2:description>T 46%</ns2:description><ns2:value>45.833332</ns2:value></ns2:annotationElement><ns2:annotationElement position="541"><ns2:displayCharacter>A</ns2:displayCharacter><ns2:description>A 54%</ns2:description><ns2:value>54.166668</ns2:value></ns2:annotationElement><ns2:annotationElement position="542"><ns2:displayCharacter>T</ns2:displayCharacter><ns2:description>T 67%</ns2:description><ns2:value>66.666664</ns2:value></ns2:annotationElement><ns2:annotationElement position="543"><ns2:displayCharacter>A</ns2:displayCharacter><ns2:description>A 8%</ns2:description><ns2:value>8.333333</ns2:value></ns2:annotationElement><ns2:annotationElement position="544"><ns2:displayCharacter>A</ns2:displayCharacter><ns2:description>A 8%</ns2:description><ns2:value>8.333333</ns2:value></ns2:annotationElement><ns2:annotationElement position="545"><ns2:displayCharacter>T</ns2:displayCharacter><ns2:description>T 8%</ns2:description><ns2:value>8.333333</ns2:value></ns2:annotationElement><ns2:annotationElement position="546"><ns2:displayCharacter>T</ns2:displayCharacter><ns2:description>T 8%</ns2:description><ns2:value>8.333333</ns2:value></ns2:annotationElement><ns2:annotationElement position="547"><ns2:displayCharacter>+</ns2:displayCharacter><ns2:description>[AT] 4%</ns2:description><ns2:value>4.1666665</ns2:value></ns2:annotationElement><ns2:annotationElement position="548"><ns2:displayCharacter>T</ns2:displayCharacter><ns2:description>T 8%</ns2:description><ns2:value>8.333333</ns2:value></ns2:annotationElement><ns2:annotationElement position="549"><ns2:displayCharacter>A</ns2:displayCharacter><ns2:description>A 83%</ns2:description><ns2:value>83.333336</ns2:value></ns2:annotationElement><ns2:annotationElement position="550"><ns2:displayCharacter>C</ns2:displayCharacter><ns2:description>C 46%</ns2:description><ns2:value>45.833332</ns2:value></ns2:annotationElement><ns2:annotationElement position="551"><ns2:displayCharacter>T</ns2:displayCharacter><ns2:description>T 92%</ns2:description><ns2:value>91.666664</ns2:value></ns2:annotationElement><ns2:annotationElement position="552"><ns2:displayCharacter>A</ns2:displayCharacter><ns2:description>A 54%</ns2:description><ns2:value>54.166668</ns2:value></ns2:annotationElement><ns2:annotationElement position="553"><ns2:displayCharacter>A</ns2:displayCharacter><ns2:description>A 42%</ns2:description><ns2:value>41.666668</ns2:value></ns2:annotationElement><ns2:annotationElement position="554"><ns2:displayCharacter>T</ns2:displayCharacter><ns2:description>T 58%</ns2:description><ns2:value>58.333332</ns2:value></ns2:annotationElement><ns2:annotationElement position="555"><ns2:displayCharacter>A</ns2:displayCharacter><ns2:description>A 75%</ns2:description><ns2:value>75.0</ns2:value></ns2:annotationElement><ns2:annotationElement position="556"><ns2:displayCharacter>C</ns2:displayCharacter><ns2:description>C 42%</ns2:description><ns2:value>41.666668</ns2:value></ns2:annotationElement><ns2:annotationElement position="557"><ns2:displayCharacter>T</ns2:displayCharacter><ns2:description>T 63%</ns2:description><ns2:value>62.5</ns2:value></ns2:annotationElement><ns2:annotationElement position="558"><ns2:displayCharacter>A</ns2:displayCharacter><ns2:description>A 50%</ns2:description><ns2:value>50.0</ns2:value></ns2:annotationElement><ns2:annotationElement position="559"><ns2:displayCharacter>T</ns2:displayCharacter><ns2:description>T 38%</ns2:description><ns2:value>37.5</ns2:value></ns2:annotationElement><ns2:annotationElement position="560"><ns2:displayCharacter>A</ns2:displayCharacter><ns2:description>A 25%</ns2:description><ns2:value>25.0</ns2:value></ns2:annotationElement><ns2:annotationElement position="561"><ns2:displayCharacter>A</ns2:displayCharacter><ns2:description>A 29%</ns2:description><ns2:value>29.166666</ns2:value></ns2:annotationElement><ns2:annotationElement position="562"><ns2:displayCharacter>T</ns2:displayCharacter><ns2:description>T 38%</ns2:description><ns2:value>37.5</ns2:value></ns2:annotationElement><ns2:annotationElement position="563"><ns2:displayCharacter>A</ns2:displayCharacter><ns2:description>A 29%</ns2:description><ns2:value>29.166666</ns2:value></ns2:annotationElement><ns2:annotationElement position="564"><ns2:displayCharacter>A</ns2:displayCharacter><ns2:description>A 38%</ns2:description><ns2:value>37.5</ns2:value></ns2:annotationElement><ns2:annotationElement position="565"><ns2:displayCharacter>T</ns2:displayCharacter><ns2:description>T 50%</ns2:description><ns2:value>50.0</ns2:value></ns2:annotationElement><ns2:annotationElement position="566"><ns2:displayCharacter>A</ns2:displayCharacter><ns2:description>A 46%</ns2:description><ns2:value>45.833332</ns2:value></ns2:annotationElement><ns2:annotationElement position="567"><ns2:displayCharacter>G</ns2:displayCharacter><ns2:description>G 33%</ns2:description><ns2:value>33.333332</ns2:value></ns2:annotationElement><ns2:annotationElement position="568"><ns2:displayCharacter>A</ns2:displayCharacter><ns2:description>A 54%</ns2:description><ns2:value>54.166668</ns2:value></ns2:annotationElement><ns2:annotationElement position="569"><ns2:displayCharacter>A</ns2:displayCharacter><ns2:description>A 29%</ns2:description><ns2:value>29.166666</ns2:value></ns2:annotationElement><ns2:annotationElement position="570"><ns2:displayCharacter>T</ns2:displayCharacter><ns2:description>T 33%</ns2:description><ns2:value>33.333332</ns2:value></ns2:annotationElement><ns2:annotationElement position="571"><ns2:displayCharacter>A</ns2:displayCharacter><ns2:description>A 42%</ns2:description><ns2:value>41.666668</ns2:value></ns2:annotationElement><ns2:annotationElement position="572"><ns2:displayCharacter>A</ns2:displayCharacter><ns2:description>A 54%</ns2:description><ns2:value>54.166668</ns2:value></ns2:annotationElement><ns2:annotationElement position="573"><ns2:displayCharacter>A</ns2:displayCharacter><ns2:description>A 54%</ns2:description><ns2:value>54.166668</ns2:value></ns2:annotationElement><ns2:annotationElement position="574"><ns2:displayCharacter>C</ns2:displayCharacter><ns2:description>C 50%</ns2:description><ns2:value>50.0</ns2:value></ns2:annotationElement><ns2:annotationElement position="575"><ns2:displayCharacter>T</ns2:displayCharacter><ns2:description>T 46%</ns2:description><ns2:value>45.833332</ns2:value></ns2:annotationElement><ns2:annotationElement position="576"><ns2:displayCharacter>T</ns2:displayCharacter><ns2:description>T 33%</ns2:description><ns2:value>33.333332</ns2:value></ns2:annotationElement><ns2:annotationElement position="577"><ns2:displayCharacter>T</ns2:displayCharacter><ns2:description>T 54%</ns2:description><ns2:value>54.166668</ns2:value></ns2:annotationElement><ns2:annotationElement position="578"><ns2:displayCharacter>A</ns2:displayCharacter><ns2:description>A 50%</ns2:description><ns2:value>50.0</ns2:value></ns2:annotationElement><ns2:annotationElement position="579"><ns2:displayCharacter>T</ns2:displayCharacter><ns2:description>T 71%</ns2:description><ns2:value>70.833336</ns2:value></ns2:annotationElement><ns2:annotationElement position="580"><ns2:displayCharacter>+</ns2:displayCharacter><ns2:description>[AT] 38%</ns2:description><ns2:value>37.5</ns2:value></ns2:annotationElement><ns2:annotationElement position="581"><ns2:displayCharacter>+</ns2:displayCharacter><ns2:description>[CG] 13%</ns2:description><ns2:value>12.5</ns2:value></ns2:annotationElement><ns2:annotationElement position="582"><ns2:displayCharacter>+</ns2:displayCharacter><ns2:description>[AC] 13%</ns2:description><ns2:value>12.5</ns2:value></ns2:annotationElement><ns2:annotationElement position="583"><ns2:displayCharacter>A</ns2:displayCharacter><ns2:description>A 25%</ns2:description><ns2:value>25.0</ns2:value></ns2:annotationElement><ns2:annotationElement position="584"><ns2:displayCharacter>T</ns2:displayCharacter><ns2:description>T 33%</ns2:description><ns2:value>33.333332</ns2:value></ns2:annotationElement><ns2:annotationElement position="585"><ns2:displayCharacter>T</ns2:displayCharacter><ns2:description>T 21%</ns2:description><ns2:value>20.833334</ns2:value></ns2:annotationElement><ns2:annotationElement position="586"><ns2:displayCharacter>A</ns2:displayCharacter><ns2:description>A 29%</ns2:description><ns2:value>29.166666</ns2:value></ns2:annotationElement><ns2:annotationElement position="587"><ns2:displayCharacter>T</ns2:displayCharacter><ns2:description>T 21%</ns2:description><ns2:value>20.833334</ns2:value></ns2:annotationElement><ns2:annotationElement position="588"><ns2:displayCharacter>A</ns2:displayCharacter><ns2:description>A 25%</ns2:description><ns2:value>25.0</ns2:value></ns2:annotationElement><ns2:annotationElement position="589"><ns2:displayCharacter>A</ns2:displayCharacter><ns2:description>A 50%</ns2:description><ns2:value>50.0</ns2:value></ns2:annotationElement><ns2:annotationElement position="590"><ns2:displayCharacter>+</ns2:displayCharacter><ns2:description>[AT] 33%</ns2:description><ns2:value>33.333332</ns2:value></ns2:annotationElement><ns2:annotationElement position="591"><ns2:displayCharacter>A</ns2:displayCharacter><ns2:description>A 42%</ns2:description><ns2:value>41.666668</ns2:value></ns2:annotationElement><ns2:annotationElement position="592"><ns2:displayCharacter>T</ns2:displayCharacter><ns2:description>T 63%</ns2:description><ns2:value>62.5</ns2:value></ns2:annotationElement><ns2:annotationElement position="593"><ns2:displayCharacter>A</ns2:displayCharacter><ns2:description>A 63%</ns2:description><ns2:value>62.5</ns2:value></ns2:annotationElement><ns2:annotationElement position="594"><ns2:displayCharacter>T</ns2:displayCharacter><ns2:description>T 38%</ns2:description><ns2:value>37.5</ns2:value></ns2:annotationElement><ns2:annotationElement position="595"><ns2:displayCharacter>T</ns2:displayCharacter><ns2:description>T 58%</ns2:description><ns2:value>58.333332</ns2:value></ns2:annotationElement><ns2:annotationElement position="596"><ns2:displayCharacter>A</ns2:displayCharacter><ns2:description>A 42%</ns2:description><ns2:value>41.666668</ns2:value></ns2:annotationElement><ns2:annotationElement position="597"><ns2:displayCharacter>T</ns2:displayCharacter><ns2:description>T 46%</ns2:description><ns2:value>45.833332</ns2:value></ns2:annotationElement><ns2:annotationElement position="598"><ns2:displayCharacter>A</ns2:displayCharacter><ns2:description>A 54%</ns2:description><ns2:value>54.166668</ns2:value></ns2:annotationElement><ns2:annotationElement position="599"><ns2:displayCharacter>T</ns2:displayCharacter><ns2:description>T 46%</ns2:description><ns2:value>45.833332</ns2:value></ns2:annotationElement><ns2:annotationElement position="600"><ns2:displayCharacter>+</ns2:displayCharacter><ns2:description>[AT] 33%</ns2:description><ns2:value>33.333332</ns2:value></ns2:annotationElement><ns2:annotationElement position="601"><ns2:displayCharacter>A</ns2:displayCharacter><ns2:description>A 42%</ns2:description><ns2:value>41.666668</ns2:value></ns2:annotationElement><ns2:annotationElement position="602"><ns2:displayCharacter>A</ns2:displayCharacter><ns2:description>A 50%</ns2:description><ns2:value>50.0</ns2:value></ns2:annotationElement><ns2:annotationElement position="603"><ns2:displayCharacter>T</ns2:displayCharacter><ns2:description>T 75%</ns2:description><ns2:value>75.0</ns2:value></ns2:annotationElement><ns2:annotationElement position="604"><ns2:displayCharacter>A</ns2:displayCharacter><ns2:description>A 13%</ns2:description><ns2:value>12.5</ns2:value></ns2:annotationElement><ns2:annotationElement position="605"><ns2:displayCharacter>G</ns2:displayCharacter><ns2:description>G 13%</ns2:description><ns2:value>12.5</ns2:value></ns2:annotationElement><ns2:annotationElement position="606"><ns2:displayCharacter>+</ns2:displayCharacter><ns2:description>[AT] 8%</ns2:description><ns2:value>8.333333</ns2:value></ns2:annotationElement><ns2:annotationElement position="607"><ns2:displayCharacter>+</ns2:displayCharacter><ns2:description>[CG] 8%</ns2:description><ns2:value>8.333333</ns2:value></ns2:annotationElement><ns2:annotationElement position="608"><ns2:displayCharacter>T</ns2:displayCharacter><ns2:description>T 17%</ns2:description><ns2:value>16.666666</ns2:value></ns2:annotationElement><ns2:annotationElement position="609"><ns2:displayCharacter>A</ns2:displayCharacter><ns2:description>A 50%</ns2:description><ns2:value>50.0</ns2:value></ns2:annotationElement><ns2:annotationElement position="610"><ns2:displayCharacter>T</ns2:displayCharacter><ns2:description>T 38%</ns2:description><ns2:value>37.5</ns2:value></ns2:annotationElement><ns2:annotationElement position="611"><ns2:displayCharacter>A</ns2:displayCharacter><ns2:description>A 42%</ns2:description><ns2:value>41.666668</ns2:value></ns2:annotationElement><ns2:annotationElement position="612"><ns2:displayCharacter>T</ns2:displayCharacter><ns2:description>T 38%</ns2:description><ns2:value>37.5</ns2:value></ns2:annotationElement><ns2:annotationElement position="613"><ns2:displayCharacter>T</ns2:displayCharacter><ns2:description>T 42%</ns2:description><ns2:value>41.666668</ns2:value></ns2:annotationElement><ns2:annotationElement position="614"><ns2:displayCharacter>A</ns2:displayCharacter><ns2:description>A 38%</ns2:description><ns2:value>37.5</ns2:value></ns2:annotationElement><ns2:annotationElement position="615"><ns2:displayCharacter>T</ns2:displayCharacter><ns2:description>T 46%</ns2:description><ns2:value>45.833332</ns2:value></ns2:annotationElement><ns2:annotationElement position="616"><ns2:displayCharacter>G</ns2:displayCharacter><ns2:description>G 38%</ns2:description><ns2:value>37.5</ns2:value></ns2:annotationElement><ns2:annotationElement position="617"><ns2:displayCharacter>T</ns2:displayCharacter><ns2:description>T 38%</ns2:description><ns2:value>37.5</ns2:value></ns2:annotationElement><ns2:annotationElement position="618"><ns2:displayCharacter>T</ns2:displayCharacter><ns2:description>T 50%</ns2:description><ns2:value>50.0</ns2:value></ns2:annotationElement><ns2:annotationElement position="619"><ns2:displayCharacter>T</ns2:displayCharacter><ns2:description>T 42%</ns2:description><ns2:value>41.666668</ns2:value></ns2:annotationElement><ns2:annotationElement position="620"><ns2:displayCharacter>T</ns2:displayCharacter><ns2:description>T 63%</ns2:description><ns2:value>62.5</ns2:value></ns2:annotationElement><ns2:annotationElement position="621"><ns2:displayCharacter>A</ns2:displayCharacter><ns2:description>A 25%</ns2:description><ns2:value>25.0</ns2:value></ns2:annotationElement><ns2:annotationElement position="622"><ns2:displayCharacter>+</ns2:displayCharacter><ns2:description>[AT] 25%</ns2:description><ns2:value>25.0</ns2:value></ns2:annotationElement><ns2:annotationElement position="623"><ns2:displayCharacter>A</ns2:displayCharacter><ns2:description>A 54%</ns2:description><ns2:value>54.166668</ns2:value></ns2:annotationElement><ns2:annotationElement position="624"><ns2:displayCharacter>T</ns2:displayCharacter><ns2:description>T 42%</ns2:description><ns2:value>41.666668</ns2:value></ns2:annotationElement><ns2:annotationElement position="625"><ns2:displayCharacter>T</ns2:displayCharacter><ns2:description>T 46%</ns2:description><ns2:value>45.833332</ns2:value></ns2:annotationElement><ns2:annotationElement position="626"><ns2:displayCharacter>T</ns2:displayCharacter><ns2:description>T 50%</ns2:description><ns2:value>50.0</ns2:value></ns2:annotationElement><ns2:annotationElement position="627"><ns2:displayCharacter>T</ns2:displayCharacter><ns2:description>T 50%</ns2:description><ns2:value>50.0</ns2:value></ns2:annotationElement><ns2:annotationElement position="628"><ns2:displayCharacter>G</ns2:displayCharacter><ns2:description>G 29%</ns2:description><ns2:value>29.166666</ns2:value></ns2:annotationElement><ns2:annotationElement position="629"><ns2:displayCharacter>A</ns2:displayCharacter><ns2:description>A 58%</ns2:description><ns2:value>58.333332</ns2:value></ns2:annotationElement><ns2:annotationElement position="630"><ns2:displayCharacter>T</ns2:displayCharacter><ns2:description>T 75%</ns2:description><ns2:value>75.0</ns2:value></ns2:annotationElement><ns2:annotationElement position="631"><ns2:displayCharacter>A</ns2:displayCharacter><ns2:description>A 8%</ns2:description><ns2:value>8.333333</ns2:value></ns2:annotationElement><ns2:annotationElement position="632"><ns2:displayCharacter>A</ns2:displayCharacter><ns2:description>A 13%</ns2:description><ns2:value>12.5</ns2:value></ns2:annotationElement><ns2:annotationElement position="633"><ns2:displayCharacter>T</ns2:displayCharacter><ns2:description>T 13%</ns2:description><ns2:value>12.5</ns2:value></ns2:annotationElement><ns2:annotationElement position="634"><ns2:displayCharacter>A</ns2:displayCharacter><ns2:description>A 54%</ns2:description><ns2:value>54.166668</ns2:value></ns2:annotationElement><ns2:annotationElement position="635"><ns2:displayCharacter>A</ns2:displayCharacter><ns2:description>A 46%</ns2:description><ns2:value>45.833332</ns2:value></ns2:annotationElement><ns2:annotationElement position="636"><ns2:displayCharacter>T</ns2:displayCharacter><ns2:description>T 63%</ns2:description><ns2:value>62.5</ns2:value></ns2:annotationElement><ns2:annotationElement position="637"><ns2:displayCharacter>T</ns2:displayCharacter><ns2:description>T 38%</ns2:description><ns2:value>37.5</ns2:value></ns2:annotationElement><ns2:annotationElement position="638"><ns2:displayCharacter>A</ns2:displayCharacter><ns2:description>A 50%</ns2:description><ns2:value>50.0</ns2:value></ns2:annotationElement><ns2:annotationElement position="639"><ns2:displayCharacter>T</ns2:displayCharacter><ns2:description>T 79%</ns2:description><ns2:value>79.166664</ns2:value></ns2:annotationElement><ns2:annotationElement position="640"><ns2:displayCharacter>A</ns2:displayCharacter><ns2:description>A 67%</ns2:description><ns2:value>66.666664</ns2:value></ns2:annotationElement><ns2:annotationElement position="641"><ns2:displayCharacter>A</ns2:displayCharacter><ns2:description>A 21%</ns2:description><ns2:value>20.833334</ns2:value></ns2:annotationElement><ns2:annotationElement position="642"><ns2:displayCharacter>+</ns2:displayCharacter><ns2:description>[AT] 13%</ns2:description><ns2:value>12.5</ns2:value></ns2:annotationElement><ns2:annotationElement position="643"><ns2:displayCharacter>T</ns2:displayCharacter><ns2:description>T 17%</ns2:description><ns2:value>16.666666</ns2:value></ns2:annotationElement><ns2:annotationElement position="644"><ns2:displayCharacter>A</ns2:displayCharacter><ns2:description>A 17%</ns2:description><ns2:value>16.666666</ns2:value></ns2:annotationElement><ns2:annotationElement position="645"><ns2:displayCharacter>A</ns2:displayCharacter><ns2:description>A 54%</ns2:description><ns2:value>54.166668</ns2:value></ns2:annotationElement><ns2:annotationElement position="646"><ns2:displayCharacter>T</ns2:displayCharacter><ns2:description>T 71%</ns2:description><ns2:value>70.833336</ns2:value></ns2:annotationElement><ns2:annotationElement position="647"><ns2:displayCharacter>+</ns2:displayCharacter><ns2:description>[AT] 33%</ns2:description><ns2:value>33.333332</ns2:value></ns2:annotationElement><ns2:annotationElement position="648"><ns2:displayCharacter>T</ns2:displayCharacter><ns2:description>T 75%</ns2:description><ns2:value>75.0</ns2:value></ns2:annotationElement><ns2:annotationElement position="649"><ns2:displayCharacter>A</ns2:displayCharacter><ns2:description>A 38%</ns2:description><ns2:value>37.5</ns2:value></ns2:annotationElement><ns2:annotationElement position="650"><ns2:displayCharacter>A</ns2:displayCharacter><ns2:description>A 79%</ns2:description><ns2:value>79.166664</ns2:value></ns2:annotationElement><ns2:annotationElement position="651"><ns2:displayCharacter>T</ns2:displayCharacter><ns2:description>T 79%</ns2:description><ns2:value>79.166664</ns2:value></ns2:annotationElement><ns2:annotationElement position="652"><ns2:displayCharacter>+</ns2:displayCharacter><ns2:description>[AT] 42%</ns2:description><ns2:value>41.666668</ns2:value></ns2:annotationElement><ns2:annotationElement position="653"><ns2:displayCharacter>T</ns2:displayCharacter><ns2:description>T 38%</ns2:description><ns2:value>37.5</ns2:value></ns2:annotationElement><ns2:annotationElement position="654"><ns2:displayCharacter>T</ns2:displayCharacter><ns2:description>T 63%</ns2:description><ns2:value>62.5</ns2:value></ns2:annotationElement><ns2:annotationElement position="655"><ns2:displayCharacter>A</ns2:displayCharacter><ns2:description>A 67%</ns2:description><ns2:value>66.666664</ns2:value></ns2:annotationElement><ns2:annotationElement position="656"><ns2:displayCharacter>T</ns2:displayCharacter><ns2:description>T 38%</ns2:description><ns2:value>37.5</ns2:value></ns2:annotationElement><ns2:annotationElement position="657"><ns2:displayCharacter>T</ns2:displayCharacter><ns2:description>T 54%</ns2:description><ns2:value>54.166668</ns2:value></ns2:annotationElement><ns2:annotationElement position="658"><ns2:displayCharacter>T</ns2:displayCharacter><ns2:description>T 46%</ns2:description><ns2:value>45.833332</ns2:value></ns2:annotationElement><ns2:annotationElement position="659"><ns2:displayCharacter>T</ns2:displayCharacter><ns2:description>T 38%</ns2:description><ns2:value>37.5</ns2:value></ns2:annotationElement><ns2:annotationElement position="660"><ns2:displayCharacter>T</ns2:displayCharacter><ns2:description>T 46%</ns2:description><ns2:value>45.833332</ns2:value></ns2:annotationElement><ns2:annotationElement position="661"><ns2:displayCharacter>T</ns2:displayCharacter><ns2:description>T 42%</ns2:description><ns2:value>41.666668</ns2:value></ns2:annotationElement><ns2:annotationElement position="662"><ns2:displayCharacter>+</ns2:displayCharacter><ns2:description>[AT] 25%</ns2:description><ns2:value>25.0</ns2:value></ns2:annotationElement><ns2:annotationElement position="663"><ns2:displayCharacter>A</ns2:displayCharacter><ns2:description>A 42%</ns2:description><ns2:value>41.666668</ns2:value></ns2:annotationElement><ns2:annotationElement position="664"><ns2:displayCharacter>A</ns2:displayCharacter><ns2:description>A 33%</ns2:description><ns2:value>33.333332</ns2:value></ns2:annotationElement><ns2:annotationElement position="665"><ns2:displayCharacter>T</ns2:displayCharacter><ns2:description>T 33%</ns2:description><ns2:value>33.333332</ns2:value></ns2:annotationElement><ns2:annotationElement position="666"><ns2:displayCharacter>T</ns2:displayCharacter><ns2:description>T 54%</ns2:description><ns2:value>54.166668</ns2:value></ns2:annotationElement><ns2:annotationElement position="667"><ns2:displayCharacter>A</ns2:displayCharacter><ns2:description>A 46%</ns2:description><ns2:value>45.833332</ns2:value></ns2:annotationElement><ns2:annotationElement position="668"><ns2:displayCharacter>T</ns2:displayCharacter><ns2:description>T 46%</ns2:description><ns2:value>45.833332</ns2:value></ns2:annotationElement><ns2:annotationElement position="669"><ns2:displayCharacter>T</ns2:displayCharacter><ns2:description>T 50%</ns2:description><ns2:value>50.0</ns2:value></ns2:annotationElement><ns2:annotationElement position="670"><ns2:displayCharacter>T</ns2:displayCharacter><ns2:description>T 58%</ns2:description><ns2:value>58.333332</ns2:value></ns2:annotationElement><ns2:annotationElement position="671"><ns2:displayCharacter>A</ns2:displayCharacter><ns2:description>A 63%</ns2:description><ns2:value>62.5</ns2:value></ns2:annotationElement><ns2:annotationElement position="672"><ns2:displayCharacter>A</ns2:displayCharacter><ns2:description>A 75%</ns2:description><ns2:value>75.0</ns2:value></ns2:annotationElement><ns2:annotationElement position="673"><ns2:displayCharacter>T</ns2:displayCharacter><ns2:description>T 71%</ns2:description><ns2:value>70.833336</ns2:value></ns2:annotationElement><ns2:annotationElement position="674"><ns2:displayCharacter>T</ns2:displayCharacter><ns2:description>T 54%</ns2:description><ns2:value>54.166668</ns2:value></ns2:annotationElement><ns2:annotationElement position="675"><ns2:displayCharacter>T</ns2:displayCharacter><ns2:description>T 50%</ns2:description><ns2:value>50.0</ns2:value></ns2:annotationElement><ns2:annotationElement position="676"><ns2:displayCharacter>A</ns2:displayCharacter><ns2:description>A 46%</ns2:description><ns2:value>45.833332</ns2:value></ns2:annotationElement><ns2:annotationElement position="677"><ns2:displayCharacter>T</ns2:displayCharacter><ns2:description>T 54%</ns2:description><ns2:value>54.166668</ns2:value></ns2:annotationElement><ns2:annotationElement position="678"><ns2:displayCharacter>T</ns2:displayCharacter><ns2:description>T 50%</ns2:description><ns2:value>50.0</ns2:value></ns2:annotationElement><ns2:annotationElement position="679"><ns2:displayCharacter>T</ns2:displayCharacter><ns2:description>T 75%</ns2:description><ns2:value>75.0</ns2:value></ns2:annotationElement><ns2:annotationElement position="680"><ns2:displayCharacter>A</ns2:displayCharacter><ns2:description>A 58%</ns2:description><ns2:value>58.333332</ns2:value></ns2:annotationElement><ns2:annotationElement position="681"><ns2:displayCharacter>T</ns2:displayCharacter><ns2:description>T 54%</ns2:description><ns2:value>54.166668</ns2:value></ns2:annotationElement><ns2:annotationElement position="682"><ns2:displayCharacter>T</ns2:displayCharacter><ns2:description>T 21%</ns2:description><ns2:value>20.833334</ns2:value></ns2:annotationElement><ns2:annotationElement position="683"><ns2:displayCharacter>A</ns2:displayCharacter><ns2:description>A 46%</ns2:description><ns2:value>45.833332</ns2:value></ns2:annotationElement><ns2:annotationElement position="684"><ns2:displayCharacter>A</ns2:displayCharacter><ns2:description>A 46%</ns2:description><ns2:value>45.833332</ns2:value></ns2:annotationElement><ns2:annotationElement position="685"><ns2:displayCharacter>T</ns2:displayCharacter><ns2:description>T 54%</ns2:description><ns2:value>54.166668</ns2:value></ns2:annotationElement><ns2:annotationElement position="686"><ns2:displayCharacter>T</ns2:displayCharacter><ns2:description>T 54%</ns2:description><ns2:value>54.166668</ns2:value></ns2:annotationElement><ns2:annotationElement position="687"><ns2:displayCharacter>T</ns2:displayCharacter><ns2:description>T 50%</ns2:description><ns2:value>50.0</ns2:value></ns2:annotationElement><ns2:annotationElement position="688"><ns2:displayCharacter>T</ns2:displayCharacter><ns2:description>T 83%</ns2:description><ns2:value>83.333336</ns2:value></ns2:annotationElement><ns2:annotationElement position="689"><ns2:displayCharacter>A</ns2:displayCharacter><ns2:description>A 54%</ns2:description><ns2:value>54.166668</ns2:value></ns2:annotationElement><ns2:annotationElement position="690"><ns2:displayCharacter>T</ns2:displayCharacter><ns2:description>T 83%</ns2:description><ns2:value>83.333336</ns2:value></ns2:annotationElement><ns2:annotationElement position="691"><ns2:displayCharacter>T</ns2:displayCharacter><ns2:description>T 75%</ns2:description><ns2:value>75.0</ns2:value></ns2:annotationElement><ns2:annotationElement position="692"><ns2:displayCharacter>T</ns2:displayCharacter><ns2:description>T 46%</ns2:description><ns2:value>45.833332</ns2:value></ns2:annotationElement><ns2:annotationElement position="693"><ns2:displayCharacter>A</ns2:displayCharacter><ns2:description>A 38%</ns2:description><ns2:value>37.5</ns2:value></ns2:annotationElement><ns2:annotationElement position="694"><ns2:displayCharacter>C</ns2:displayCharacter><ns2:description>C 42%</ns2:description><ns2:value>41.666668</ns2:value></ns2:annotationElement><ns2:annotationElement position="695"><ns2:displayCharacter>T</ns2:displayCharacter><ns2:description>T 21%</ns2:description><ns2:value>20.833334</ns2:value></ns2:annotationElement><ns2:annotationElement position="696"><ns2:displayCharacter>C</ns2:displayCharacter><ns2:description>C 17%</ns2:description><ns2:value>16.666666</ns2:value></ns2:annotationElement><ns2:annotationElement position="697"><ns2:displayCharacter>A</ns2:displayCharacter><ns2:description>A 25%</ns2:description><ns2:value>25.0</ns2:value></ns2:annotationElement><ns2:annotationElement position="698"><ns2:displayCharacter>T</ns2:displayCharacter><ns2:description>T 29%</ns2:description><ns2:value>29.166666</ns2:value></ns2:annotationElement><ns2:annotationElement position="699"><ns2:displayCharacter>T</ns2:displayCharacter><ns2:description>T 29%</ns2:description><ns2:value>29.166666</ns2:value></ns2:annotationElement><ns2:annotationElement position="700"><ns2:displayCharacter>+</ns2:displayCharacter><ns2:description>[AC] 25%</ns2:description><ns2:value>25.0</ns2:value></ns2:annotationElement><ns2:annotationElement position="701"><ns2:displayCharacter>T</ns2:displayCharacter><ns2:description>T 54%</ns2:description><ns2:value>54.166668</ns2:value></ns2:annotationElement><ns2:annotationElement position="702"><ns2:displayCharacter>T</ns2:displayCharacter><ns2:description>T 42%</ns2:description><ns2:value>41.666668</ns2:value></ns2:annotationElement><ns2:annotationElement position="703"><ns2:displayCharacter>A</ns2:displayCharacter><ns2:description>A 38%</ns2:description><ns2:value>37.5</ns2:value></ns2:annotationElement><ns2:annotationElement position="704"><ns2:displayCharacter>T</ns2:displayCharacter><ns2:description>T 54%</ns2:description><ns2:value>54.166668</ns2:value></ns2:annotationElement><ns2:annotationElement position="705"><ns2:displayCharacter>+</ns2:displayCharacter><ns2:description>[AT] 33%</ns2:description><ns2:value>33.333332</ns2:value></ns2:annotationElement><ns2:annotationElement position="706"><ns2:displayCharacter>A</ns2:displayCharacter><ns2:description>A 38%</ns2:description><ns2:value>37.5</ns2:value></ns2:annotationElement><ns2:annotationElement position="707"><ns2:displayCharacter>T</ns2:displayCharacter><ns2:description>T 63%</ns2:description><ns2:value>62.5</ns2:value></ns2:annotationElement><ns2:annotationElement position="708"><ns2:displayCharacter>A</ns2:displayCharacter><ns2:description>A 42%</ns2:description><ns2:value>41.666668</ns2:value></ns2:annotationElement><ns2:annotationElement position="709"><ns2:displayCharacter>C</ns2:displayCharacter><ns2:description>C 42%</ns2:description><ns2:value>41.666668</ns2:value></ns2:annotationElement><ns2:annotationElement position="710"><ns2:displayCharacter>A</ns2:displayCharacter><ns2:description>A 38%</ns2:description><ns2:value>37.5</ns2:value></ns2:annotationElement><ns2:annotationElement position="711"><ns2:displayCharacter>T</ns2:displayCharacter><ns2:description>T 13%</ns2:description><ns2:value>12.5</ns2:value></ns2:annotationElement><ns2:annotationElement position="712"><ns2:displayCharacter>G</ns2:displayCharacter><ns2:description>G 8%</ns2:description><ns2:value>8.333333</ns2:value></ns2:annotationElement><ns2:annotationElement position="713"><ns2:displayCharacter>T</ns2:displayCharacter><ns2:description>T 13%</ns2:description><ns2:value>12.5</ns2:value></ns2:annotationElement><ns2:annotationElement position="714"><ns2:displayCharacter>A</ns2:displayCharacter><ns2:description>A 4%</ns2:description><ns2:value>4.1666665</ns2:value></ns2:annotationElement><ns2:annotationElement position="715"><ns2:displayCharacter>A</ns2:displayCharacter><ns2:description>A 21%</ns2:description><ns2:value>20.833334</ns2:value></ns2:annotationElement><ns2:annotationElement position="716"><ns2:displayCharacter>T</ns2:displayCharacter><ns2:description>T 38%</ns2:description><ns2:value>37.5</ns2:value></ns2:annotationElement><ns2:annotationElement position="717"><ns2:displayCharacter>T</ns2:displayCharacter><ns2:description>T 67%</ns2:description><ns2:value>66.666664</ns2:value></ns2:annotationElement><ns2:annotationElement position="718"><ns2:displayCharacter>A</ns2:displayCharacter><ns2:description>A 33%</ns2:description><ns2:value>33.333332</ns2:value></ns2:annotationElement><ns2:annotationElement position="719"><ns2:displayCharacter>T</ns2:displayCharacter><ns2:description>T 42%</ns2:description><ns2:value>41.666668</ns2:value></ns2:annotationElement><ns2:annotationElement position="720"><ns2:displayCharacter>G</ns2:displayCharacter><ns2:description>G 46%</ns2:description><ns2:value>45.833332</ns2:value></ns2:annotationElement><ns2:annotationElement position="721"><ns2:displayCharacter>T</ns2:displayCharacter><ns2:description>T 50%</ns2:description><ns2:value>50.0</ns2:value></ns2:annotationElement><ns2:annotationElement position="722"><ns2:displayCharacter>T</ns2:displayCharacter><ns2:description>T 29%</ns2:description><ns2:value>29.166666</ns2:value></ns2:annotationElement><ns2:annotationElement position="723"><ns2:displayCharacter>C</ns2:displayCharacter><ns2:description>C 33%</ns2:description><ns2:value>33.333332</ns2:value></ns2:annotationElement><ns2:annotationElement position="724"><ns2:displayCharacter>T</ns2:displayCharacter><ns2:description>T 58%</ns2:description><ns2:value>58.333332</ns2:value></ns2:annotationElement><ns2:annotationElement position="725"><ns2:displayCharacter>A</ns2:displayCharacter><ns2:description>A 38%</ns2:description><ns2:value>37.5</ns2:value></ns2:annotationElement><ns2:annotationElement position="726"><ns2:displayCharacter>T</ns2:displayCharacter><ns2:description>T 42%</ns2:description><ns2:value>41.666668</ns2:value></ns2:annotationElement><ns2:annotationElement position="727"><ns2:displayCharacter>+</ns2:displayCharacter><ns2:description>[GT] 25%</ns2:description><ns2:value>25.0</ns2:value></ns2:annotationElement><ns2:annotationElement position="728"><ns2:displayCharacter>+</ns2:displayCharacter><ns2:description>[AT] 33%</ns2:description><ns2:value>33.333332</ns2:value></ns2:annotationElement><ns2:annotationElement position="729"><ns2:displayCharacter>T</ns2:displayCharacter><ns2:description>T 46%</ns2:description><ns2:value>45.833332</ns2:value></ns2:annotationElement><ns2:annotationElement position="730"><ns2:displayCharacter>T</ns2:displayCharacter><ns2:description>T 79%</ns2:description><ns2:value>79.166664</ns2:value></ns2:annotationElement><ns2:annotationElement position="731"><ns2:displayCharacter>A</ns2:displayCharacter><ns2:description>A 63%</ns2:description><ns2:value>62.5</ns2:value></ns2:annotationElement><ns2:annotationElement position="732"><ns2:displayCharacter>G</ns2:displayCharacter><ns2:description>G 38%</ns2:description><ns2:value>37.5</ns2:value></ns2:annotationElement><ns2:annotationElement position="733"><ns2:displayCharacter>T</ns2:displayCharacter><ns2:description>T 63%</ns2:description><ns2:value>62.5</ns2:value></ns2:annotationElement><ns2:annotationElement position="734"><ns2:displayCharacter>T</ns2:displayCharacter><ns2:description>T 58%</ns2:description><ns2:value>58.333332</ns2:value></ns2:annotationElement><ns2:annotationElement position="735"><ns2:displayCharacter>T</ns2:displayCharacter><ns2:description>T 75%</ns2:description><ns2:value>75.0</ns2:value></ns2:annotationElement><ns2:annotationElement position="736"><ns2:displayCharacter>T</ns2:displayCharacter><ns2:description>T 42%</ns2:description><ns2:value>41.666668</ns2:value></ns2:annotationElement><ns2:annotationElement position="737"><ns2:displayCharacter>A</ns2:displayCharacter><ns2:description>A 58%</ns2:description><ns2:value>58.333332</ns2:value></ns2:annotationElement><ns2:annotationElement position="738"><ns2:displayCharacter>T</ns2:displayCharacter><ns2:description>T 13%</ns2:description><ns2:value>12.5</ns2:value></ns2:annotationElement><ns2:annotationElement position="739"><ns2:displayCharacter>T</ns2:displayCharacter><ns2:description>T 42%</ns2:description><ns2:value>41.666668</ns2:value></ns2:annotationElement><ns2:annotationElement position="740"><ns2:displayCharacter>T</ns2:displayCharacter><ns2:description>T 67%</ns2:description><ns2:value>66.666664</ns2:value></ns2:annotationElement><ns2:annotationElement position="741"><ns2:displayCharacter>T</ns2:displayCharacter><ns2:description>T 58%</ns2:description><ns2:value>58.333332</ns2:value></ns2:annotationElement><ns2:annotationElement position="742"><ns2:displayCharacter>A</ns2:displayCharacter><ns2:description>A 46%</ns2:description><ns2:value>45.833332</ns2:value></ns2:annotationElement><ns2:annotationElement position="743"><ns2:displayCharacter>T</ns2:displayCharacter><ns2:description>T 67%</ns2:description><ns2:value>66.666664</ns2:value></ns2:annotationElement><ns2:annotationElement position="744"><ns2:displayCharacter>T</ns2:displayCharacter><ns2:description>T 71%</ns2:description><ns2:value>70.833336</ns2:value></ns2:annotationElement><ns2:annotationElement position="745"><ns2:displayCharacter>A</ns2:displayCharacter><ns2:description>A 50%</ns2:description><ns2:value>50.0</ns2:value></ns2:annotationElement><ns2:annotationElement position="746"><ns2:displayCharacter>A</ns2:displayCharacter><ns2:description>A 75%</ns2:description><ns2:value>75.0</ns2:value></ns2:annotationElement><ns2:annotationElement position="747"><ns2:displayCharacter>A</ns2:displayCharacter><ns2:description>A 63%</ns2:description><ns2:value>62.5</ns2:value></ns2:annotationElement><ns2:annotationElement position="748"><ns2:displayCharacter>T</ns2:displayCharacter><ns2:description>T 58%</ns2:description><ns2:value>58.333332</ns2:value></ns2:annotationElement><ns2:annotationElement position="749"><ns2:displayCharacter>A</ns2:displayCharacter><ns2:description>A 46%</ns2:description><ns2:value>45.833332</ns2:value></ns2:annotationElement><ns2:annotationElement position="750"><ns2:displayCharacter>T</ns2:displayCharacter><ns2:description>T 42%</ns2:description><ns2:value>41.666668</ns2:value></ns2:annotationElement><ns2:annotationElement position="751"><ns2:displayCharacter>T</ns2:displayCharacter><ns2:description>T 50%</ns2:description><ns2:value>50.0</ns2:value></ns2:annotationElement><ns2:annotationElement position="752"><ns2:displayCharacter>A</ns2:displayCharacter><ns2:description>A 67%</ns2:description><ns2:value>66.666664</ns2:value></ns2:annotationElement><ns2:annotationElement position="753"><ns2:displayCharacter>T</ns2:displayCharacter><ns2:description>T 46%</ns2:description><ns2:value>45.833332</ns2:value></ns2:annotationElement><ns2:annotationElement position="754"><ns2:displayCharacter>T</ns2:displayCharacter><ns2:description>T 42%</ns2:description><ns2:value>41.666668</ns2:value></ns2:annotationElement><ns2:annotationElement position="755"><ns2:displayCharacter>T</ns2:displayCharacter><ns2:description>T 46%</ns2:description><ns2:value>45.833332</ns2:value></ns2:annotationElement><ns2:annotationElement position="756"><ns2:displayCharacter>T</ns2:displayCharacter><ns2:description>T 67%</ns2:description><ns2:value>66.666664</ns2:value></ns2:annotationElement><ns2:annotationElement position="757"><ns2:displayCharacter>T</ns2:displayCharacter><ns2:description>T 46%</ns2:description><ns2:value>45.833332</ns2:value></ns2:annotationElement><ns2:annotationElement position="758"><ns2:displayCharacter>A</ns2:displayCharacter><ns2:description>A 21%</ns2:description><ns2:value>20.833334</ns2:value></ns2:annotationElement><ns2:annotationElement position="759"><ns2:displayCharacter>T</ns2:displayCharacter><ns2:description>T 21%</ns2:description><ns2:value>20.833334</ns2:value></ns2:annotationElement><ns2:annotationElement position="760"><ns2:displayCharacter>T</ns2:displayCharacter><ns2:description>T 25%</ns2:description><ns2:value>25.0</ns2:value></ns2:annotationElement><ns2:annotationElement position="761"><ns2:displayCharacter>T</ns2:displayCharacter><ns2:description>T 17%</ns2:description><ns2:value>16.666666</ns2:value></ns2:annotationElement><ns2:annotationElement position="762"><ns2:displayCharacter>A</ns2:displayCharacter><ns2:description>A 8%</ns2:description><ns2:value>8.333333</ns2:value></ns2:annotationElement><ns2:annotationElement position="763"><ns2:displayCharacter>A</ns2:displayCharacter><ns2:description>A 38%</ns2:description><ns2:value>37.5</ns2:value></ns2:annotationElement><ns2:annotationElement position="764"><ns2:displayCharacter>T</ns2:displayCharacter><ns2:description>T 29%</ns2:description><ns2:value>29.166666</ns2:value></ns2:annotationElement><ns2:annotationElement position="765"><ns2:displayCharacter>A</ns2:displayCharacter><ns2:description>A 42%</ns2:description><ns2:value>41.666668</ns2:value></ns2:annotationElement><ns2:annotationElement position="766"><ns2:displayCharacter>A</ns2:displayCharacter><ns2:description>A 25%</ns2:description><ns2:value>25.0</ns2:value></ns2:annotationElement><ns2:annotationElement position="767"><ns2:displayCharacter>T</ns2:displayCharacter><ns2:description>T 58%</ns2:description><ns2:value>58.333332</ns2:value></ns2:annotationElement><ns2:annotationElement position="768"><ns2:displayCharacter>T</ns2:displayCharacter><ns2:description>T 33%</ns2:description><ns2:value>33.333332</ns2:value></ns2:annotationElement><ns2:annotationElement position="769"><ns2:displayCharacter>T</ns2:displayCharacter><ns2:description>T 29%</ns2:description><ns2:value>29.166666</ns2:value></ns2:annotationElement><ns2:annotationElement position="770"><ns2:displayCharacter>A</ns2:displayCharacter><ns2:description>A 46%</ns2:description><ns2:value>45.833332</ns2:value></ns2:annotationElement><ns2:annotationElement position="771"><ns2:displayCharacter>T</ns2:displayCharacter><ns2:description>T 38%</ns2:description><ns2:value>37.5</ns2:value></ns2:annotationElement><ns2:annotationElement position="772"><ns2:displayCharacter>A</ns2:displayCharacter><ns2:description>A 13%</ns2:description><ns2:value>12.5</ns2:value></ns2:annotationElement><ns2:annotationElement position="773"><ns2:displayCharacter>C</ns2:displayCharacter><ns2:description>C 17%</ns2:description><ns2:value>16.666666</ns2:value></ns2:annotationElement><ns2:annotationElement position="774"><ns2:displayCharacter>T</ns2:displayCharacter><ns2:description>T 13%</ns2:description><ns2:value>12.5</ns2:value></ns2:annotationElement><ns2:annotationElement position="775"><ns2:displayCharacter>+</ns2:displayCharacter><ns2:description>[AC] 8%</ns2:description><ns2:value>8.333333</ns2:value></ns2:annotationElement><ns2:annotationElement position="776"><ns2:displayCharacter>T</ns2:displayCharacter><ns2:description>T 17%</ns2:description><ns2:value>16.666666</ns2:value></ns2:annotationElement><ns2:annotationElement position="777"><ns2:displayCharacter>C</ns2:displayCharacter><ns2:description>C 17%</ns2:description><ns2:value>16.666666</ns2:value></ns2:annotationElement><ns2:annotationElement position="778"><ns2:displayCharacter>A</ns2:displayCharacter><ns2:description>A 29%</ns2:description><ns2:value>29.166666</ns2:value></ns2:annotationElement><ns2:annotationElement position="779"><ns2:displayCharacter>T</ns2:displayCharacter><ns2:description>T 17%</ns2:description><ns2:value>16.666666</ns2:value></ns2:annotationElement><ns2:annotationElement position="780"><ns2:displayCharacter>+</ns2:displayCharacter><ns2:description>[CGT] 8%</ns2:description><ns2:value>8.333333</ns2:value></ns2:annotationElement><ns2:annotationElement position="781"><ns2:displayCharacter>A</ns2:displayCharacter><ns2:description>A 42%</ns2:description><ns2:value>41.666668</ns2:value></ns2:annotationElement><ns2:annotationElement position="782"><ns2:displayCharacter>T</ns2:displayCharacter><ns2:description>T 38%</ns2:description><ns2:value>37.5</ns2:value></ns2:annotationElement><ns2:annotationElement position="783"><ns2:displayCharacter>A</ns2:displayCharacter><ns2:description>A 38%</ns2:description><ns2:value>37.5</ns2:value></ns2:annotationElement><ns2:annotationElement position="784"><ns2:displayCharacter>A</ns2:displayCharacter><ns2:description>A 25%</ns2:description><ns2:value>25.0</ns2:value></ns2:annotationElement><ns2:annotationElement position="785"><ns2:displayCharacter>T</ns2:displayCharacter><ns2:description>T 29%</ns2:description><ns2:value>29.166666</ns2:value></ns2:annotationElement><ns2:annotationElement position="786"><ns2:displayCharacter>A</ns2:displayCharacter><ns2:description>A 42%</ns2:description><ns2:value>41.666668</ns2:value></ns2:annotationElement><ns2:annotationElement position="787"><ns2:displayCharacter>A</ns2:displayCharacter><ns2:description>A 33%</ns2:description><ns2:value>33.333332</ns2:value></ns2:annotationElement><ns2:annotationElement position="788"><ns2:displayCharacter>T</ns2:displayCharacter><ns2:description>T 38%</ns2:description><ns2:value>37.5</ns2:value></ns2:annotationElement><ns2:annotationElement position="789"><ns2:displayCharacter>T</ns2:displayCharacter><ns2:description>T 25%</ns2:description><ns2:value>25.0</ns2:value></ns2:annotationElement><ns2:annotationElement position="790"><ns2:displayCharacter>G</ns2:displayCharacter><ns2:description>G 21%</ns2:description><ns2:value>20.833334</ns2:value></ns2:annotationElement><ns2:annotationElement position="791"><ns2:displayCharacter>A</ns2:displayCharacter><ns2:description>A 17%</ns2:description><ns2:value>16.666666</ns2:value></ns2:annotationElement><ns2:annotationElement position="792"><ns2:displayCharacter>T</ns2:displayCharacter><ns2:description>T 33%</ns2:description><ns2:value>33.333332</ns2:value></ns2:annotationElement><ns2:annotationElement position="793"><ns2:displayCharacter>A</ns2:displayCharacter><ns2:description>A 38%</ns2:description><ns2:value>37.5</ns2:value></ns2:annotationElement><ns2:annotationElement position="794"><ns2:displayCharacter>A</ns2:displayCharacter><ns2:description>A 17%</ns2:description><ns2:value>16.666666</ns2:value></ns2:annotationElement><ns2:annotationElement position="795"><ns2:displayCharacter>T</ns2:displayCharacter><ns2:description>T 29%</ns2:description><ns2:value>29.166666</ns2:value></ns2:annotationElement><ns2:annotationElement position="796"><ns2:displayCharacter>T</ns2:displayCharacter><ns2:description>T 25%</ns2:description><ns2:value>25.0</ns2:value></ns2:annotationElement><ns2:annotationElement position="797"><ns2:displayCharacter>T</ns2:displayCharacter><ns2:description>T 25%</ns2:description><ns2:value>25.0</ns2:value></ns2:annotationElement><ns2:annotationElement position="798"><ns2:displayCharacter>A</ns2:displayCharacter><ns2:description>A 17%</ns2:description><ns2:value>16.666666</ns2:value></ns2:annotationElement><ns2:annotationElement position="799"><ns2:displayCharacter>A</ns2:displayCharacter><ns2:description>A 8%</ns2:description><ns2:value>8.333333</ns2:value></ns2:annotationElement><ns2:annotationElement position="800"><ns2:displayCharacter>A</ns2:displayCharacter><ns2:description>A 8%</ns2:description><ns2:value>8.333333</ns2:value></ns2:annotationElement><ns2:annotationElement position="801"><ns2:displayCharacter>A</ns2:displayCharacter><ns2:description>A 8%</ns2:description><ns2:value>8.333333</ns2:value></ns2:annotationElement><ns2:annotationElement position="802"><ns2:displayCharacter>A</ns2:displayCharacter><ns2:description>A 8%</ns2:description><ns2:value>8.333333</ns2:value></ns2:annotationElement><ns2:annotationElement position="803"><ns2:displayCharacter>+</ns2:displayCharacter><ns2:description>[AT] 4%</ns2:description><ns2:value>4.1666665</ns2:value></ns2:annotationElement><ns2:annotationElement position="804"><ns2:displayCharacter>A</ns2:displayCharacter><ns2:description>A 4%</ns2:description><ns2:value>4.1666665</ns2:value></ns2:annotationElement><ns2:annotationElement position="805"><ns2:displayCharacter>T</ns2:displayCharacter><ns2:description>T 4%</ns2:description><ns2:value>4.1666665</ns2:value></ns2:annotationElement><ns2:annotationElement position="806"><ns2:displayCharacter>A</ns2:displayCharacter><ns2:description>A 4%</ns2:description><ns2:value>4.1666665</ns2:value></ns2:annotationElement><ns2:annotationElement position="807"><ns2:displayCharacter>A</ns2:displayCharacter><ns2:description>A 4%</ns2:description><ns2:value>4.1666665</ns2:value></ns2:annotationElement><ns2:annotationElement position="808"><ns2:displayCharacter>T</ns2:displayCharacter><ns2:description>T 4%</ns2:description><ns2:value>4.1666665</ns2:value></ns2:annotationElement><ns2:annotationElement position="809"><ns2:displayCharacter>T</ns2:displayCharacter><ns2:description>T 4%</ns2:description><ns2:value>4.1666665</ns2:value></ns2:annotationElement><ns2:annotationElement position="810"><ns2:displayCharacter>T</ns2:displayCharacter><ns2:description>T 4%</ns2:description><ns2:value>4.1666665</ns2:value></ns2:annotationElement><ns2:annotationElement position="811"><ns2:displayCharacter>T</ns2:displayCharacter><ns2:description>T 4%</ns2:description><ns2:value>4.1666665</ns2:value></ns2:annotationElement><ns2:annotationElement position="812"><ns2:displayCharacter>A</ns2:displayCharacter><ns2:description>A 4%</ns2:description><ns2:value>4.1666665</ns2:value></ns2:annotationElement><ns2:annotationElement position="813"><ns2:displayCharacter>A</ns2:displayCharacter><ns2:description>A 4%</ns2:description><ns2:value>4.1666665</ns2:value></ns2:annotationElement><ns2:annotationElement position="814"><ns2:displayCharacter>T</ns2:displayCharacter><ns2:description>T 4%</ns2:description><ns2:value>4.1666665</ns2:value></ns2:annotationElement><ns2:label>Consensus</ns2:label><ns2:description>% Identidad</ns2:description></ns2:Annotation></ns2:SequenceSet></ns3:vamsasModel><ns3:JSeq colour="-1" start="1" end="366" id="sq1"><ns3:features begin="66" end="77" type="AGAAACCCCGTT" description="Search Results" featureGroup="LF" score="0.0"/><ns3:features begin="167" end="167" type="B2" description="" featureGroup="Jalview" score="0.0"/><ns3:features begin="168" end="168" type="B2" description="" featureGroup="Jalview" score="0.0"/><ns3:features begin="169" end="169" type="B2" description="" featureGroup="Jalview" score="0.0"/><ns3:features begin="174" end="174" type="B2" description="" featureGroup="Jalview" score="0.0"/><ns3:features begin="176" end="176" type="B2" description="" featureGroup="Jalview" score="0.0"/><ns3:features begin="178" end="178" type="B2" description="" featureGroup="Jalview" score="0.0"/><ns3:features begin="179" end="179" type="B2" description="" featureGroup="Jalview" score="0.0"/><ns3:features begin="180" end="180" type="B2" description="" featureGroup="Jalview" score="0.0"/><ns3:features begin="181" end="181" type="B2" description="" featureGroup="Jalview" score="0.0"/><ns3:features begin="182" end="182" type="B3" description="" featureGroup="Jalview" score="0.0"/><ns3:features begin="184" end="184" type="B3" description="" featureGroup="Jalview" score="0.0"/><ns3:features begin="185" end="186" type="B3" description="" featureGroup="Jalview" score="0.0"/><ns3:features begin="187" end="187" type="B3" description="" featureGroup="Jalview" score="0.0"/><ns3:features begin="116" end="135" type="CCGTGCACAATTAGGGGTTG" description="Search Results" featureGroup="B1C" score="0.0"/><ns3:features begin="88" end="89" type="F1C" description="" featureGroup="Jalview" score="0.0"/><ns3:features begin="91" end="92" type="F1C" description="" featureGroup="Jalview" score="0.0"/><ns3:features begin="99" end="99" type="F1C" description="" featureGroup="Jalview" score="0.0"/><ns3:features begin="100" end="100" type="F1C" description="" featureGroup="Jalview" score="0.0"/><ns3:features begin="103" end="103" type="F1C" description="" featureGroup="Jalview" score="0.0"/><ns3:features begin="104" end="107" type="F1C" description="" featureGroup="Jalview" score="0.0"/><ns3:features begin="109" end="110" type="F1C" description="" featureGroup="Jalview" score="0.0"/><ns3:features begin="111" end="112" type="F1C" description="" featureGroup="Jalview" score="0.0"/><ns3:features begin="91" end="91" type="F1C" description="" featureGroup="Jalview" score="0.0"/><ns3:features begin="41" end="43" type="F2" description="" featureGroup="Jalview" score="0.0"/><ns3:features begin="42" end="48" type="F2" description="" featureGroup="Jalview" score="0.0"/><ns3:features begin="53" end="53" type="F2" description="" featureGroup="Jalview" score="0.0"/><ns3:features begin="54" end="57" type="F2" description="" featureGroup="Jalview" score="0.0"/><ns3:features begin="3" end="5" type="F3" description="" featureGroup="Jalview" score="0.0"/><ns3:features begin="6" end="10" type="F3" description="" featureGroup="Jalview" score="0.0"/><ns3:features begin="13" end="20" type="F3" description="" featureGroup="Jalview" score="0.0"/><ns3:features begin="136" end="151" type="LB" description="" featureGroup="Jalview" score="0.0"/><ns3:features begin="153" end="153" type="LB" description="" featureGroup="Jalview" score="0.0"/><ns3:features begin="155" end="155" type="LB" description="" featureGroup="Jalview" score="0.0"/><ns3:features begin="156" end="156" type="LB" description="" featureGroup="Jalview" score="0.0"/><ns3:features begin="157" end="157" type="LB" description="" featureGroup="Jalview" score="0.0"/><ns3:features begin="78" end="83" type="LF" description="" featureGroup="Jalview" score="0.0"/><ns3:features begin="84" end="84" type="LF" description="" featureGroup="Jalview" score="0.0"/><ns3:features begin="87" end="87" type="LF" description="" featureGroup="Jalview" score="0.0"/><ns3:features begin="152" end="152" type="LF" description="" featureGroup="Jalview" score="0.0"/><ns3:features begin="58" end="77" type="TGGCATACAGAAACCCCGTT" description="Search Results" featureGroup="cr_RNA" score="0.0"/></ns3:JSeq><ns3:JSeq colour="-1" start="78" end="739" id="sq3"><ns3:features begin="79" end="96" type="AATCGTACTCCCCGACAT" description="Search Results" featureGroup="F3" score="0.0"/><ns3:features begin="141" end="152" type="AGAAACCCCGTT" description="Search Results" featureGroup="LF" score="0.0"/><ns3:features begin="239" end="239" type="B2" description="" featureGroup="Jalview" score="0.0"/><ns3:features begin="241" end="241" type="B2" description="" featureGroup="Jalview" score="0.0"/><ns3:features begin="243" end="243" type="B2" description="" featureGroup="Jalview" score="0.0"/><ns3:features begin="244" end="244" type="B2" description="" featureGroup="Jalview" score="0.0"/><ns3:features begin="245" end="245" type="B2" description="" featureGroup="Jalview" score="0.0"/><ns3:features begin="250" end="250" type="B2" description="" featureGroup="Jalview" score="0.0"/><ns3:features begin="251" end="251" type="B2" description="" featureGroup="Jalview" score="0.0"/><ns3:features begin="255" end="255" type="B3" description="" featureGroup="Jalview" score="0.0"/><ns3:features begin="256" end="256" type="B3" description="" featureGroup="Jalview" score="0.0"/><ns3:features begin="259" end="259" type="B3" description="" featureGroup="Jalview" score="0.0"/><ns3:features begin="260" end="263" type="B3" description="" featureGroup="Jalview" score="0.0"/><ns3:features begin="264" end="266" type="B3" description="" featureGroup="Jalview" score="0.0"/><ns3:features begin="268" end="269" type="B3" description="" featureGroup="Jalview" score="0.0"/><ns3:features begin="188" end="207" type="CCGTGCACAATTAGGGGTTG" description="Search Results" featureGroup="B1C" score="0.0"/><ns3:features begin="163" end="164" type="F1C" description="" featureGroup="Jalview" score="0.0"/><ns3:features begin="165" end="165" type="F1C" description="" featureGroup="Jalview" score="0.0"/><ns3:features begin="166" end="166" type="F1C" description="" featureGroup="Jalview" score="0.0"/><ns3:features begin="169" end="169" type="F1C" description="" featureGroup="Jalview" score="0.0"/><ns3:features begin="170" end="170" type="F1C" description="" featureGroup="Jalview" score="0.0"/><ns3:features begin="171" end="171" type="F1C" description="" featureGroup="Jalview" score="0.0"/><ns3:features begin="173" end="173" type="F1C" description="" featureGroup="Jalview" score="0.0"/><ns3:features begin="174" end="174" type="F1C" description="" featureGroup="Jalview" score="0.0"/><ns3:features begin="176" end="179" type="F1C" description="" featureGroup="Jalview" score="0.0"/><ns3:features begin="180" end="180" type="F1C" description="" featureGroup="Jalview" score="0.0"/><ns3:features begin="181" end="182" type="F1C" description="" featureGroup="Jalview" score="0.0"/><ns3:features begin="183" end="184" type="F1C" description="" featureGroup="Jalview" score="0.0"/><ns3:features begin="117" end="119" type="F2" description="" featureGroup="Jalview" score="0.0"/><ns3:features begin="118" end="124" type="F2" description="" featureGroup="Jalview" score="0.0"/><ns3:features begin="128" end="128" type="F2" description="" featureGroup="Jalview" score="0.0"/><ns3:features begin="79" end="81" type="F3" description="" featureGroup="Jalview" score="0.0"/><ns3:features begin="89" end="96" type="F3" description="" featureGroup="Jalview" score="0.0"/><ns3:features begin="208" end="229" type="GTGTAATATAGTGGGCCGCGCA" description="Search Results" featureGroup="LB" score="0.0"/><ns3:features begin="228" end="228" type="LB" description="" featureGroup="Jalview" score="0.0"/><ns3:features begin="229" end="229" type="LB" description="" featureGroup="Jalview" score="0.0"/><ns3:features begin="153" end="158" type="LF" description="" featureGroup="Jalview" score="0.0"/><ns3:features begin="162" end="162" type="LF" description="" featureGroup="Jalview" score="0.0"/><ns3:features begin="133" end="152" type="TGGCATACAGAAACCCCGTT" description="Search Results" featureGroup="cr_RNA" score="0.0"/><ns3:features begin="135" end="135" type="cr_RNA" description="" featureGroup="Jalview" score="0.0"/></ns3:JSeq><ns3:JSeq colour="-1" start="78" end="739" id="sq5"><ns3:features begin="141" end="152" type="AGAAACCCCGTT" description="Search Results" featureGroup="LF" score="0.0"/><ns3:features begin="237" end="237" type="B2" description="" featureGroup="Jalview" score="0.0"/><ns3:features begin="238" end="238" type="B2" description="" featureGroup="Jalview" score="0.0"/><ns3:features begin="239" end="239" type="B2" description="" featureGroup="Jalview" score="0.0"/><ns3:features begin="240" end="240" type="B2" description="" featureGroup="Jalview" score="0.0"/><ns3:features begin="241" end="241" type="B2" description="" featureGroup="Jalview" score="0.0"/><ns3:features begin="243" end="243" type="B2" description="" featureGroup="Jalview" score="0.0"/><ns3:features begin="244" end="244" type="B2" description="" featureGroup="Jalview" score="0.0"/><ns3:features begin="245" end="245" type="B2" description="" featureGroup="Jalview" score="0.0"/><ns3:features begin="248" end="248" type="B2" description="" featureGroup="Jalview" score="0.0"/><ns3:features begin="252" end="252" type="B2" description="" featureGroup="Jalview" score="0.0"/><ns3:features begin="255" end="255" type="B3" description="" featureGroup="Jalview" score="0.0"/><ns3:features begin="256" end="256" type="B3" description="" featureGroup="Jalview" score="0.0"/><ns3:features begin="260" end="263" type="B3" description="" featureGroup="Jalview" score="0.0"/><ns3:features begin="264" end="266" type="B3" description="" featureGroup="Jalview" score="0.0"/><ns3:features begin="267" end="267" type="B3" description="" featureGroup="Jalview" score="0.0"/><ns3:features begin="268" end="269" type="B3" description="" featureGroup="Jalview" score="0.0"/><ns3:features begin="256" end="258" type="B3" description="" featureGroup="Jalview" score="0.0"/><ns3:features begin="188" end="207" type="CCGTGCACAATTAGGGGTTG" description="Search Results" featureGroup="B1C" score="0.0"/><ns3:features begin="163" end="164" type="F1C" description="" featureGroup="Jalview" score="0.0"/><ns3:features begin="166" end="166" type="F1C" description="" featureGroup="Jalview" score="0.0"/><ns3:features begin="167" end="167" type="F1C" description="" featureGroup="Jalview" score="0.0"/><ns3:features begin="170" end="170" type="F1C" description="" featureGroup="Jalview" score="0.0"/><ns3:features begin="171" end="171" type="F1C" description="" featureGroup="Jalview" score="0.0"/><ns3:features begin="172" end="172" type="F1C" description="" featureGroup="Jalview" score="0.0"/><ns3:features begin="173" end="173" type="F1C" description="" featureGroup="Jalview" score="0.0"/><ns3:features begin="174" end="174" type="F1C" description="" featureGroup="Jalview" score="0.0"/><ns3:features begin="175" end="175" type="F1C" description="" featureGroup="Jalview" score="0.0"/><ns3:features begin="176" end="179" type="F1C" description="" featureGroup="Jalview" score="0.0"/><ns3:features begin="180" end="180" type="F1C" description="" featureGroup="Jalview" score="0.0"/><ns3:features begin="181" end="182" type="F1C" description="" featureGroup="Jalview" score="0.0"/><ns3:features begin="183" end="184" type="F1C" description="" featureGroup="Jalview" score="0.0"/><ns3:features begin="117" end="119" type="F2" description="" featureGroup="Jalview" score="0.0"/><ns3:features begin="121" end="123" type="F2" description="" featureGroup="Jalview" score="0.0"/><ns3:features begin="128" end="128" type="F2" description="" featureGroup="Jalview" score="0.0"/><ns3:features begin="128" end="132" type="F2" description="" featureGroup="Jalview" score="0.0"/><ns3:features begin="79" end="81" type="F3" description="" featureGroup="Jalview" score="0.0"/><ns3:features begin="82" end="86" type="F3" description="" featureGroup="Jalview" score="0.0"/><ns3:features begin="89" end="96" type="F3" description="" featureGroup="Jalview" score="0.0"/><ns3:features begin="84" end="86" type="F3" description="" featureGroup="Jalview" score="0.0"/><ns3:features begin="228" end="228" type="LB" description="" featureGroup="Jalview" score="0.0"/><ns3:features begin="229" end="229" type="LB" description="" featureGroup="Jalview" score="0.0"/><ns3:features begin="153" end="158" type="LF" description="" featureGroup="Jalview" score="0.0"/><ns3:features begin="162" end="162" type="LF" description="" featureGroup="Jalview" score="0.0"/><ns3:features begin="208" end="211" type="LF" description="" featureGroup="Jalview" score="0.0"/><ns3:features begin="212" end="214" type="LF" description="" featureGroup="Jalview" score="0.0"/><ns3:features begin="215" end="216" type="LF" description="" featureGroup="Jalview" score="0.0"/><ns3:features begin="217" end="218" type="LF" description="" featureGroup="Jalview" score="0.0"/><ns3:features begin="221" end="222" type="LF" description="" featureGroup="Jalview" score="0.0"/><ns3:features begin="223" end="223" type="LF" description="" featureGroup="Jalview" score="0.0"/><ns3:features begin="133" end="133" type="cr_RNA" description="" featureGroup="Jalview" score="0.0"/><ns3:features begin="135" end="135" type="cr_RNA" description="" featureGroup="Jalview" score="0.0"/><ns3:features begin="136" end="140" type="cr_RNA" description="" featureGroup="Jalview" score="0.0"/></ns3:JSeq><ns3:JSeq colour="-1" start="78" end="739" id="sq7"><ns3:features begin="141" end="152" type="AGAAACCCCGTT" description="Search Results" featureGroup="LF" score="0.0"/><ns3:features begin="239" end="239" type="B2" description="" featureGroup="Jalview" score="0.0"/><ns3:features begin="240" end="240" type="B2" description="" featureGroup="Jalview" score="0.0"/><ns3:features begin="241" end="241" type="B2" description="" featureGroup="Jalview" score="0.0"/><ns3:features begin="243" end="243" type="B2" description="" featureGroup="Jalview" score="0.0"/><ns3:features begin="244" end="244" type="B2" description="" featureGroup="Jalview" score="0.0"/><ns3:features begin="245" end="245" type="B2" description="" featureGroup="Jalview" score="0.0"/><ns3:features begin="246" end="246" type="B2" description="" featureGroup="Jalview" score="0.0"/><ns3:features begin="247" end="247" type="B2" description="" featureGroup="Jalview" score="0.0"/><ns3:features begin="248" end="248" type="B2" description="" featureGroup="Jalview" score="0.0"/><ns3:features begin="249" end="249" type="B2" description="" featureGroup="Jalview" score="0.0"/><ns3:features begin="250" end="250" type="B2" description="" featureGroup="Jalview" score="0.0"/><ns3:features begin="255" end="255" type="B3" description="" featureGroup="Jalview" score="0.0"/><ns3:features begin="256" end="256" type="B3" description="" featureGroup="Jalview" score="0.0"/><ns3:features begin="260" end="263" type="B3" description="" featureGroup="Jalview" score="0.0"/><ns3:features begin="264" end="266" type="B3" description="" featureGroup="Jalview" score="0.0"/><ns3:features begin="268" end="269" type="B3" description="" featureGroup="Jalview" score="0.0"/><ns3:features begin="188" end="207" type="CCGTGCACAATTAGGGGTTG" description="Search Results" featureGroup="B1C" score="0.0"/><ns3:features begin="163" end="164" type="F1C" description="" featureGroup="Jalview" score="0.0"/><ns3:features begin="166" end="166" type="F1C" description="" featureGroup="Jalview" score="0.0"/><ns3:features begin="167" end="167" type="F1C" description="" featureGroup="Jalview" score="0.0"/><ns3:features begin="170" end="170" type="F1C" description="" featureGroup="Jalview" score="0.0"/><ns3:features begin="171" end="171" type="F1C" description="" featureGroup="Jalview" score="0.0"/><ns3:features begin="173" end="173" type="F1C" description="" featureGroup="Jalview" score="0.0"/><ns3:features begin="174" end="174" type="F1C" description="" featureGroup="Jalview" score="0.0"/><ns3:features begin="175" end="175" type="F1C" description="" featureGroup="Jalview" score="0.0"/><ns3:features begin="176" end="179" type="F1C" description="" featureGroup="Jalview" score="0.0"/><ns3:features begin="180" end="180" type="F1C" description="" featureGroup="Jalview" score="0.0"/><ns3:features begin="181" end="182" type="F1C" description="" featureGroup="Jalview" score="0.0"/><ns3:features begin="183" end="184" type="F1C" description="" featureGroup="Jalview" score="0.0"/><ns3:features begin="117" end="119" type="F2" description="" featureGroup="Jalview" score="0.0"/><ns3:features begin="121" end="123" type="F2" description="" featureGroup="Jalview" score="0.0"/><ns3:features begin="128" end="128" type="F2" description="" featureGroup="Jalview" score="0.0"/><ns3:features begin="79" end="81" type="F3" description="" featureGroup="Jalview" score="0.0"/><ns3:features begin="84" end="86" type="F3" description="" featureGroup="Jalview" score="0.0"/><ns3:features begin="87" end="88" type="F3" description="" featureGroup="Jalview" score="0.0"/><ns3:features begin="89" end="96" type="F3" description="" featureGroup="Jalview" score="0.0"/><ns3:features begin="79" end="80" type="F3" description="" featureGroup="Jalview" score="0.0"/><ns3:features begin="153" end="158" type="LF" description="" featureGroup="Jalview" score="0.0"/><ns3:features begin="159" end="159" type="LF" description="" featureGroup="Jalview" score="0.0"/><ns3:features begin="160" end="160" type="LF" description="" featureGroup="Jalview" score="0.0"/><ns3:features begin="162" end="162" type="LF" description="" featureGroup="Jalview" score="0.0"/><ns3:features begin="208" end="211" type="LF" description="" featureGroup="Jalview" score="0.0"/><ns3:features begin="212" end="214" type="LF" description="" featureGroup="Jalview" score="0.0"/><ns3:features begin="215" end="216" type="LF" description="" featureGroup="Jalview" score="0.0"/><ns3:features begin="217" end="218" type="LF" description="" featureGroup="Jalview" score="0.0"/><ns3:features begin="219" end="219" type="LF" description="" featureGroup="Jalview" score="0.0"/><ns3:features begin="220" end="220" type="LF" description="" featureGroup="Jalview" score="0.0"/><ns3:features begin="221" end="222" type="LF" description="" featureGroup="Jalview" score="0.0"/><ns3:features begin="223" end="223" type="LF" description="" featureGroup="Jalview" score="0.0"/><ns3:features begin="224" end="224" type="LF" description="" featureGroup="Jalview" score="0.0"/><ns3:features begin="225" end="228" type="LF" description="" featureGroup="Jalview" score="0.0"/><ns3:features begin="133" end="152" type="TGGCATACAGAAACCCCGTT" description="Search Results" featureGroup="cr_RNA" score="0.0"/><ns3:features begin="135" end="135" type="cr_RNA" description="" featureGroup="Jalview" score="0.0"/><ns3:features begin="136" end="140" type="cr_RNA" description="" featureGroup="Jalview" score="0.0"/></ns3:JSeq><ns3:JSeq colour="-1" start="78" end="740" id="sq9"><ns3:features begin="141" end="152" type="AGAAACCCCGTT" description="Search Results" featureGroup="LF" score="0.0"/><ns3:features begin="239" end="239" type="B2" description="" featureGroup="Jalview" score="0.0"/><ns3:features begin="241" end="241" type="B2" description="" featureGroup="Jalview" score="0.0"/><ns3:features begin="242" end="242" type="B2" description="" featureGroup="Jalview" score="0.0"/><ns3:features begin="243" end="243" type="B2" description="" featureGroup="Jalview" score="0.0"/><ns3:features begin="244" end="244" type="B2" description="" featureGroup="Jalview" score="0.0"/><ns3:features begin="245" end="245" type="B2" description="" featureGroup="Jalview" score="0.0"/><ns3:features begin="247" end="247" type="B2" description="" featureGroup="Jalview" score="0.0"/><ns3:features begin="248" end="248" type="B2" description="" featureGroup="Jalview" score="0.0"/><ns3:features begin="249" end="249" type="B2" description="" featureGroup="Jalview" score="0.0"/><ns3:features begin="251" end="251" type="B2" description="" featureGroup="Jalview" score="0.0"/><ns3:features begin="253" end="253" type="B2" description="" featureGroup="Jalview" score="0.0"/><ns3:features begin="254" end="257" type="B3" description="" featureGroup="Jalview" score="0.0"/><ns3:features begin="260" end="263" type="B3" description="" featureGroup="Jalview" score="0.0"/><ns3:features begin="264" end="266" type="B3" description="" featureGroup="Jalview" score="0.0"/><ns3:features begin="268" end="269" type="B3" description="" featureGroup="Jalview" score="0.0"/><ns3:features begin="255" end="255" type="B3" description="" featureGroup="Jalview" score="0.0"/><ns3:features begin="256" end="256" type="B3" description="" featureGroup="Jalview" score="0.0"/><ns3:features begin="188" end="207" type="CCGTGCACAATTAGGGGTTG" description="Search Results" featureGroup="B1C" score="0.0"/><ns3:features begin="163" end="164" type="F1C" description="" featureGroup="Jalview" score="0.0"/><ns3:features begin="165" end="166" type="F1C" description="" featureGroup="Jalview" score="0.0"/><ns3:features begin="169" end="169" type="F1C" description="" featureGroup="Jalview" score="0.0"/><ns3:features begin="170" end="170" type="F1C" description="" featureGroup="Jalview" score="0.0"/><ns3:features begin="171" end="171" type="F1C" description="" featureGroup="Jalview" score="0.0"/><ns3:features begin="172" end="172" type="F1C" description="" featureGroup="Jalview" score="0.0"/><ns3:features begin="174" end="174" type="F1C" description="" featureGroup="Jalview" score="0.0"/><ns3:features begin="176" end="179" type="F1C" description="" featureGroup="Jalview" score="0.0"/><ns3:features begin="180" end="180" type="F1C" description="" featureGroup="Jalview" score="0.0"/><ns3:features begin="181" end="182" type="F1C" description="" featureGroup="Jalview" score="0.0"/><ns3:features begin="183" end="184" type="F1C" description="" featureGroup="Jalview" score="0.0"/><ns3:features begin="117" end="119" type="F2" description="" featureGroup="Jalview" score="0.0"/><ns3:features begin="120" end="123" type="F2" description="" featureGroup="Jalview" score="0.0"/><ns3:features begin="128" end="128" type="F2" description="" featureGroup="Jalview" score="0.0"/><ns3:features begin="121" end="123" type="F2" description="" featureGroup="Jalview" score="0.0"/><ns3:features begin="79" end="80" type="F3" description="" featureGroup="Jalview" score="0.0"/><ns3:features begin="84" end="86" type="F3" description="" featureGroup="Jalview" score="0.0"/><ns3:features begin="87" end="88" type="F3" description="" featureGroup="Jalview" score="0.0"/><ns3:features begin="89" end="96" type="F3" description="" featureGroup="Jalview" score="0.0"/><ns3:features begin="153" end="158" type="LF" description="" featureGroup="Jalview" score="0.0"/><ns3:features begin="162" end="162" type="LF" description="" featureGroup="Jalview" score="0.0"/><ns3:features begin="208" end="211" type="LF" description="" featureGroup="Jalview" score="0.0"/><ns3:features begin="212" end="214" type="LF" description="" featureGroup="Jalview" score="0.0"/><ns3:features begin="215" end="216" type="LF" description="" featureGroup="Jalview" score="0.0"/><ns3:features begin="217" end="218" type="LF" description="" featureGroup="Jalview" score="0.0"/><ns3:features begin="219" end="219" type="LF" description="" featureGroup="Jalview" score="0.0"/><ns3:features begin="220" end="220" type="LF" description="" featureGroup="Jalview" score="0.0"/><ns3:features begin="221" end="222" type="LF" description="" featureGroup="Jalview" score="0.0"/><ns3:features begin="223" end="223" type="LF" description="" featureGroup="Jalview" score="0.0"/><ns3:features begin="224" end="224" type="LF" description="" featureGroup="Jalview" score="0.0"/><ns3:features begin="225" end="228" type="LF" description="" featureGroup="Jalview" score="0.0"/><ns3:features begin="133" end="152" type="TGGCATACAGAAACCCCGTT" description="Search Results" featureGroup="cr_RNA" score="0.0"/><ns3:features begin="135" end="135" type="cr_RNA" description="" featureGroup="Jalview" score="0.0"/><ns3:features begin="136" end="140" type="cr_RNA" description="" featureGroup="Jalview" score="0.0"/></ns3:JSeq><ns3:JSeq colour="-1" start="78" end="740" id="sq11"><ns3:features begin="141" end="152" type="AGAAACCCCGTT" description="Search Results" featureGroup="LF" score="0.0"/><ns3:features begin="238" end="238" type="B2" description="" featureGroup="Jalview" score="0.0"/><ns3:features begin="239" end="239" type="B2" description="" featureGroup="Jalview" score="0.0"/><ns3:features begin="241" end="241" type="B2" description="" featureGroup="Jalview" score="0.0"/><ns3:features begin="243" end="243" type="B2" description="" featureGroup="Jalview" score="0.0"/><ns3:features begin="244" end="244" type="B2" description="" featureGroup="Jalview" score="0.0"/><ns3:features begin="245" end="245" type="B2" description="" featureGroup="Jalview" score="0.0"/><ns3:features begin="248" end="248" type="B2" description="" featureGroup="Jalview" score="0.0"/><ns3:features begin="254" end="257" type="B3" description="" featureGroup="Jalview" score="0.0"/><ns3:features begin="259" end="259" type="B3" description="" featureGroup="Jalview" score="0.0"/><ns3:features begin="260" end="263" type="B3" description="" featureGroup="Jalview" score="0.0"/><ns3:features begin="264" end="266" type="B3" description="" featureGroup="Jalview" score="0.0"/><ns3:features begin="267" end="267" type="B3" description="" featureGroup="Jalview" score="0.0"/><ns3:features begin="268" end="269" type="B3" description="" featureGroup="Jalview" score="0.0"/><ns3:features begin="270" end="270" type="B3" description="" featureGroup="Jalview" score="0.0"/><ns3:features begin="271" end="271" type="B3" description="" featureGroup="Jalview" score="0.0"/><ns3:features begin="255" end="255" type="B3" description="" featureGroup="Jalview" score="0.0"/><ns3:features begin="256" end="256" type="B3" description="" featureGroup="Jalview" score="0.0"/><ns3:features begin="188" end="207" type="CCGTGCACAATTAGGGGTTG" description="Search Results" featureGroup="B1C" score="0.0"/><ns3:features begin="163" end="164" type="F1C" description="" featureGroup="Jalview" score="0.0"/><ns3:features begin="165" end="167" type="F1C" description="" featureGroup="Jalview" score="0.0"/><ns3:features begin="168" end="168" type="F1C" description="" featureGroup="Jalview" score="0.0"/><ns3:features begin="170" end="170" type="F1C" description="" featureGroup="Jalview" score="0.0"/><ns3:features begin="171" end="171" type="F1C" description="" featureGroup="Jalview" score="0.0"/><ns3:features begin="172" end="172" type="F1C" description="" featureGroup="Jalview" score="0.0"/><ns3:features begin="173" end="173" type="F1C" description="" featureGroup="Jalview" score="0.0"/><ns3:features begin="175" end="175" type="F1C" description="" featureGroup="Jalview" score="0.0"/><ns3:features begin="176" end="179" type="F1C" description="" featureGroup="Jalview" score="0.0"/><ns3:features begin="181" end="182" type="F1C" description="" featureGroup="Jalview" score="0.0"/><ns3:features begin="183" end="184" type="F1C" description="" featureGroup="Jalview" score="0.0"/><ns3:features begin="117" end="119" type="F2" description="" featureGroup="Jalview" score="0.0"/><ns3:features begin="120" end="123" type="F2" description="" featureGroup="Jalview" score="0.0"/><ns3:features begin="128" end="132" type="F2" description="" featureGroup="Jalview" score="0.0"/><ns3:features begin="121" end="123" type="F2" description="" featureGroup="Jalview" score="0.0"/><ns3:features begin="79" end="81" type="F3" description="" featureGroup="Jalview" score="0.0"/><ns3:features begin="84" end="86" type="F3" description="" featureGroup="Jalview" score="0.0"/><ns3:features begin="87" end="88" type="F3" description="" featureGroup="Jalview" score="0.0"/><ns3:features begin="89" end="96" type="F3" description="" featureGroup="Jalview" score="0.0"/><ns3:features begin="79" end="80" type="F3" description="" featureGroup="Jalview" score="0.0"/><ns3:features begin="225" end="228" type="LB" description="" featureGroup="Jalview" score="0.0"/><ns3:features begin="229" end="229" type="LB" description="" featureGroup="Jalview" score="0.0"/><ns3:features begin="153" end="158" type="LF" description="" featureGroup="Jalview" score="0.0"/><ns3:features begin="159" end="159" type="LF" description="" featureGroup="Jalview" score="0.0"/><ns3:features begin="208" end="211" type="LF" description="" featureGroup="Jalview" score="0.0"/><ns3:features begin="212" end="214" type="LF" description="" featureGroup="Jalview" score="0.0"/><ns3:features begin="215" end="216" type="LF" description="" featureGroup="Jalview" score="0.0"/><ns3:features begin="217" end="218" type="LF" description="" featureGroup="Jalview" score="0.0"/><ns3:features begin="219" end="219" type="LF" description="" featureGroup="Jalview" score="0.0"/><ns3:features begin="220" end="220" type="LF" description="" featureGroup="Jalview" score="0.0"/><ns3:features begin="221" end="222" type="LF" description="" featureGroup="Jalview" score="0.0"/><ns3:features begin="224" end="224" type="LF" description="" featureGroup="Jalview" score="0.0"/><ns3:features begin="133" end="152" type="TGGCATACAGAAACCCCGTT" description="Search Results" featureGroup="cr_RNA" score="0.0"/><ns3:features begin="135" end="135" type="cr_RNA" description="" featureGroup="Jalview" score="0.0"/><ns3:features begin="136" end="140" type="cr_RNA" description="" featureGroup="Jalview" score="0.0"/></ns3:JSeq><ns3:JSeq colour="-1" start="78" end="740" id="sq13"><ns3:features begin="79" end="96" type="AATCGTACTCCCCGACAT" description="Search Results" featureGroup="F3" score="0.0"/><ns3:features begin="141" end="152" type="AGAAACCCCGTT" description="Search Results" featureGroup="LF" score="0.0"/><ns3:features begin="141" end="162" type="AGAAACCCCGTTCAAAAATCCC" description="Search Results" featureGroup="LF" score="0.0"/><ns3:features begin="239" end="239" type="B2" description="" featureGroup="Jalview" score="0.0"/><ns3:features begin="241" end="241" type="B2" description="" featureGroup="Jalview" score="0.0"/><ns3:features begin="243" end="243" type="B2" description="" featureGroup="Jalview" score="0.0"/><ns3:features begin="244" end="244" type="B2" description="" featureGroup="Jalview" score="0.0"/><ns3:features begin="245" end="245" type="B2" description="" featureGroup="Jalview" score="0.0"/><ns3:features begin="248" end="248" type="B2" description="" featureGroup="Jalview" score="0.0"/><ns3:features begin="255" end="255" type="B3" description="" featureGroup="Jalview" score="0.0"/><ns3:features begin="256" end="256" type="B3" description="" featureGroup="Jalview" score="0.0"/><ns3:features begin="259" end="259" type="B3" description="" featureGroup="Jalview" score="0.0"/><ns3:features begin="260" end="263" type="B3" description="" featureGroup="Jalview" score="0.0"/><ns3:features begin="264" end="266" type="B3" description="" featureGroup="Jalview" score="0.0"/><ns3:features begin="268" end="269" type="B3" description="" featureGroup="Jalview" score="0.0"/><ns3:features begin="163" end="184" type="CCAAAATTCGCGTTTTTTGGCC" description="Search Results" featureGroup="F1C" score="0.0"/><ns3:features begin="188" end="207" type="CCGTGCACAATTAGGGGTTG" description="Search Results" featureGroup="B1C" score="0.0"/><ns3:features begin="163" end="164" type="F1C" description="" featureGroup="Jalview" score="0.0"/><ns3:features begin="168" end="168" type="F1C" description="" featureGroup="Jalview" score="0.0"/><ns3:features begin="170" end="170" type="F1C" description="" featureGroup="Jalview" score="0.0"/><ns3:features begin="171" end="171" type="F1C" description="" featureGroup="Jalview" score="0.0"/><ns3:features begin="173" end="173" type="F1C" description="" featureGroup="Jalview" score="0.0"/><ns3:features begin="175" end="175" type="F1C" description="" featureGroup="Jalview" score="0.0"/><ns3:features begin="176" end="179" type="F1C" description="" featureGroup="Jalview" score="0.0"/><ns3:features begin="181" end="182" type="F1C" description="" featureGroup="Jalview" score="0.0"/><ns3:features begin="183" end="184" type="F1C" description="" featureGroup="Jalview" score="0.0"/><ns3:features begin="117" end="119" type="F2" description="" featureGroup="Jalview" score="0.0"/><ns3:features begin="120" end="135" type="F2" description="" featureGroup="Jalview" score="0.0"/><ns3:features begin="121" end="123" type="F2" description="" featureGroup="Jalview" score="0.0"/><ns3:features begin="79" end="81" type="F3" description="" featureGroup="Jalview" score="0.0"/><ns3:features begin="84" end="86" type="F3" description="" featureGroup="Jalview" score="0.0"/><ns3:features begin="87" end="88" type="F3" description="" featureGroup="Jalview" score="0.0"/><ns3:features begin="89" end="96" type="F3" description="" featureGroup="Jalview" score="0.0"/><ns3:features begin="254" end="271" type="GAAACTGGCCTCTAAGGC" description="Search Results" featureGroup="B3C" score="0.0"/><ns3:features begin="236" end="253" type="GCTGGGTTAGGATGTCGT" description="Search Results" featureGroup="B2" score="0.0"/><ns3:features begin="208" end="229" type="GTGTAATATAGTGGGCCGCGCA" description="Search Results" featureGroup="LB" score="0.0"/><ns3:features begin="153" end="158" type="LF" description="" featureGroup="Jalview" score="0.0"/><ns3:features begin="208" end="211" type="LF" description="" featureGroup="Jalview" score="0.0"/><ns3:features begin="212" end="214" type="LF" description="" featureGroup="Jalview" score="0.0"/><ns3:features begin="215" end="216" type="LF" description="" featureGroup="Jalview" score="0.0"/><ns3:features begin="217" end="218" type="LF" description="" featureGroup="Jalview" score="0.0"/><ns3:features begin="219" end="219" type="LF" description="" featureGroup="Jalview" score="0.0"/><ns3:features begin="220" end="220" type="LF" description="" featureGroup="Jalview" score="0.0"/><ns3:features begin="221" end="222" type="LF" description="" featureGroup="Jalview" score="0.0"/><ns3:features begin="224" end="224" type="LF" description="" featureGroup="Jalview" score="0.0"/><ns3:features begin="225" end="228" type="LF" description="" featureGroup="Jalview" score="0.0"/><ns3:features begin="117" end="135" type="TGCGAAAACCGAAAAATGG" description="Search Results" featureGroup="F2" score="0.0"/><ns3:features begin="133" end="152" type="TGGCATACAGAAACCCCGTT" description="Search Results" featureGroup="cr_RNA" score="0.0"/><ns3:features begin="136" end="140" type="cr_RNA" description="" featureGroup="Jalview" score="0.0"/></ns3:JSeq><ns3:JSeq colour="-1" start="78" end="741" id="sq15"><ns3:features begin="79" end="96" type="AATCGTACTCCCCGACAT" description="Search Results" featureGroup="F3" score="0.0"/><ns3:features begin="141" end="152" type="AGAAACCCCGTT" description="Search Results" featureGroup="LF" score="0.0"/><ns3:features begin="239" end="239" type="B2" description="" featureGroup="Jalview" score="0.0"/><ns3:features begin="241" end="241" type="B2" description="" featureGroup="Jalview" score="0.0"/><ns3:features begin="242" end="242" type="B2" description="" featureGroup="Jalview" score="0.0"/><ns3:features begin="243" end="243" type="B2" description="" featureGroup="Jalview" score="0.0"/><ns3:features begin="244" end="244" type="B2" description="" featureGroup="Jalview" score="0.0"/><ns3:features begin="245" end="245" type="B2" description="" featureGroup="Jalview" score="0.0"/><ns3:features begin="247" end="247" type="B2" description="" featureGroup="Jalview" score="0.0"/><ns3:features begin="248" end="248" type="B2" description="" featureGroup="Jalview" score="0.0"/><ns3:features begin="249" end="249" type="B2" description="" featureGroup="Jalview" score="0.0"/><ns3:features begin="252" end="252" type="B2" description="" featureGroup="Jalview" score="0.0"/><ns3:features begin="255" end="255" type="B3" description="" featureGroup="Jalview" score="0.0"/><ns3:features begin="256" end="256" type="B3" description="" featureGroup="Jalview" score="0.0"/><ns3:features begin="257" end="257" type="B3" description="" featureGroup="Jalview" score="0.0"/><ns3:features begin="259" end="259" type="B3" description="" featureGroup="Jalview" score="0.0"/><ns3:features begin="260" end="263" type="B3" description="" featureGroup="Jalview" score="0.0"/><ns3:features begin="264" end="266" type="B3" description="" featureGroup="Jalview" score="0.0"/><ns3:features begin="268" end="269" type="B3" description="" featureGroup="Jalview" score="0.0"/><ns3:features begin="163" end="184" type="CCAAAATTCGCGTTTTTTGGCC" description="Search Results" featureGroup="F1C" score="0.0"/><ns3:features begin="188" end="207" type="CCGTGCACAATTAGGGGTTG" description="Search Results" featureGroup="B1C" score="0.0"/><ns3:features begin="163" end="164" type="F1C" description="" featureGroup="Jalview" score="0.0"/><ns3:features begin="168" end="168" type="F1C" description="" featureGroup="Jalview" score="0.0"/><ns3:features begin="170" end="170" type="F1C" description="" featureGroup="Jalview" score="0.0"/><ns3:features begin="171" end="171" type="F1C" description="" featureGroup="Jalview" score="0.0"/><ns3:features begin="173" end="173" type="F1C" description="" featureGroup="Jalview" score="0.0"/><ns3:features begin="175" end="175" type="F1C" description="" featureGroup="Jalview" score="0.0"/><ns3:features begin="176" end="179" type="F1C" description="" featureGroup="Jalview" score="0.0"/><ns3:features begin="181" end="182" type="F1C" description="" featureGroup="Jalview" score="0.0"/><ns3:features begin="183" end="184" type="F1C" description="" featureGroup="Jalview" score="0.0"/><ns3:features begin="117" end="119" type="F2" description="" featureGroup="Jalview" score="0.0"/><ns3:features begin="120" end="135" type="F2" description="" featureGroup="Jalview" score="0.0"/><ns3:features begin="121" end="123" type="F2" description="" featureGroup="Jalview" score="0.0"/><ns3:features begin="79" end="81" type="F3" description="" featureGroup="Jalview" score="0.0"/><ns3:features begin="84" end="86" type="F3" description="" featureGroup="Jalview" score="0.0"/><ns3:features begin="87" end="88" type="F3" description="" featureGroup="Jalview" score="0.0"/><ns3:features begin="89" end="96" type="F3" description="" featureGroup="Jalview" score="0.0"/><ns3:features begin="153" end="158" type="LF" description="" featureGroup="Jalview" score="0.0"/><ns3:features begin="159" end="159" type="LF" description="" featureGroup="Jalview" score="0.0"/><ns3:features begin="161" end="161" type="LF" description="" featureGroup="Jalview" score="0.0"/><ns3:features begin="162" end="162" type="LF" description="" featureGroup="Jalview" score="0.0"/><ns3:features begin="208" end="211" type="LF" description="" featureGroup="Jalview" score="0.0"/><ns3:features begin="212" end="214" type="LF" description="" featureGroup="Jalview" score="0.0"/><ns3:features begin="215" end="216" type="LF" description="" featureGroup="Jalview" score="0.0"/><ns3:features begin="217" end="218" type="LF" description="" featureGroup="Jalview" score="0.0"/><ns3:features begin="219" end="219" type="LF" description="" featureGroup="Jalview" score="0.0"/><ns3:features begin="220" end="220" type="LF" description="" featureGroup="Jalview" score="0.0"/><ns3:features begin="221" end="222" type="LF" description="" featureGroup="Jalview" score="0.0"/><ns3:features begin="223" end="223" type="LF" description="" featureGroup="Jalview" score="0.0"/><ns3:features begin="224" end="224" type="LF" description="" featureGroup="Jalview" score="0.0"/><ns3:features begin="225" end="228" type="LF" description="" featureGroup="Jalview" score="0.0"/><ns3:features begin="117" end="135" type="TGCGAAAACCGAAAAATGG" description="Search Results" featureGroup="F2" score="0.0"/><ns3:features begin="133" end="152" type="TGGCATACAGAAACCCCGTT" description="Search Results" featureGroup="cr_RNA" score="0.0"/><ns3:features begin="136" end="140" type="cr_RNA" description="" featureGroup="Jalview" score="0.0"/></ns3:JSeq><ns3:JSeq colour="-1" start="78" end="741" id="sq17"><ns3:features begin="141" end="152" type="AGAAACCCCGTT" description="Search Results" featureGroup="LF" score="0.0"/><ns3:features begin="240" end="240" type="B2" description="" featureGroup="Jalview" score="0.0"/><ns3:features begin="241" end="241" type="B2" description="" featureGroup="Jalview" score="0.0"/><ns3:features begin="242" end="242" type="B2" description="" featureGroup="Jalview" score="0.0"/><ns3:features begin="243" end="243" type="B2" description="" featureGroup="Jalview" score="0.0"/><ns3:features begin="244" end="244" type="B2" description="" featureGroup="Jalview" score="0.0"/><ns3:features begin="245" end="245" type="B2" description="" featureGroup="Jalview" score="0.0"/><ns3:features begin="247" end="247" type="B2" description="" featureGroup="Jalview" score="0.0"/><ns3:features begin="248" end="248" type="B2" description="" featureGroup="Jalview" score="0.0"/><ns3:features begin="251" end="251" type="B2" description="" featureGroup="Jalview" score="0.0"/><ns3:features begin="252" end="252" type="B2" description="" featureGroup="Jalview" score="0.0"/><ns3:features begin="253" end="253" type="B2" description="" featureGroup="Jalview" score="0.0"/><ns3:features begin="257" end="257" type="B3" description="" featureGroup="Jalview" score="0.0"/><ns3:features begin="259" end="259" type="B3" description="" featureGroup="Jalview" score="0.0"/><ns3:features begin="260" end="263" type="B3" description="" featureGroup="Jalview" score="0.0"/><ns3:features begin="264" end="266" type="B3" description="" featureGroup="Jalview" score="0.0"/><ns3:features begin="268" end="269" type="B3" description="" featureGroup="Jalview" score="0.0"/><ns3:features begin="188" end="207" type="CCGTGCACAATTAGGGGTTG" description="Search Results" featureGroup="B1C" score="0.0"/><ns3:features begin="163" end="164" type="F1C" description="" featureGroup="Jalview" score="0.0"/><ns3:features begin="166" end="167" type="F1C" description="" featureGroup="Jalview" score="0.0"/><ns3:features begin="168" end="168" type="F1C" description="" featureGroup="Jalview" score="0.0"/><ns3:features begin="170" end="170" type="F1C" description="" featureGroup="Jalview" score="0.0"/><ns3:features begin="171" end="171" type="F1C" description="" featureGroup="Jalview" score="0.0"/><ns3:features begin="173" end="173" type="F1C" description="" featureGroup="Jalview" score="0.0"/><ns3:features begin="174" end="174" type="F1C" description="" featureGroup="Jalview" score="0.0"/><ns3:features begin="175" end="175" type="F1C" description="" featureGroup="Jalview" score="0.0"/><ns3:features begin="176" end="179" type="F1C" description="" featureGroup="Jalview" score="0.0"/><ns3:features begin="180" end="180" type="F1C" description="" featureGroup="Jalview" score="0.0"/><ns3:features begin="181" end="182" type="F1C" description="" featureGroup="Jalview" score="0.0"/><ns3:features begin="183" end="184" type="F1C" description="" featureGroup="Jalview" score="0.0"/><ns3:features begin="117" end="119" type="F2" description="" featureGroup="Jalview" score="0.0"/><ns3:features begin="121" end="123" type="F2" description="" featureGroup="Jalview" score="0.0"/><ns3:features begin="128" end="132" type="F2" description="" featureGroup="Jalview" score="0.0"/><ns3:features begin="79" end="81" type="F3" description="" featureGroup="Jalview" score="0.0"/><ns3:features begin="84" end="86" type="F3" description="" featureGroup="Jalview" score="0.0"/><ns3:features begin="87" end="88" type="F3" description="" featureGroup="Jalview" score="0.0"/><ns3:features begin="89" end="96" type="F3" description="" featureGroup="Jalview" score="0.0"/><ns3:features begin="254" end="271" type="GAAACTGGCCTCTAAGGC" description="Search Results" featureGroup="B3C" score="0.0"/><ns3:features begin="208" end="229" type="GTGTAATATAGTGGGCCGCGCA" description="Search Results" featureGroup="LB" score="0.0"/><ns3:features begin="153" end="158" type="LF" description="" featureGroup="Jalview" score="0.0"/><ns3:features begin="159" end="159" type="LF" description="" featureGroup="Jalview" score="0.0"/><ns3:features begin="161" end="161" type="LF" description="" featureGroup="Jalview" score="0.0"/><ns3:features begin="162" end="162" type="LF" description="" featureGroup="Jalview" score="0.0"/><ns3:features begin="208" end="211" type="LF" description="" featureGroup="Jalview" score="0.0"/><ns3:features begin="212" end="214" type="LF" description="" featureGroup="Jalview" score="0.0"/><ns3:features begin="215" end="216" type="LF" description="" featureGroup="Jalview" score="0.0"/><ns3:features begin="217" end="218" type="LF" description="" featureGroup="Jalview" score="0.0"/><ns3:features begin="219" end="219" type="LF" description="" featureGroup="Jalview" score="0.0"/><ns3:features begin="220" end="220" type="LF" description="" featureGroup="Jalview" score="0.0"/><ns3:features begin="221" end="222" type="LF" description="" featureGroup="Jalview" score="0.0"/><ns3:features begin="223" end="223" type="LF" description="" featureGroup="Jalview" score="0.0"/><ns3:features begin="224" end="224" type="LF" description="" featureGroup="Jalview" score="0.0"/><ns3:features begin="225" end="228" type="LF" description="" featureGroup="Jalview" score="0.0"/><ns3:features begin="133" end="152" type="TGGCATACAGAAACCCCGTT" description="Search Results" featureGroup="cr_RNA" score="0.0"/><ns3:features begin="136" end="140" type="cr_RNA" description="" featureGroup="Jalview" score="0.0"/></ns3:JSeq><ns3:JSeq colour="-1" start="78" end="742" id="sq19"><ns3:features begin="141" end="152" type="AGAAACCCCGTT" description="Search Results" featureGroup="LF" score="0.0"/><ns3:features begin="237" end="237" type="B2" description="" featureGroup="Jalview" score="0.0"/><ns3:features begin="238" end="238" type="B2" description="" featureGroup="Jalview" score="0.0"/><ns3:features begin="239" end="239" type="B2" description="" featureGroup="Jalview" score="0.0"/><ns3:features begin="241" end="241" type="B2" description="" featureGroup="Jalview" score="0.0"/><ns3:features begin="242" end="242" type="B2" description="" featureGroup="Jalview" score="0.0"/><ns3:features begin="243" end="243" type="B2" description="" featureGroup="Jalview" score="0.0"/><ns3:features begin="244" end="244" type="B2" description="" featureGroup="Jalview" score="0.0"/><ns3:features begin="245" end="245" type="B2" description="" featureGroup="Jalview" score="0.0"/><ns3:features begin="247" end="247" type="B2" description="" featureGroup="Jalview" score="0.0"/><ns3:features begin="248" end="248" type="B2" description="" featureGroup="Jalview" score="0.0"/><ns3:features begin="249" end="249" type="B2" description="" featureGroup="Jalview" score="0.0"/><ns3:features begin="257" end="257" type="B3" description="" featureGroup="Jalview" score="0.0"/><ns3:features begin="260" end="263" type="B3" description="" featureGroup="Jalview" score="0.0"/><ns3:features begin="264" end="266" type="B3" description="" featureGroup="Jalview" score="0.0"/><ns3:features begin="268" end="269" type="B3" description="" featureGroup="Jalview" score="0.0"/><ns3:features begin="188" end="207" type="CCGTGCACAATTAGGGGTTG" description="Search Results" featureGroup="B1C" score="0.0"/><ns3:features begin="163" end="164" type="F1C" description="" featureGroup="Jalview" score="0.0"/><ns3:features begin="165" end="167" type="F1C" description="" featureGroup="Jalview" score="0.0"/><ns3:features begin="168" end="168" type="F1C" description="" featureGroup="Jalview" score="0.0"/><ns3:features begin="170" end="170" type="F1C" description="" featureGroup="Jalview" score="0.0"/><ns3:features begin="171" end="171" type="F1C" description="" featureGroup="Jalview" score="0.0"/><ns3:features begin="173" end="173" type="F1C" description="" featureGroup="Jalview" score="0.0"/><ns3:features begin="174" end="174" type="F1C" description="" featureGroup="Jalview" score="0.0"/><ns3:features begin="175" end="175" type="F1C" description="" featureGroup="Jalview" score="0.0"/><ns3:features begin="176" end="179" type="F1C" description="" featureGroup="Jalview" score="0.0"/><ns3:features begin="180" end="180" type="F1C" description="" featureGroup="Jalview" score="0.0"/><ns3:features begin="181" end="182" type="F1C" description="" featureGroup="Jalview" score="0.0"/><ns3:features begin="183" end="184" type="F1C" description="" featureGroup="Jalview" score="0.0"/><ns3:features begin="117" end="119" type="F2" description="" featureGroup="Jalview" score="0.0"/><ns3:features begin="121" end="123" type="F2" description="" featureGroup="Jalview" score="0.0"/><ns3:features begin="128" end="132" type="F2" description="" featureGroup="Jalview" score="0.0"/><ns3:features begin="79" end="81" type="F3" description="" featureGroup="Jalview" score="0.0"/><ns3:features begin="84" end="86" type="F3" description="" featureGroup="Jalview" score="0.0"/><ns3:features begin="87" end="88" type="F3" description="" featureGroup="Jalview" score="0.0"/><ns3:features begin="89" end="96" type="F3" description="" featureGroup="Jalview" score="0.0"/><ns3:features begin="208" end="229" type="GTGTAATATAGTGGGCCGCGCA" description="Search Results" featureGroup="LB" score="0.0"/><ns3:features begin="153" end="158" type="LF" description="" featureGroup="Jalview" score="0.0"/><ns3:features begin="159" end="159" type="LF" description="" featureGroup="Jalview" score="0.0"/><ns3:features begin="161" end="161" type="LF" description="" featureGroup="Jalview" score="0.0"/><ns3:features begin="162" end="162" type="LF" description="" featureGroup="Jalview" score="0.0"/><ns3:features begin="208" end="211" type="LF" description="" featureGroup="Jalview" score="0.0"/><ns3:features begin="212" end="214" type="LF" description="" featureGroup="Jalview" score="0.0"/><ns3:features begin="215" end="216" type="LF" description="" featureGroup="Jalview" score="0.0"/><ns3:features begin="217" end="218" type="LF" description="" featureGroup="Jalview" score="0.0"/><ns3:features begin="219" end="219" type="LF" description="" featureGroup="Jalview" score="0.0"/><ns3:features begin="220" end="220" type="LF" description="" featureGroup="Jalview" score="0.0"/><ns3:features begin="221" end="222" type="LF" description="" featureGroup="Jalview" score="0.0"/><ns3:features begin="223" end="223" type="LF" description="" featureGroup="Jalview" score="0.0"/><ns3:features begin="224" end="224" type="LF" description="" featureGroup="Jalview" score="0.0"/><ns3:features begin="225" end="228" type="LF" description="" featureGroup="Jalview" score="0.0"/><ns3:features begin="133" end="152" type="TGGCATACAGAAACCCCGTT" description="Search Results" featureGroup="cr_RNA" score="0.0"/><ns3:features begin="135" end="135" type="cr_RNA" description="" featureGroup="Jalview" score="0.0"/><ns3:features begin="136" end="140" type="cr_RNA" description="" featureGroup="Jalview" score="0.0"/></ns3:JSeq><ns3:JSeq colour="-1" start="78" end="743" id="sq21"><ns3:features begin="141" end="152" type="AGAAACCCCGTT" description="Search Results" featureGroup="LF" score="0.0"/><ns3:features begin="239" end="239" type="B2" description="" featureGroup="Jalview" score="0.0"/><ns3:features begin="240" end="240" type="B2" description="" featureGroup="Jalview" score="0.0"/><ns3:features begin="241" end="241" type="B2" description="" featureGroup="Jalview" score="0.0"/><ns3:features begin="243" end="243" type="B2" description="" featureGroup="Jalview" score="0.0"/><ns3:features begin="244" end="244" type="B2" description="" featureGroup="Jalview" score="0.0"/><ns3:features begin="245" end="245" type="B2" description="" featureGroup="Jalview" score="0.0"/><ns3:features begin="246" end="246" type="B2" description="" featureGroup="Jalview" score="0.0"/><ns3:features begin="247" end="247" type="B2" description="" featureGroup="Jalview" score="0.0"/><ns3:features begin="248" end="248" type="B2" description="" featureGroup="Jalview" score="0.0"/><ns3:features begin="249" end="249" type="B2" description="" featureGroup="Jalview" score="0.0"/><ns3:features begin="251" end="251" type="B2" description="" featureGroup="Jalview" score="0.0"/><ns3:features begin="254" end="254" type="B3" description="" featureGroup="Jalview" score="0.0"/><ns3:features begin="255" end="256" type="B3" description="" featureGroup="Jalview" score="0.0"/><ns3:features begin="257" end="258" type="B3" description="" featureGroup="Jalview" score="0.0"/><ns3:features begin="260" end="263" type="B3" description="" featureGroup="Jalview" score="0.0"/><ns3:features begin="264" end="266" type="B3" description="" featureGroup="Jalview" score="0.0"/><ns3:features begin="268" end="269" type="B3" description="" featureGroup="Jalview" score="0.0"/><ns3:features begin="257" end="257" type="B3" description="" featureGroup="Jalview" score="0.0"/><ns3:features begin="163" end="184" type="CCAAAATTCGCGTTTTTTGGCC" description="Search Results" featureGroup="F1C" score="0.0"/><ns3:features begin="188" end="207" type="CCGTGCACAATTAGGGGTTG" description="Search Results" featureGroup="B1C" score="0.0"/><ns3:features begin="168" end="168" type="F1C" description="" featureGroup="Jalview" score="0.0"/><ns3:features begin="170" end="170" type="F1C" description="" featureGroup="Jalview" score="0.0"/><ns3:features begin="171" end="171" type="F1C" description="" featureGroup="Jalview" score="0.0"/><ns3:features begin="173" end="173" type="F1C" description="" featureGroup="Jalview" score="0.0"/><ns3:features begin="174" end="174" type="F1C" description="" featureGroup="Jalview" score="0.0"/><ns3:features begin="175" end="175" type="F1C" description="" featureGroup="Jalview" score="0.0"/><ns3:features begin="176" end="179" type="F1C" description="" featureGroup="Jalview" score="0.0"/><ns3:features begin="180" end="180" type="F1C" description="" featureGroup="Jalview" score="0.0"/><ns3:features begin="181" end="182" type="F1C" description="" featureGroup="Jalview" score="0.0"/><ns3:features begin="183" end="184" type="F1C" description="" featureGroup="Jalview" score="0.0"/><ns3:features begin="117" end="119" type="F2" description="" featureGroup="Jalview" score="0.0"/><ns3:features begin="121" end="123" type="F2" description="" featureGroup="Jalview" score="0.0"/><ns3:features begin="79" end="81" type="F3" description="" featureGroup="Jalview" score="0.0"/><ns3:features begin="82" end="83" type="F3" description="" featureGroup="Jalview" score="0.0"/><ns3:features begin="84" end="86" type="F3" description="" featureGroup="Jalview" score="0.0"/><ns3:features begin="89" end="96" type="F3" description="" featureGroup="Jalview" score="0.0"/><ns3:features begin="228" end="228" type="LB" description="" featureGroup="Jalview" score="0.0"/><ns3:features begin="229" end="229" type="LB" description="" featureGroup="Jalview" score="0.0"/><ns3:features begin="153" end="158" type="LF" description="" featureGroup="Jalview" score="0.0"/><ns3:features begin="162" end="162" type="LF" description="" featureGroup="Jalview" score="0.0"/><ns3:features begin="208" end="211" type="LF" description="" featureGroup="Jalview" score="0.0"/><ns3:features begin="212" end="214" type="LF" description="" featureGroup="Jalview" score="0.0"/><ns3:features begin="215" end="216" type="LF" description="" featureGroup="Jalview" score="0.0"/><ns3:features begin="217" end="218" type="LF" description="" featureGroup="Jalview" score="0.0"/><ns3:features begin="221" end="222" type="LF" description="" featureGroup="Jalview" score="0.0"/><ns3:features begin="223" end="223" type="LF" description="" featureGroup="Jalview" score="0.0"/><ns3:features begin="133" end="133" type="cr_RNA" description="" featureGroup="Jalview" score="0.0"/><ns3:features begin="135" end="135" type="cr_RNA" description="" featureGroup="Jalview" score="0.0"/><ns3:features begin="136" end="140" type="cr_RNA" description="" featureGroup="Jalview" score="0.0"/></ns3:JSeq><ns3:JSeq colour="-1" start="78" end="745" id="sq23"><ns3:features begin="141" end="152" type="AGAAACCCCGTT" description="Search Results" featureGroup="LF" score="0.0"/><ns3:features begin="237" end="237" type="B2" description="" featureGroup="Jalview" score="0.0"/><ns3:features begin="238" end="238" type="B2" description="" featureGroup="Jalview" score="0.0"/><ns3:features begin="239" end="239" type="B2" description="" featureGroup="Jalview" score="0.0"/><ns3:features begin="240" end="240" type="B2" description="" featureGroup="Jalview" score="0.0"/><ns3:features begin="241" end="241" type="B2" description="" featureGroup="Jalview" score="0.0"/><ns3:features begin="243" end="243" type="B2" description="" featureGroup="Jalview" score="0.0"/><ns3:features begin="244" end="244" type="B2" description="" featureGroup="Jalview" score="0.0"/><ns3:features begin="245" end="245" type="B2" description="" featureGroup="Jalview" score="0.0"/><ns3:features begin="250" end="250" type="B2" description="" featureGroup="Jalview" score="0.0"/><ns3:features begin="251" end="251" type="B2" description="" featureGroup="Jalview" score="0.0"/><ns3:features begin="252" end="252" type="B2" description="" featureGroup="Jalview" score="0.0"/><ns3:features begin="254" end="254" type="B3" description="" featureGroup="Jalview" score="0.0"/><ns3:features begin="255" end="256" type="B3" description="" featureGroup="Jalview" score="0.0"/><ns3:features begin="257" end="258" type="B3" description="" featureGroup="Jalview" score="0.0"/><ns3:features begin="259" end="259" type="B3" description="" featureGroup="Jalview" score="0.0"/><ns3:features begin="260" end="263" type="B3" description="" featureGroup="Jalview" score="0.0"/><ns3:features begin="264" end="266" type="B3" description="" featureGroup="Jalview" score="0.0"/><ns3:features begin="267" end="267" type="B3" description="" featureGroup="Jalview" score="0.0"/><ns3:features begin="268" end="268" type="B3" description="" featureGroup="Jalview" score="0.0"/><ns3:features begin="270" end="270" type="B3" description="" featureGroup="Jalview" score="0.0"/><ns3:features begin="271" end="271" type="B3" description="" featureGroup="Jalview" score="0.0"/><ns3:features begin="257" end="257" type="B3" description="" featureGroup="Jalview" score="0.0"/><ns3:features begin="188" end="207" type="CCGTGCACAATTAGGGGTTG" description="Search Results" featureGroup="B1C" score="0.0"/><ns3:features begin="166" end="167" type="F1C" description="" featureGroup="Jalview" score="0.0"/><ns3:features begin="168" end="168" type="F1C" description="" featureGroup="Jalview" score="0.0"/><ns3:features begin="170" end="170" type="F1C" description="" featureGroup="Jalview" score="0.0"/><ns3:features begin="171" end="171" type="F1C" description="" featureGroup="Jalview" score="0.0"/><ns3:features begin="173" end="173" type="F1C" description="" featureGroup="Jalview" score="0.0"/><ns3:features begin="174" end="174" type="F1C" description="" featureGroup="Jalview" score="0.0"/><ns3:features begin="175" end="175" type="F1C" description="" featureGroup="Jalview" score="0.0"/><ns3:features begin="176" end="179" type="F1C" description="" featureGroup="Jalview" score="0.0"/><ns3:features begin="180" end="180" type="F1C" description="" featureGroup="Jalview" score="0.0"/><ns3:features begin="181" end="182" type="F1C" description="" featureGroup="Jalview" score="0.0"/><ns3:features begin="183" end="184" type="F1C" description="" featureGroup="Jalview" score="0.0"/><ns3:features begin="117" end="119" type="F2" description="" featureGroup="Jalview" score="0.0"/><ns3:features begin="120" end="124" type="F2" description="" featureGroup="Jalview" score="0.0"/><ns3:features begin="128" end="132" type="F2" description="" featureGroup="Jalview" score="0.0"/><ns3:features begin="121" end="123" type="F2" description="" featureGroup="Jalview" score="0.0"/><ns3:features begin="79" end="81" type="F3" description="" featureGroup="Jalview" score="0.0"/><ns3:features begin="82" end="83" type="F3" description="" featureGroup="Jalview" score="0.0"/><ns3:features begin="84" end="86" type="F3" description="" featureGroup="Jalview" score="0.0"/><ns3:features begin="89" end="96" type="F3" description="" featureGroup="Jalview" score="0.0"/><ns3:features begin="208" end="229" type="GTGTAATATAGTGGGCCGCGCA" description="Search Results" featureGroup="LB" score="0.0"/><ns3:features begin="229" end="229" type="LB" description="" featureGroup="Jalview" score="0.0"/><ns3:features begin="153" end="158" type="LF" description="" featureGroup="Jalview" score="0.0"/><ns3:features begin="159" end="159" type="LF" description="" featureGroup="Jalview" score="0.0"/><ns3:features begin="208" end="211" type="LF" description="" featureGroup="Jalview" score="0.0"/><ns3:features begin="212" end="214" type="LF" description="" featureGroup="Jalview" score="0.0"/><ns3:features begin="215" end="216" type="LF" description="" featureGroup="Jalview" score="0.0"/><ns3:features begin="217" end="218" type="LF" description="" featureGroup="Jalview" score="0.0"/><ns3:features begin="221" end="222" type="LF" description="" featureGroup="Jalview" score="0.0"/><ns3:features begin="223" end="223" type="LF" description="" featureGroup="Jalview" score="0.0"/><ns3:features begin="133" end="152" type="TGGCATACAGAAACCCCGTT" description="Search Results" featureGroup="cr_RNA" score="0.0"/></ns3:JSeq><ns3:JSeq colour="-1" start="78" end="748" id="sq25"><ns3:features begin="141" end="152" type="AGAAACCCCGTT" description="Search Results" featureGroup="LF" score="0.0"/><ns3:features begin="239" end="239" type="B2" description="" featureGroup="Jalview" score="0.0"/><ns3:features begin="240" end="240" type="B2" description="" featureGroup="Jalview" score="0.0"/><ns3:features begin="241" end="241" type="B2" description="" featureGroup="Jalview" score="0.0"/><ns3:features begin="243" end="243" type="B2" description="" featureGroup="Jalview" score="0.0"/><ns3:features begin="244" end="244" type="B2" description="" featureGroup="Jalview" score="0.0"/><ns3:features begin="245" end="245" type="B2" description="" featureGroup="Jalview" score="0.0"/><ns3:features begin="248" end="248" type="B2" description="" featureGroup="Jalview" score="0.0"/><ns3:features begin="255" end="256" type="B3" description="" featureGroup="Jalview" score="0.0"/><ns3:features begin="257" end="257" type="B3" description="" featureGroup="Jalview" score="0.0"/><ns3:features begin="259" end="259" type="B3" description="" featureGroup="Jalview" score="0.0"/><ns3:features begin="260" end="263" type="B3" description="" featureGroup="Jalview" score="0.0"/><ns3:features begin="264" end="266" type="B3" description="" featureGroup="Jalview" score="0.0"/><ns3:features begin="268" end="268" type="B3" description="" featureGroup="Jalview" score="0.0"/><ns3:features begin="269" end="269" type="B3" description="" featureGroup="Jalview" score="0.0"/><ns3:features begin="270" end="270" type="B3" description="" featureGroup="Jalview" score="0.0"/><ns3:features begin="188" end="207" type="CCGTGCACAATTAGGGGTTG" description="Search Results" featureGroup="B1C" score="0.0"/><ns3:features begin="163" end="163" type="F1C" description="" featureGroup="Jalview" score="0.0"/><ns3:features begin="166" end="167" type="F1C" description="" featureGroup="Jalview" score="0.0"/><ns3:features begin="168" end="168" type="F1C" description="" featureGroup="Jalview" score="0.0"/><ns3:features begin="169" end="170" type="F1C" description="" featureGroup="Jalview" score="0.0"/><ns3:features begin="171" end="171" type="F1C" description="" featureGroup="Jalview" score="0.0"/><ns3:features begin="172" end="172" type="F1C" description="" featureGroup="Jalview" score="0.0"/><ns3:features begin="173" end="173" type="F1C" description="" featureGroup="Jalview" score="0.0"/><ns3:features begin="176" end="179" type="F1C" description="" featureGroup="Jalview" score="0.0"/><ns3:features begin="180" end="180" type="F1C" description="" featureGroup="Jalview" score="0.0"/><ns3:features begin="181" end="182" type="F1C" description="" featureGroup="Jalview" score="0.0"/><ns3:features begin="183" end="184" type="F1C" description="" featureGroup="Jalview" score="0.0"/><ns3:features begin="117" end="119" type="F2" description="" featureGroup="Jalview" score="0.0"/><ns3:features begin="120" end="123" type="F2" description="" featureGroup="Jalview" score="0.0"/><ns3:features begin="128" end="132" type="F2" description="" featureGroup="Jalview" score="0.0"/><ns3:features begin="121" end="123" type="F2" description="" featureGroup="Jalview" score="0.0"/><ns3:features begin="128" end="128" type="F2" description="" featureGroup="Jalview" score="0.0"/><ns3:features begin="79" end="81" type="F3" description="" featureGroup="Jalview" score="0.0"/><ns3:features begin="82" end="83" type="F3" description="" featureGroup="Jalview" score="0.0"/><ns3:features begin="84" end="86" type="F3" description="" featureGroup="Jalview" score="0.0"/><ns3:features begin="89" end="96" type="F3" description="" featureGroup="Jalview" score="0.0"/><ns3:features begin="208" end="229" type="GTGTAATATAGTGGGCCGCGCA" description="Search Results" featureGroup="LB" score="0.0"/><ns3:features begin="229" end="229" type="LB" description="" featureGroup="Jalview" score="0.0"/><ns3:features begin="153" end="158" type="LF" description="" featureGroup="Jalview" score="0.0"/><ns3:features begin="162" end="162" type="LF" description="" featureGroup="Jalview" score="0.0"/><ns3:features begin="208" end="211" type="LF" description="" featureGroup="Jalview" score="0.0"/><ns3:features begin="212" end="214" type="LF" description="" featureGroup="Jalview" score="0.0"/><ns3:features begin="215" end="216" type="LF" description="" featureGroup="Jalview" score="0.0"/><ns3:features begin="217" end="218" type="LF" description="" featureGroup="Jalview" score="0.0"/><ns3:features begin="221" end="222" type="LF" description="" featureGroup="Jalview" score="0.0"/><ns3:features begin="223" end="223" type="LF" description="" featureGroup="Jalview" score="0.0"/><ns3:features begin="133" end="152" type="TGGCATACAGAAACCCCGTT" description="Search Results" featureGroup="cr_RNA" score="0.0"/></ns3:JSeq><ns3:JSeq colour="-1" start="78" end="749" id="sq27"><ns3:features begin="141" end="152" type="AGAAACCCCGTT" description="Search Results" featureGroup="LF" score="0.0"/><ns3:features begin="238" end="238" type="B2" description="" featureGroup="Jalview" score="0.0"/><ns3:features begin="240" end="240" type="B2" description="" featureGroup="Jalview" score="0.0"/><ns3:features begin="241" end="241" type="B2" description="" featureGroup="Jalview" score="0.0"/><ns3:features begin="243" end="243" type="B2" description="" featureGroup="Jalview" score="0.0"/><ns3:features begin="244" end="244" type="B2" description="" featureGroup="Jalview" score="0.0"/><ns3:features begin="245" end="245" type="B2" description="" featureGroup="Jalview" score="0.0"/><ns3:features begin="250" end="250" type="B2" description="" featureGroup="Jalview" score="0.0"/><ns3:features begin="251" end="251" type="B2" description="" featureGroup="Jalview" score="0.0"/><ns3:features begin="252" end="252" type="B2" description="" featureGroup="Jalview" score="0.0"/><ns3:features begin="253" end="253" type="B2" description="" featureGroup="Jalview" score="0.0"/><ns3:features begin="255" end="256" type="B3" description="" featureGroup="Jalview" score="0.0"/><ns3:features begin="257" end="257" type="B3" description="" featureGroup="Jalview" score="0.0"/><ns3:features begin="259" end="259" type="B3" description="" featureGroup="Jalview" score="0.0"/><ns3:features begin="260" end="263" type="B3" description="" featureGroup="Jalview" score="0.0"/><ns3:features begin="264" end="266" type="B3" description="" featureGroup="Jalview" score="0.0"/><ns3:features begin="267" end="267" type="B3" description="" featureGroup="Jalview" score="0.0"/><ns3:features begin="268" end="268" type="B3" description="" featureGroup="Jalview" score="0.0"/><ns3:features begin="269" end="269" type="B3" description="" featureGroup="Jalview" score="0.0"/><ns3:features begin="270" end="270" type="B3" description="" featureGroup="Jalview" score="0.0"/><ns3:features begin="271" end="271" type="B3" description="" featureGroup="Jalview" score="0.0"/><ns3:features begin="163" end="163" type="F1C" description="" featureGroup="Jalview" score="0.0"/><ns3:features begin="169" end="170" type="F1C" description="" featureGroup="Jalview" score="0.0"/><ns3:features begin="172" end="172" type="F1C" description="" featureGroup="Jalview" score="0.0"/><ns3:features begin="173" end="173" type="F1C" description="" featureGroup="Jalview" score="0.0"/><ns3:features begin="176" end="179" type="F1C" description="" featureGroup="Jalview" score="0.0"/><ns3:features begin="180" end="180" type="F1C" description="" featureGroup="Jalview" score="0.0"/><ns3:features begin="117" end="119" type="F2" description="" featureGroup="Jalview" score="0.0"/><ns3:features begin="120" end="124" type="F2" description="" featureGroup="Jalview" score="0.0"/><ns3:features begin="128" end="128" type="F2" description="" featureGroup="Jalview" score="0.0"/><ns3:features begin="120" end="123" type="F2" description="" featureGroup="Jalview" score="0.0"/><ns3:features begin="121" end="123" type="F2" description="" featureGroup="Jalview" score="0.0"/><ns3:features begin="79" end="81" type="F3" description="" featureGroup="Jalview" score="0.0"/><ns3:features begin="82" end="83" type="F3" description="" featureGroup="Jalview" score="0.0"/><ns3:features begin="84" end="86" type="F3" description="" featureGroup="Jalview" score="0.0"/><ns3:features begin="89" end="96" type="F3" description="" featureGroup="Jalview" score="0.0"/><ns3:features begin="225" end="228" type="LB" description="" featureGroup="Jalview" score="0.0"/><ns3:features begin="153" end="158" type="LF" description="" featureGroup="Jalview" score="0.0"/><ns3:features begin="159" end="159" type="LF" description="" featureGroup="Jalview" score="0.0"/><ns3:features begin="162" end="162" type="LF" description="" featureGroup="Jalview" score="0.0"/><ns3:features begin="208" end="211" type="LF" description="" featureGroup="Jalview" score="0.0"/><ns3:features begin="212" end="214" type="LF" description="" featureGroup="Jalview" score="0.0"/><ns3:features begin="215" end="216" type="LF" description="" featureGroup="Jalview" score="0.0"/><ns3:features begin="217" end="218" type="LF" description="" featureGroup="Jalview" score="0.0"/><ns3:features begin="221" end="222" type="LF" description="" featureGroup="Jalview" score="0.0"/><ns3:features begin="224" end="224" type="LF" description="" featureGroup="Jalview" score="0.0"/><ns3:features begin="133" end="152" type="TGGCATACAGAAACCCCGTT" description="Search Results" featureGroup="cr_RNA" score="0.0"/></ns3:JSeq><ns3:JSeq colour="-1" start="78" end="749" id="sq29"><ns3:features begin="79" end="96" type="AATCGTACTCCCCGACAT" description="Search Results" featureGroup="F3" score="0.0"/><ns3:features begin="141" end="152" type="AGAAACCCCGTT" description="Search Results" featureGroup="LF" score="0.0"/><ns3:features begin="141" end="162" type="AGAAACCCCGTTCAAAAATCCC" description="Search Results" featureGroup="LF" score="0.0"/><ns3:features begin="240" end="240" type="B2" description="" featureGroup="Jalview" score="0.0"/><ns3:features begin="241" end="241" type="B2" description="" featureGroup="Jalview" score="0.0"/><ns3:features begin="242" end="242" type="B2" description="" featureGroup="Jalview" score="0.0"/><ns3:features begin="243" end="243" type="B2" description="" featureGroup="Jalview" score="0.0"/><ns3:features begin="244" end="244" type="B2" description="" featureGroup="Jalview" score="0.0"/><ns3:features begin="245" end="245" type="B2" description="" featureGroup="Jalview" score="0.0"/><ns3:features begin="247" end="247" type="B2" description="" featureGroup="Jalview" score="0.0"/><ns3:features begin="253" end="253" type="B2" description="" featureGroup="Jalview" score="0.0"/><ns3:features begin="255" end="256" type="B3" description="" featureGroup="Jalview" score="0.0"/><ns3:features begin="260" end="263" type="B3" description="" featureGroup="Jalview" score="0.0"/><ns3:features begin="264" end="266" type="B3" description="" featureGroup="Jalview" score="0.0"/><ns3:features begin="268" end="268" type="B3" description="" featureGroup="Jalview" score="0.0"/><ns3:features begin="269" end="269" type="B3" description="" featureGroup="Jalview" score="0.0"/><ns3:features begin="163" end="184" type="CCAAAATTCGCGTTTTTTGGCC" description="Search Results" featureGroup="F1C" score="0.0"/><ns3:features begin="188" end="207" type="CCGTGCACAATTAGGGGTTG" description="Search Results" featureGroup="B1C" score="0.0"/><ns3:features begin="163" end="163" type="F1C" description="" featureGroup="Jalview" score="0.0"/><ns3:features begin="172" end="172" type="F1C" description="" featureGroup="Jalview" score="0.0"/><ns3:features begin="173" end="173" type="F1C" description="" featureGroup="Jalview" score="0.0"/><ns3:features begin="175" end="175" type="F1C" description="" featureGroup="Jalview" score="0.0"/><ns3:features begin="176" end="179" type="F1C" description="" featureGroup="Jalview" score="0.0"/><ns3:features begin="117" end="119" type="F2" description="" featureGroup="Jalview" score="0.0"/><ns3:features begin="120" end="135" type="F2" description="" featureGroup="Jalview" score="0.0"/><ns3:features begin="120" end="123" type="F2" description="" featureGroup="Jalview" score="0.0"/><ns3:features begin="121" end="123" type="F2" description="" featureGroup="Jalview" score="0.0"/><ns3:features begin="79" end="81" type="F3" description="" featureGroup="Jalview" score="0.0"/><ns3:features begin="82" end="83" type="F3" description="" featureGroup="Jalview" score="0.0"/><ns3:features begin="84" end="86" type="F3" description="" featureGroup="Jalview" score="0.0"/><ns3:features begin="89" end="96" type="F3" description="" featureGroup="Jalview" score="0.0"/><ns3:features begin="225" end="226" type="LB" description="" featureGroup="Jalview" score="0.0"/><ns3:features begin="228" end="228" type="LB" description="" featureGroup="Jalview" score="0.0"/><ns3:features begin="229" end="229" type="LB" description="" featureGroup="Jalview" score="0.0"/><ns3:features begin="153" end="158" type="LF" description="" featureGroup="Jalview" score="0.0"/><ns3:features begin="159" end="159" type="LF" description="" featureGroup="Jalview" score="0.0"/><ns3:features begin="161" end="161" type="LF" description="" featureGroup="Jalview" score="0.0"/><ns3:features begin="162" end="162" type="LF" description="" featureGroup="Jalview" score="0.0"/><ns3:features begin="208" end="211" type="LF" description="" featureGroup="Jalview" score="0.0"/><ns3:features begin="212" end="214" type="LF" description="" featureGroup="Jalview" score="0.0"/><ns3:features begin="215" end="216" type="LF" description="" featureGroup="Jalview" score="0.0"/><ns3:features begin="217" end="218" type="LF" description="" featureGroup="Jalview" score="0.0"/><ns3:features begin="219" end="219" type="LF" description="" featureGroup="Jalview" score="0.0"/><ns3:features begin="220" end="220" type="LF" description="" featureGroup="Jalview" score="0.0"/><ns3:features begin="221" end="222" type="LF" description="" featureGroup="Jalview" score="0.0"/><ns3:features begin="223" end="224" type="LF" description="" featureGroup="Jalview" score="0.0"/><ns3:features begin="224" end="224" type="LF" description="" featureGroup="Jalview" score="0.0"/><ns3:features begin="117" end="135" type="TGCGAAAACCGAAAAATGG" description="Search Results" featureGroup="F2" score="0.0"/><ns3:features begin="133" end="152" type="TGGCATACAGAAACCCCGTT" description="Search Results" featureGroup="cr_RNA" score="0.0"/></ns3:JSeq><ns3:JSeq colour="-1" start="78" end="750" id="sq31"><ns3:features begin="141" end="152" type="AGAAACCCCGTT" description="Search Results" featureGroup="LF" score="0.0"/><ns3:features begin="240" end="240" type="B2" description="" featureGroup="Jalview" score="0.0"/><ns3:features begin="241" end="241" type="B2" description="" featureGroup="Jalview" score="0.0"/><ns3:features begin="242" end="242" type="B2" description="" featureGroup="Jalview" score="0.0"/><ns3:features begin="243" end="243" type="B2" description="" featureGroup="Jalview" score="0.0"/><ns3:features begin="244" end="244" type="B2" description="" featureGroup="Jalview" score="0.0"/><ns3:features begin="245" end="245" type="B2" description="" featureGroup="Jalview" score="0.0"/><ns3:features begin="248" end="248" type="B2" description="" featureGroup="Jalview" score="0.0"/><ns3:features begin="249" end="249" type="B2" description="" featureGroup="Jalview" score="0.0"/><ns3:features begin="252" end="252" type="B2" description="" featureGroup="Jalview" score="0.0"/><ns3:features begin="255" end="256" type="B3" description="" featureGroup="Jalview" score="0.0"/><ns3:features begin="260" end="263" type="B3" description="" featureGroup="Jalview" score="0.0"/><ns3:features begin="264" end="266" type="B3" description="" featureGroup="Jalview" score="0.0"/><ns3:features begin="268" end="268" type="B3" description="" featureGroup="Jalview" score="0.0"/><ns3:features begin="269" end="269" type="B3" description="" featureGroup="Jalview" score="0.0"/><ns3:features begin="188" end="207" type="CCGTGCACAATTAGGGGTTG" description="Search Results" featureGroup="B1C" score="0.0"/><ns3:features begin="163" end="163" type="F1C" description="" featureGroup="Jalview" score="0.0"/><ns3:features begin="164" end="164" type="F1C" description="" featureGroup="Jalview" score="0.0"/><ns3:features begin="165" end="167" type="F1C" description="" featureGroup="Jalview" score="0.0"/><ns3:features begin="168" end="168" type="F1C" description="" featureGroup="Jalview" score="0.0"/><ns3:features begin="170" end="170" type="F1C" description="" featureGroup="Jalview" score="0.0"/><ns3:features begin="171" end="171" type="F1C" description="" featureGroup="Jalview" score="0.0"/><ns3:features begin="172" end="172" type="F1C" description="" featureGroup="Jalview" score="0.0"/><ns3:features begin="173" end="173" type="F1C" description="" featureGroup="Jalview" score="0.0"/><ns3:features begin="174" end="174" type="F1C" description="" featureGroup="Jalview" score="0.0"/><ns3:features begin="175" end="175" type="F1C" description="" featureGroup="Jalview" score="0.0"/><ns3:features begin="176" end="179" type="F1C" description="" featureGroup="Jalview" score="0.0"/><ns3:features begin="181" end="182" type="F1C" description="" featureGroup="Jalview" score="0.0"/><ns3:features begin="183" end="184" type="F1C" description="" featureGroup="Jalview" score="0.0"/><ns3:features begin="117" end="119" type="F2" description="" featureGroup="Jalview" score="0.0"/><ns3:features begin="120" end="123" type="F2" description="" featureGroup="Jalview" score="0.0"/><ns3:features begin="128" end="132" type="F2" description="" featureGroup="Jalview" score="0.0"/><ns3:features begin="121" end="123" type="F2" description="" featureGroup="Jalview" score="0.0"/><ns3:features begin="79" end="81" type="F3" description="" featureGroup="Jalview" score="0.0"/><ns3:features begin="82" end="83" type="F3" description="" featureGroup="Jalview" score="0.0"/><ns3:features begin="84" end="86" type="F3" description="" featureGroup="Jalview" score="0.0"/><ns3:features begin="89" end="96" type="F3" description="" featureGroup="Jalview" score="0.0"/><ns3:features begin="208" end="229" type="GTGTAATATAGTGGGCCGCGCA" description="Search Results" featureGroup="LB" score="0.0"/><ns3:features begin="229" end="229" type="LB" description="" featureGroup="Jalview" score="0.0"/><ns3:features begin="153" end="158" type="LF" description="" featureGroup="Jalview" score="0.0"/><ns3:features begin="159" end="159" type="LF" description="" featureGroup="Jalview" score="0.0"/><ns3:features begin="161" end="161" type="LF" description="" featureGroup="Jalview" score="0.0"/><ns3:features begin="162" end="162" type="LF" description="" featureGroup="Jalview" score="0.0"/><ns3:features begin="208" end="211" type="LF" description="" featureGroup="Jalview" score="0.0"/><ns3:features begin="212" end="214" type="LF" description="" featureGroup="Jalview" score="0.0"/><ns3:features begin="215" end="216" type="LF" description="" featureGroup="Jalview" score="0.0"/><ns3:features begin="217" end="218" type="LF" description="" featureGroup="Jalview" score="0.0"/><ns3:features begin="219" end="219" type="LF" description="" featureGroup="Jalview" score="0.0"/><ns3:features begin="220" end="220" type="LF" description="" featureGroup="Jalview" score="0.0"/><ns3:features begin="221" end="222" type="LF" description="" featureGroup="Jalview" score="0.0"/><ns3:features begin="224" end="224" type="LF" description="" featureGroup="Jalview" score="0.0"/><ns3:features begin="133" end="152" type="TGGCATACAGAAACCCCGTT" description="Search Results" featureGroup="cr_RNA" score="0.0"/></ns3:JSeq><ns3:JSeq colour="-1" start="78" end="750" id="sq33"><ns3:features begin="79" end="96" type="AATCGTACTCCCCGACAT" description="Search Results" featureGroup="F3" score="0.0"/><ns3:features begin="141" end="152" type="AGAAACCCCGTT" description="Search Results" featureGroup="LF" score="0.0"/><ns3:features begin="239" end="239" type="B2" description="" featureGroup="Jalview" score="0.0"/><ns3:features begin="240" end="240" type="B2" description="" featureGroup="Jalview" score="0.0"/><ns3:features begin="241" end="241" type="B2" description="" featureGroup="Jalview" score="0.0"/><ns3:features begin="243" end="243" type="B2" description="" featureGroup="Jalview" score="0.0"/><ns3:features begin="244" end="244" type="B2" description="" featureGroup="Jalview" score="0.0"/><ns3:features begin="245" end="245" type="B2" description="" featureGroup="Jalview" score="0.0"/><ns3:features begin="250" end="250" type="B2" description="" featureGroup="Jalview" score="0.0"/><ns3:features begin="251" end="251" type="B2" description="" featureGroup="Jalview" score="0.0"/><ns3:features begin="255" end="256" type="B3" description="" featureGroup="Jalview" score="0.0"/><ns3:features begin="259" end="259" type="B3" description="" featureGroup="Jalview" score="0.0"/><ns3:features begin="260" end="263" type="B3" description="" featureGroup="Jalview" score="0.0"/><ns3:features begin="264" end="266" type="B3" description="" featureGroup="Jalview" score="0.0"/><ns3:features begin="267" end="267" type="B3" description="" featureGroup="Jalview" score="0.0"/><ns3:features begin="268" end="268" type="B3" description="" featureGroup="Jalview" score="0.0"/><ns3:features begin="269" end="269" type="B3" description="" featureGroup="Jalview" score="0.0"/><ns3:features begin="188" end="207" type="CCGTGCACAATTAGGGGTTG" description="Search Results" featureGroup="B1C" score="0.0"/><ns3:features begin="163" end="163" type="F1C" description="" featureGroup="Jalview" score="0.0"/><ns3:features begin="164" end="164" type="F1C" description="" featureGroup="Jalview" score="0.0"/><ns3:features begin="165" end="167" type="F1C" description="" featureGroup="Jalview" score="0.0"/><ns3:features begin="168" end="168" type="F1C" description="" featureGroup="Jalview" score="0.0"/><ns3:features begin="170" end="170" type="F1C" description="" featureGroup="Jalview" score="0.0"/><ns3:features begin="171" end="171" type="F1C" description="" featureGroup="Jalview" score="0.0"/><ns3:features begin="172" end="172" type="F1C" description="" featureGroup="Jalview" score="0.0"/><ns3:features begin="173" end="173" type="F1C" description="" featureGroup="Jalview" score="0.0"/><ns3:features begin="174" end="174" type="F1C" description="" featureGroup="Jalview" score="0.0"/><ns3:features begin="175" end="175" type="F1C" description="" featureGroup="Jalview" score="0.0"/><ns3:features begin="176" end="179" type="F1C" description="" featureGroup="Jalview" score="0.0"/><ns3:features begin="181" end="182" type="F1C" description="" featureGroup="Jalview" score="0.0"/><ns3:features begin="183" end="184" type="F1C" description="" featureGroup="Jalview" score="0.0"/><ns3:features begin="117" end="119" type="F2" description="" featureGroup="Jalview" score="0.0"/><ns3:features begin="120" end="123" type="F2" description="" featureGroup="Jalview" score="0.0"/><ns3:features begin="128" end="132" type="F2" description="" featureGroup="Jalview" score="0.0"/><ns3:features begin="79" end="81" type="F3" description="" featureGroup="Jalview" score="0.0"/><ns3:features begin="82" end="83" type="F3" description="" featureGroup="Jalview" score="0.0"/><ns3:features begin="84" end="86" type="F3" description="" featureGroup="Jalview" score="0.0"/><ns3:features begin="89" end="96" type="F3" description="" featureGroup="Jalview" score="0.0"/><ns3:features begin="208" end="229" type="GTGTAATATAGTGGGCCGCGCA" description="Search Results" featureGroup="LB" score="0.0"/><ns3:features begin="229" end="229" type="LB" description="" featureGroup="Jalview" score="0.0"/><ns3:features begin="153" end="158" type="LF" description="" featureGroup="Jalview" score="0.0"/><ns3:features begin="159" end="159" type="LF" description="" featureGroup="Jalview" score="0.0"/><ns3:features begin="161" end="161" type="LF" description="" featureGroup="Jalview" score="0.0"/><ns3:features begin="162" end="162" type="LF" description="" featureGroup="Jalview" score="0.0"/><ns3:features begin="208" end="211" type="LF" description="" featureGroup="Jalview" score="0.0"/><ns3:features begin="212" end="214" type="LF" description="" featureGroup="Jalview" score="0.0"/><ns3:features begin="215" end="216" type="LF" description="" featureGroup="Jalview" score="0.0"/><ns3:features begin="217" end="218" type="LF" description="" featureGroup="Jalview" score="0.0"/><ns3:features begin="219" end="219" type="LF" description="" featureGroup="Jalview" score="0.0"/><ns3:features begin="220" end="220" type="LF" description="" featureGroup="Jalview" score="0.0"/><ns3:features begin="221" end="222" type="LF" description="" featureGroup="Jalview" score="0.0"/><ns3:features begin="224" end="224" type="LF" description="" featureGroup="Jalview" score="0.0"/><ns3:features begin="133" end="152" type="TGGCATACAGAAACCCCGTT" description="Search Results" featureGroup="cr_RNA" score="0.0"/></ns3:JSeq><ns3:JSeq colour="-1" start="78" end="751" id="sq35"><ns3:features begin="141" end="152" type="AGAAACCCCGTT" description="Search Results" featureGroup="LF" score="0.0"/><ns3:features begin="141" end="162" type="AGAAACCCCGTTCAAAAATCCC" description="Search Results" featureGroup="LF" score="0.0"/><ns3:features begin="238" end="238" type="B2" description="" featureGroup="Jalview" score="0.0"/><ns3:features begin="239" end="239" type="B2" description="" featureGroup="Jalview" score="0.0"/><ns3:features begin="241" end="241" type="B2" description="" featureGroup="Jalview" score="0.0"/><ns3:features begin="243" end="243" type="B2" description="" featureGroup="Jalview" score="0.0"/><ns3:features begin="244" end="244" type="B2" description="" featureGroup="Jalview" score="0.0"/><ns3:features begin="245" end="245" type="B2" description="" featureGroup="Jalview" score="0.0"/><ns3:features begin="247" end="247" type="B2" description="" featureGroup="Jalview" score="0.0"/><ns3:features begin="248" end="248" type="B2" description="" featureGroup="Jalview" score="0.0"/><ns3:features begin="252" end="252" type="B2" description="" featureGroup="Jalview" score="0.0"/><ns3:features begin="255" end="256" type="B3" description="" featureGroup="Jalview" score="0.0"/><ns3:features begin="257" end="257" type="B3" description="" featureGroup="Jalview" score="0.0"/><ns3:features begin="258" end="258" type="B3" description="" featureGroup="Jalview" score="0.0"/><ns3:features begin="260" end="263" type="B3" description="" featureGroup="Jalview" score="0.0"/><ns3:features begin="264" end="266" type="B3" description="" featureGroup="Jalview" score="0.0"/><ns3:features begin="271" end="271" type="B3" description="" featureGroup="Jalview" score="0.0"/><ns3:features begin="163" end="184" type="CCAAAATTCGCGTTTTTTGGCC" description="Search Results" featureGroup="F1C" score="0.0"/><ns3:features begin="188" end="207" type="CCGTGCACAATTAGGGGTTG" description="Search Results" featureGroup="B1C" score="0.0"/><ns3:features begin="163" end="163" type="F1C" description="" featureGroup="Jalview" score="0.0"/><ns3:features begin="164" end="164" type="F1C" description="" featureGroup="Jalview" score="0.0"/><ns3:features begin="165" end="167" type="F1C" description="" featureGroup="Jalview" score="0.0"/><ns3:features begin="170" end="170" type="F1C" description="" featureGroup="Jalview" score="0.0"/><ns3:features begin="171" end="171" type="F1C" description="" featureGroup="Jalview" score="0.0"/><ns3:features begin="172" end="172" type="F1C" description="" featureGroup="Jalview" score="0.0"/><ns3:features begin="173" end="173" type="F1C" description="" featureGroup="Jalview" score="0.0"/><ns3:features begin="176" end="179" type="F1C" description="" featureGroup="Jalview" score="0.0"/><ns3:features begin="180" end="180" type="F1C" description="" featureGroup="Jalview" score="0.0"/><ns3:features begin="181" end="182" type="F1C" description="" featureGroup="Jalview" score="0.0"/><ns3:features begin="183" end="184" type="F1C" description="" featureGroup="Jalview" score="0.0"/><ns3:features begin="117" end="119" type="F2" description="" featureGroup="Jalview" score="0.0"/><ns3:features begin="128" end="132" type="F2" description="" featureGroup="Jalview" score="0.0"/><ns3:features begin="79" end="81" type="F3" description="" featureGroup="Jalview" score="0.0"/><ns3:features begin="82" end="83" type="F3" description="" featureGroup="Jalview" score="0.0"/><ns3:features begin="84" end="86" type="F3" description="" featureGroup="Jalview" score="0.0"/><ns3:features begin="87" end="87" type="F3" description="" featureGroup="Jalview" score="0.0"/><ns3:features begin="89" end="96" type="F3" description="" featureGroup="Jalview" score="0.0"/><ns3:features begin="224" end="228" type="LB" description="" featureGroup="Jalview" score="0.0"/><ns3:features begin="229" end="229" type="LB" description="" featureGroup="Jalview" score="0.0"/><ns3:features begin="153" end="158" type="LF" description="" featureGroup="Jalview" score="0.0"/><ns3:features begin="159" end="159" type="LF" description="" featureGroup="Jalview" score="0.0"/><ns3:features begin="161" end="161" type="LF" description="" featureGroup="Jalview" score="0.0"/><ns3:features begin="162" end="162" type="LF" description="" featureGroup="Jalview" score="0.0"/><ns3:features begin="208" end="211" type="LF" description="" featureGroup="Jalview" score="0.0"/><ns3:features begin="212" end="214" type="LF" description="" featureGroup="Jalview" score="0.0"/><ns3:features begin="215" end="216" type="LF" description="" featureGroup="Jalview" score="0.0"/><ns3:features begin="217" end="218" type="LF" description="" featureGroup="Jalview" score="0.0"/><ns3:features begin="219" end="219" type="LF" description="" featureGroup="Jalview" score="0.0"/><ns3:features begin="220" end="220" type="LF" description="" featureGroup="Jalview" score="0.0"/><ns3:features begin="221" end="222" type="LF" description="" featureGroup="Jalview" score="0.0"/><ns3:features begin="224" end="224" type="LF" description="" featureGroup="Jalview" score="0.0"/><ns3:features begin="133" end="152" type="TGGCATACAGAAACCCCGTT" description="Search Results" featureGroup="cr_RNA" score="0.0"/></ns3:JSeq><ns3:JSeq colour="-1" start="78" end="752" id="sq37"><ns3:features begin="141" end="152" type="AGAAACCCCGTT" description="Search Results" featureGroup="LF" score="0.0"/><ns3:features begin="239" end="239" type="B2" description="" featureGroup="Jalview" score="0.0"/><ns3:features begin="241" end="241" type="B2" description="" featureGroup="Jalview" score="0.0"/><ns3:features begin="242" end="242" type="B2" description="" featureGroup="Jalview" score="0.0"/><ns3:features begin="243" end="243" type="B2" description="" featureGroup="Jalview" score="0.0"/><ns3:features begin="244" end="244" type="B2" description="" featureGroup="Jalview" score="0.0"/><ns3:features begin="245" end="245" type="B2" description="" featureGroup="Jalview" score="0.0"/><ns3:features begin="247" end="247" type="B2" description="" featureGroup="Jalview" score="0.0"/><ns3:features begin="248" end="248" type="B2" description="" featureGroup="Jalview" score="0.0"/><ns3:features begin="249" end="249" type="B2" description="" featureGroup="Jalview" score="0.0"/><ns3:features begin="251" end="251" type="B2" description="" featureGroup="Jalview" score="0.0"/><ns3:features begin="253" end="253" type="B2" description="" featureGroup="Jalview" score="0.0"/><ns3:features begin="254" end="254" type="B3" description="" featureGroup="Jalview" score="0.0"/><ns3:features begin="255" end="256" type="B3" description="" featureGroup="Jalview" score="0.0"/><ns3:features begin="257" end="257" type="B3" description="" featureGroup="Jalview" score="0.0"/><ns3:features begin="260" end="263" type="B3" description="" featureGroup="Jalview" score="0.0"/><ns3:features begin="264" end="266" type="B3" description="" featureGroup="Jalview" score="0.0"/><ns3:features begin="268" end="268" type="B3" description="" featureGroup="Jalview" score="0.0"/><ns3:features begin="269" end="269" type="B3" description="" featureGroup="Jalview" score="0.0"/><ns3:features begin="188" end="207" type="CCGTGCACAATTAGGGGTTG" description="Search Results" featureGroup="B1C" score="0.0"/><ns3:features begin="163" end="163" type="F1C" description="" featureGroup="Jalview" score="0.0"/><ns3:features begin="165" end="167" type="F1C" description="" featureGroup="Jalview" score="0.0"/><ns3:features begin="168" end="168" type="F1C" description="" featureGroup="Jalview" score="0.0"/><ns3:features begin="170" end="170" type="F1C" description="" featureGroup="Jalview" score="0.0"/><ns3:features begin="171" end="171" type="F1C" description="" featureGroup="Jalview" score="0.0"/><ns3:features begin="172" end="172" type="F1C" description="" featureGroup="Jalview" score="0.0"/><ns3:features begin="173" end="173" type="F1C" description="" featureGroup="Jalview" score="0.0"/><ns3:features begin="176" end="179" type="F1C" description="" featureGroup="Jalview" score="0.0"/><ns3:features begin="180" end="180" type="F1C" description="" featureGroup="Jalview" score="0.0"/><ns3:features begin="181" end="182" type="F1C" description="" featureGroup="Jalview" score="0.0"/><ns3:features begin="183" end="184" type="F1C" description="" featureGroup="Jalview" score="0.0"/><ns3:features begin="117" end="119" type="F2" description="" featureGroup="Jalview" score="0.0"/><ns3:features begin="120" end="123" type="F2" description="" featureGroup="Jalview" score="0.0"/><ns3:features begin="128" end="132" type="F2" description="" featureGroup="Jalview" score="0.0"/><ns3:features begin="79" end="81" type="F3" description="" featureGroup="Jalview" score="0.0"/><ns3:features begin="84" end="86" type="F3" description="" featureGroup="Jalview" score="0.0"/><ns3:features begin="86" end="88" type="F3" description="" featureGroup="Jalview" score="0.0"/><ns3:features begin="89" end="96" type="F3" description="" featureGroup="Jalview" score="0.0"/><ns3:features begin="208" end="229" type="GTGTAATATAGTGGGCCGCGCA" description="Search Results" featureGroup="LB" score="0.0"/><ns3:features begin="153" end="158" type="LF" description="" featureGroup="Jalview" score="0.0"/><ns3:features begin="159" end="159" type="LF" description="" featureGroup="Jalview" score="0.0"/><ns3:features begin="160" end="160" type="LF" description="" featureGroup="Jalview" score="0.0"/><ns3:features begin="161" end="161" type="LF" description="" featureGroup="Jalview" score="0.0"/><ns3:features begin="208" end="211" type="LF" description="" featureGroup="Jalview" score="0.0"/><ns3:features begin="212" end="214" type="LF" description="" featureGroup="Jalview" score="0.0"/><ns3:features begin="215" end="216" type="LF" description="" featureGroup="Jalview" score="0.0"/><ns3:features begin="217" end="218" type="LF" description="" featureGroup="Jalview" score="0.0"/><ns3:features begin="219" end="219" type="LF" description="" featureGroup="Jalview" score="0.0"/><ns3:features begin="220" end="220" type="LF" description="" featureGroup="Jalview" score="0.0"/><ns3:features begin="221" end="222" type="LF" description="" featureGroup="Jalview" score="0.0"/><ns3:features begin="224" end="224" type="LF" description="" featureGroup="Jalview" score="0.0"/><ns3:features begin="133" end="152" type="TGGCATACAGAAACCCCGTT" description="Search Results" featureGroup="cr_RNA" score="0.0"/></ns3:JSeq><ns3:JSeq colour="-1" start="79" end="758" id="sq39"><ns3:features begin="142" end="153" type="AGAAACCCCGTT" description="Search Results" featureGroup="LF" score="0.0"/><ns3:features begin="237" end="237" type="B2" description="" featureGroup="Jalview" score="0.0"/><ns3:features begin="239" end="239" type="B2" description="" featureGroup="Jalview" score="0.0"/><ns3:features begin="241" end="241" type="B2" description="" featureGroup="Jalview" score="0.0"/><ns3:features begin="243" end="243" type="B2" description="" featureGroup="Jalview" score="0.0"/><ns3:features begin="244" end="244" type="B2" description="" featureGroup="Jalview" score="0.0"/><ns3:features begin="245" end="245" type="B2" description="" featureGroup="Jalview" score="0.0"/><ns3:features begin="248" end="248" type="B2" description="" featureGroup="Jalview" score="0.0"/><ns3:features begin="250" end="250" type="B2" description="" featureGroup="Jalview" score="0.0"/><ns3:features begin="252" end="252" type="B2" description="" featureGroup="Jalview" score="0.0"/><ns3:features begin="255" end="256" type="B3" description="" featureGroup="Jalview" score="0.0"/><ns3:features begin="259" end="259" type="B3" description="" featureGroup="Jalview" score="0.0"/><ns3:features begin="260" end="263" type="B3" description="" featureGroup="Jalview" score="0.0"/><ns3:features begin="264" end="266" type="B3" description="" featureGroup="Jalview" score="0.0"/><ns3:features begin="267" end="267" type="B3" description="" featureGroup="Jalview" score="0.0"/><ns3:features begin="268" end="268" type="B3" description="" featureGroup="Jalview" score="0.0"/><ns3:features begin="269" end="269" type="B3" description="" featureGroup="Jalview" score="0.0"/><ns3:features begin="270" end="270" type="B3" description="" featureGroup="Jalview" score="0.0"/><ns3:features begin="271" end="271" type="B3" description="" featureGroup="Jalview" score="0.0"/><ns3:features begin="164" end="164" type="F1C" description="" featureGroup="Jalview" score="0.0"/><ns3:features begin="166" end="168" type="F1C" description="" featureGroup="Jalview" score="0.0"/><ns3:features begin="169" end="169" type="F1C" description="" featureGroup="Jalview" score="0.0"/><ns3:features begin="171" end="171" type="F1C" description="" featureGroup="Jalview" score="0.0"/><ns3:features begin="172" end="172" type="F1C" description="" featureGroup="Jalview" score="0.0"/><ns3:features begin="173" end="173" type="F1C" description="" featureGroup="Jalview" score="0.0"/><ns3:features begin="174" end="174" type="F1C" description="" featureGroup="Jalview" score="0.0"/><ns3:features begin="176" end="176" type="F1C" description="" featureGroup="Jalview" score="0.0"/><ns3:features begin="177" end="180" type="F1C" description="" featureGroup="Jalview" score="0.0"/><ns3:features begin="181" end="181" type="F1C" description="" featureGroup="Jalview" score="0.0"/><ns3:features begin="183" end="183" type="F1C" description="" featureGroup="Jalview" score="0.0"/><ns3:features begin="118" end="120" type="F2" description="" featureGroup="Jalview" score="0.0"/><ns3:features begin="121" end="128" type="F2" description="" featureGroup="Jalview" score="0.0"/><ns3:features begin="121" end="124" type="F2" description="" featureGroup="Jalview" score="0.0"/><ns3:features begin="80" end="82" type="F3" description="" featureGroup="Jalview" score="0.0"/><ns3:features begin="83" end="84" type="F3" description="" featureGroup="Jalview" score="0.0"/><ns3:features begin="85" end="87" type="F3" description="" featureGroup="Jalview" score="0.0"/><ns3:features begin="90" end="97" type="F3" description="" featureGroup="Jalview" score="0.0"/><ns3:features begin="227" end="228" type="LB" description="" featureGroup="Jalview" score="0.0"/><ns3:features begin="154" end="159" type="LF" description="" featureGroup="Jalview" score="0.0"/><ns3:features begin="160" end="160" type="LF" description="" featureGroup="Jalview" score="0.0"/><ns3:features begin="162" end="162" type="LF" description="" featureGroup="Jalview" score="0.0"/><ns3:features begin="208" end="211" type="LF" description="" featureGroup="Jalview" score="0.0"/><ns3:features begin="212" end="214" type="LF" description="" featureGroup="Jalview" score="0.0"/><ns3:features begin="215" end="216" type="LF" description="" featureGroup="Jalview" score="0.0"/><ns3:features begin="217" end="218" type="LF" description="" featureGroup="Jalview" score="0.0"/><ns3:features begin="219" end="219" type="LF" description="" featureGroup="Jalview" score="0.0"/><ns3:features begin="221" end="222" type="LF" description="" featureGroup="Jalview" score="0.0"/><ns3:features begin="134" end="153" type="TGGCATACAGAAACCCCGTT" description="Search Results" featureGroup="cr_RNA" score="0.0"/></ns3:JSeq><ns3:JSeq colour="-1" start="78" end="760" id="sq41"><ns3:features begin="141" end="152" type="AGAAACCCCGTT" description="Search Results" featureGroup="LF" score="0.0"/><ns3:features begin="237" end="237" type="B2" description="" featureGroup="Jalview" score="0.0"/><ns3:features begin="238" end="238" type="B2" description="" featureGroup="Jalview" score="0.0"/><ns3:features begin="239" end="239" type="B2" description="" featureGroup="Jalview" score="0.0"/><ns3:features begin="240" end="240" type="B2" description="" featureGroup="Jalview" score="0.0"/><ns3:features begin="241" end="241" type="B2" description="" featureGroup="Jalview" score="0.0"/><ns3:features begin="243" end="243" type="B2" description="" featureGroup="Jalview" score="0.0"/><ns3:features begin="244" end="244" type="B2" description="" featureGroup="Jalview" score="0.0"/><ns3:features begin="245" end="245" type="B2" description="" featureGroup="Jalview" score="0.0"/><ns3:features begin="246" end="246" type="B2" description="" featureGroup="Jalview" score="0.0"/><ns3:features begin="250" end="250" type="B2" description="" featureGroup="Jalview" score="0.0"/><ns3:features begin="255" end="256" type="B3" description="" featureGroup="Jalview" score="0.0"/><ns3:features begin="260" end="263" type="B3" description="" featureGroup="Jalview" score="0.0"/><ns3:features begin="264" end="266" type="B3" description="" featureGroup="Jalview" score="0.0"/><ns3:features begin="267" end="267" type="B3" description="" featureGroup="Jalview" score="0.0"/><ns3:features begin="268" end="268" type="B3" description="" featureGroup="Jalview" score="0.0"/><ns3:features begin="269" end="269" type="B3" description="" featureGroup="Jalview" score="0.0"/><ns3:features begin="163" end="163" type="F1C" description="" featureGroup="Jalview" score="0.0"/><ns3:features begin="164" end="164" type="F1C" description="" featureGroup="Jalview" score="0.0"/><ns3:features begin="166" end="167" type="F1C" description="" featureGroup="Jalview" score="0.0"/><ns3:features begin="168" end="168" type="F1C" description="" featureGroup="Jalview" score="0.0"/><ns3:features begin="170" end="170" type="F1C" description="" featureGroup="Jalview" score="0.0"/><ns3:features begin="171" end="171" type="F1C" description="" featureGroup="Jalview" score="0.0"/><ns3:features begin="172" end="172" type="F1C" description="" featureGroup="Jalview" score="0.0"/><ns3:features begin="173" end="173" type="F1C" description="" featureGroup="Jalview" score="0.0"/><ns3:features begin="176" end="179" type="F1C" description="" featureGroup="Jalview" score="0.0"/><ns3:features begin="180" end="180" type="F1C" description="" featureGroup="Jalview" score="0.0"/><ns3:features begin="117" end="119" type="F2" description="" featureGroup="Jalview" score="0.0"/><ns3:features begin="120" end="123" type="F2" description="" featureGroup="Jalview" score="0.0"/><ns3:features begin="128" end="132" type="F2" description="" featureGroup="Jalview" score="0.0"/><ns3:features begin="117" end="117" type="F2" description="" featureGroup="Jalview" score="0.0"/><ns3:features begin="79" end="81" type="F3" description="" featureGroup="Jalview" score="0.0"/><ns3:features begin="82" end="83" type="F3" description="" featureGroup="Jalview" score="0.0"/><ns3:features begin="84" end="86" type="F3" description="" featureGroup="Jalview" score="0.0"/><ns3:features begin="89" end="96" type="F3" description="" featureGroup="Jalview" score="0.0"/><ns3:features begin="208" end="229" type="GTGTAATATAGTGGGCCGCGCA" description="Search Results" featureGroup="LB" score="0.0"/><ns3:features begin="227" end="228" type="LB" description="" featureGroup="Jalview" score="0.0"/><ns3:features begin="153" end="158" type="LF" description="" featureGroup="Jalview" score="0.0"/><ns3:features begin="159" end="159" type="LF" description="" featureGroup="Jalview" score="0.0"/><ns3:features begin="208" end="211" type="LF" description="" featureGroup="Jalview" score="0.0"/><ns3:features begin="212" end="214" type="LF" description="" featureGroup="Jalview" score="0.0"/><ns3:features begin="215" end="216" type="LF" description="" featureGroup="Jalview" score="0.0"/><ns3:features begin="217" end="218" type="LF" description="" featureGroup="Jalview" score="0.0"/><ns3:features begin="219" end="219" type="LF" description="" featureGroup="Jalview" score="0.0"/><ns3:features begin="221" end="222" type="LF" description="" featureGroup="Jalview" score="0.0"/><ns3:features begin="133" end="152" type="TGGCATACAGAAACCCCGTT" description="Search Results" featureGroup="cr_RNA" score="0.0"/><ns3:features begin="133" end="133" type="cr_RNA" description="" featureGroup="Jalview" score="0.0"/><ns3:features begin="135" end="135" type="cr_RNA" description="" featureGroup="Jalview" score="0.0"/></ns3:JSeq><ns3:JSeq colour="-1" start="78" end="797" id="sq43"><ns3:features begin="141" end="152" type="AGAAACCCCGTT" description="Search Results" featureGroup="LF" score="0.0"/><ns3:features begin="237" end="237" type="B2" description="" featureGroup="Jalview" score="0.0"/><ns3:features begin="238" end="238" type="B2" description="" featureGroup="Jalview" score="0.0"/><ns3:features begin="239" end="239" type="B2" description="" featureGroup="Jalview" score="0.0"/><ns3:features begin="240" end="240" type="B2" description="" featureGroup="Jalview" score="0.0"/><ns3:features begin="241" end="241" type="B2" description="" featureGroup="Jalview" score="0.0"/><ns3:features begin="243" end="243" type="B2" description="" featureGroup="Jalview" score="0.0"/><ns3:features begin="245" end="245" type="B2" description="" featureGroup="Jalview" score="0.0"/><ns3:features begin="248" end="248" type="B2" description="" featureGroup="Jalview" score="0.0"/><ns3:features begin="252" end="252" type="B2" description="" featureGroup="Jalview" score="0.0"/><ns3:features begin="255" end="256" type="B3" description="" featureGroup="Jalview" score="0.0"/><ns3:features begin="257" end="257" type="B3" description="" featureGroup="Jalview" score="0.0"/><ns3:features begin="258" end="258" type="B3" description="" featureGroup="Jalview" score="0.0"/><ns3:features begin="259" end="259" type="B3" description="" featureGroup="Jalview" score="0.0"/><ns3:features begin="260" end="263" type="B3" description="" featureGroup="Jalview" score="0.0"/><ns3:features begin="264" end="266" type="B3" description="" featureGroup="Jalview" score="0.0"/><ns3:features begin="267" end="267" type="B3" description="" featureGroup="Jalview" score="0.0"/><ns3:features begin="268" end="268" type="B3" description="" featureGroup="Jalview" score="0.0"/><ns3:features begin="269" end="269" type="B3" description="" featureGroup="Jalview" score="0.0"/><ns3:features begin="270" end="270" type="B3" description="" featureGroup="Jalview" score="0.0"/><ns3:features begin="271" end="271" type="B3" description="" featureGroup="Jalview" score="0.0"/><ns3:features begin="188" end="207" type="CCGTGCACAATTAGGGGTTG" description="Search Results" featureGroup="B1C" score="0.0"/><ns3:features begin="163" end="163" type="F1C" description="" featureGroup="Jalview" score="0.0"/><ns3:features begin="164" end="164" type="F1C" description="" featureGroup="Jalview" score="0.0"/><ns3:features begin="165" end="167" type="F1C" description="" featureGroup="Jalview" score="0.0"/><ns3:features begin="168" end="168" type="F1C" description="" featureGroup="Jalview" score="0.0"/><ns3:features begin="170" end="170" type="F1C" description="" featureGroup="Jalview" score="0.0"/><ns3:features begin="171" end="171" type="F1C" description="" featureGroup="Jalview" score="0.0"/><ns3:features begin="172" end="172" type="F1C" description="" featureGroup="Jalview" score="0.0"/><ns3:features begin="174" end="174" type="F1C" description="" featureGroup="Jalview" score="0.0"/><ns3:features begin="175" end="175" type="F1C" description="" featureGroup="Jalview" score="0.0"/><ns3:features begin="176" end="179" type="F1C" description="" featureGroup="Jalview" score="0.0"/><ns3:features begin="180" end="180" type="F1C" description="" featureGroup="Jalview" score="0.0"/><ns3:features begin="181" end="182" type="F1C" description="" featureGroup="Jalview" score="0.0"/><ns3:features begin="183" end="184" type="F1C" description="" featureGroup="Jalview" score="0.0"/><ns3:features begin="166" end="167" type="F1C" description="" featureGroup="Jalview" score="0.0"/><ns3:features begin="117" end="117" type="F2" description="" featureGroup="Jalview" score="0.0"/><ns3:features begin="79" end="79" type="F3" description="" featureGroup="Jalview" score="0.0"/><ns3:features begin="85" end="85" type="F3" description="" featureGroup="Jalview" score="0.0"/><ns3:features begin="86" end="86" type="F3" description="" featureGroup="Jalview" score="0.0"/><ns3:features begin="89" end="89" type="F3" description="" featureGroup="Jalview" score="0.0"/><ns3:features begin="95" end="95" type="F3" description="" featureGroup="Jalview" score="0.0"/><ns3:features begin="226" end="226" type="LB" description="" featureGroup="Jalview" score="0.0"/><ns3:features begin="227" end="228" type="LB" description="" featureGroup="Jalview" score="0.0"/><ns3:features begin="229" end="229" type="LB" description="" featureGroup="Jalview" score="0.0"/><ns3:features begin="153" end="158" type="LF" description="" featureGroup="Jalview" score="0.0"/><ns3:features begin="161" end="161" type="LF" description="" featureGroup="Jalview" score="0.0"/><ns3:features begin="162" end="162" type="LF" description="" featureGroup="Jalview" score="0.0"/><ns3:features begin="208" end="211" type="LF" description="" featureGroup="Jalview" score="0.0"/><ns3:features begin="212" end="214" type="LF" description="" featureGroup="Jalview" score="0.0"/><ns3:features begin="215" end="216" type="LF" description="" featureGroup="Jalview" score="0.0"/><ns3:features begin="217" end="218" type="LF" description="" featureGroup="Jalview" score="0.0"/><ns3:features begin="219" end="219" type="LF" description="" featureGroup="Jalview" score="0.0"/><ns3:features begin="221" end="222" type="LF" description="" featureGroup="Jalview" score="0.0"/><ns3:features begin="133" end="133" type="cr_RNA" description="" featureGroup="Jalview" score="0.0"/><ns3:features begin="135" end="135" type="cr_RNA" description="" featureGroup="Jalview" score="0.0"/><ns3:features begin="136" end="140" type="cr_RNA" description="" featureGroup="Jalview" score="0.0"/></ns3:JSeq><ns3:JSeq colour="-1" start="78" end="800" id="sq45"><ns3:features begin="141" end="152" type="AGAAACCCCGTT" description="Search Results" featureGroup="LF" score="0.0"/><ns3:features begin="239" end="239" type="B2" description="" featureGroup="Jalview" score="0.0"/><ns3:features begin="240" end="240" type="B2" description="" featureGroup="Jalview" score="0.0"/><ns3:features begin="241" end="241" type="B2" description="" featureGroup="Jalview" score="0.0"/><ns3:features begin="243" end="243" type="B2" description="" featureGroup="Jalview" score="0.0"/><ns3:features begin="244" end="244" type="B2" description="" featureGroup="Jalview" score="0.0"/><ns3:features begin="245" end="245" type="B2" description="" featureGroup="Jalview" score="0.0"/><ns3:features begin="246" end="246" type="B2" description="" featureGroup="Jalview" score="0.0"/><ns3:features begin="247" end="247" type="B2" description="" featureGroup="Jalview" score="0.0"/><ns3:features begin="248" end="248" type="B2" description="" featureGroup="Jalview" score="0.0"/><ns3:features begin="249" end="249" type="B2" description="" featureGroup="Jalview" score="0.0"/><ns3:features begin="251" end="251" type="B2" description="" featureGroup="Jalview" score="0.0"/><ns3:features begin="254" end="254" type="B3" description="" featureGroup="Jalview" score="0.0"/><ns3:features begin="255" end="255" type="B3" description="" featureGroup="Jalview" score="0.0"/><ns3:features begin="257" end="257" type="B3" description="" featureGroup="Jalview" score="0.0"/><ns3:features begin="258" end="258" type="B3" description="" featureGroup="Jalview" score="0.0"/><ns3:features begin="260" end="263" type="B3" description="" featureGroup="Jalview" score="0.0"/><ns3:features begin="264" end="266" type="B3" description="" featureGroup="Jalview" score="0.0"/><ns3:features begin="268" end="268" type="B3" description="" featureGroup="Jalview" score="0.0"/><ns3:features begin="269" end="269" type="B3" description="" featureGroup="Jalview" score="0.0"/><ns3:features begin="188" end="207" type="CCGTGCACAATTAGGGGTTG" description="Search Results" featureGroup="B1C" score="0.0"/><ns3:features begin="163" end="163" type="F1C" description="" featureGroup="Jalview" score="0.0"/><ns3:features begin="164" end="164" type="F1C" description="" featureGroup="Jalview" score="0.0"/><ns3:features begin="166" end="167" type="F1C" description="" featureGroup="Jalview" score="0.0"/><ns3:features begin="168" end="168" type="F1C" description="" featureGroup="Jalview" score="0.0"/><ns3:features begin="170" end="170" type="F1C" description="" featureGroup="Jalview" score="0.0"/><ns3:features begin="171" end="171" type="F1C" description="" featureGroup="Jalview" score="0.0"/><ns3:features begin="172" end="172" type="F1C" description="" featureGroup="Jalview" score="0.0"/><ns3:features begin="174" end="174" type="F1C" description="" featureGroup="Jalview" score="0.0"/><ns3:features begin="175" end="175" type="F1C" description="" featureGroup="Jalview" score="0.0"/><ns3:features begin="176" end="179" type="F1C" description="" featureGroup="Jalview" score="0.0"/><ns3:features begin="180" end="180" type="F1C" description="" featureGroup="Jalview" score="0.0"/><ns3:features begin="181" end="182" type="F1C" description="" featureGroup="Jalview" score="0.0"/><ns3:features begin="183" end="184" type="F1C" description="" featureGroup="Jalview" score="0.0"/><ns3:features begin="117" end="119" type="F2" description="" featureGroup="Jalview" score="0.0"/><ns3:features begin="121" end="123" type="F2" description="" featureGroup="Jalview" score="0.0"/><ns3:features begin="79" end="79" type="F3" description="" featureGroup="Jalview" score="0.0"/><ns3:features begin="85" end="85" type="F3" description="" featureGroup="Jalview" score="0.0"/><ns3:features begin="86" end="86" type="F3" description="" featureGroup="Jalview" score="0.0"/><ns3:features begin="89" end="89" type="F3" description="" featureGroup="Jalview" score="0.0"/><ns3:features begin="95" end="95" type="F3" description="" featureGroup="Jalview" score="0.0"/><ns3:features begin="228" end="228" type="LB" description="" featureGroup="Jalview" score="0.0"/><ns3:features begin="229" end="229" type="LB" description="" featureGroup="Jalview" score="0.0"/><ns3:features begin="153" end="158" type="LF" description="" featureGroup="Jalview" score="0.0"/><ns3:features begin="159" end="159" type="LF" description="" featureGroup="Jalview" score="0.0"/><ns3:features begin="208" end="211" type="LF" description="" featureGroup="Jalview" score="0.0"/><ns3:features begin="212" end="214" type="LF" description="" featureGroup="Jalview" score="0.0"/><ns3:features begin="215" end="216" type="LF" description="" featureGroup="Jalview" score="0.0"/><ns3:features begin="217" end="218" type="LF" description="" featureGroup="Jalview" score="0.0"/><ns3:features begin="221" end="222" type="LF" description="" featureGroup="Jalview" score="0.0"/><ns3:features begin="223" end="223" type="LF" description="" featureGroup="Jalview" score="0.0"/><ns3:features begin="133" end="133" type="cr_RNA" description="" featureGroup="Jalview" score="0.0"/><ns3:features begin="135" end="135" type="cr_RNA" description="" featureGroup="Jalview" score="0.0"/><ns3:features begin="136" end="140" type="cr_RNA" description="" featureGroup="Jalview" score="0.0"/></ns3:JSeq><ns3:JSeq colour="-1" start="78" end="809" id="sq47"><ns3:features begin="141" end="152" type="AGAAACCCCGTT" description="Search Results" featureGroup="LF" score="0.0"/><ns3:features begin="237" end="237" type="B2" description="" featureGroup="Jalview" score="0.0"/><ns3:features begin="239" end="239" type="B2" description="" featureGroup="Jalview" score="0.0"/><ns3:features begin="240" end="240" type="B2" description="" featureGroup="Jalview" score="0.0"/><ns3:features begin="241" end="241" type="B2" description="" featureGroup="Jalview" score="0.0"/><ns3:features begin="242" end="242" type="B2" description="" featureGroup="Jalview" score="0.0"/><ns3:features begin="243" end="243" type="B2" description="" featureGroup="Jalview" score="0.0"/><ns3:features begin="244" end="244" type="B2" description="" featureGroup="Jalview" score="0.0"/><ns3:features begin="245" end="245" type="B2" description="" featureGroup="Jalview" score="0.0"/><ns3:features begin="246" end="246" type="B2" description="" featureGroup="Jalview" score="0.0"/><ns3:features begin="247" end="247" type="B2" description="" featureGroup="Jalview" score="0.0"/><ns3:features begin="248" end="248" type="B2" description="" featureGroup="Jalview" score="0.0"/><ns3:features begin="251" end="251" type="B2" description="" featureGroup="Jalview" score="0.0"/><ns3:features begin="253" end="253" type="B2" description="" featureGroup="Jalview" score="0.0"/><ns3:features begin="255" end="255" type="B3" description="" featureGroup="Jalview" score="0.0"/><ns3:features begin="256" end="256" type="B3" description="" featureGroup="Jalview" score="0.0"/><ns3:features begin="260" end="263" type="B3" description="" featureGroup="Jalview" score="0.0"/><ns3:features begin="264" end="266" type="B3" description="" featureGroup="Jalview" score="0.0"/><ns3:features begin="268" end="268" type="B3" description="" featureGroup="Jalview" score="0.0"/><ns3:features begin="269" end="269" type="B3" description="" featureGroup="Jalview" score="0.0"/><ns3:features begin="163" end="163" type="F1C" description="" featureGroup="Jalview" score="0.0"/><ns3:features begin="164" end="164" type="F1C" description="" featureGroup="Jalview" score="0.0"/><ns3:features begin="166" end="166" type="F1C" description="" featureGroup="Jalview" score="0.0"/><ns3:features begin="169" end="169" type="F1C" description="" featureGroup="Jalview" score="0.0"/><ns3:features begin="170" end="170" type="F1C" description="" featureGroup="Jalview" score="0.0"/><ns3:features begin="172" end="172" type="F1C" description="" featureGroup="Jalview" score="0.0"/><ns3:features begin="176" end="179" type="F1C" description="" featureGroup="Jalview" score="0.0"/><ns3:features begin="180" end="180" type="F1C" description="" featureGroup="Jalview" score="0.0"/><ns3:features begin="117" end="119" type="F2" description="" featureGroup="Jalview" score="0.0"/><ns3:features begin="120" end="123" type="F2" description="" featureGroup="Jalview" score="0.0"/><ns3:features begin="128" end="129" type="F2" description="" featureGroup="Jalview" score="0.0"/><ns3:features begin="79" end="81" type="F3" description="" featureGroup="Jalview" score="0.0"/><ns3:features begin="85" end="85" type="F3" description="" featureGroup="Jalview" score="0.0"/><ns3:features begin="86" end="86" type="F3" description="" featureGroup="Jalview" score="0.0"/><ns3:features begin="89" end="96" type="F3" description="" featureGroup="Jalview" score="0.0"/><ns3:features begin="217" end="218" type="LB" description="" featureGroup="Jalview" score="0.0"/><ns3:features begin="228" end="228" type="LB" description="" featureGroup="Jalview" score="0.0"/><ns3:features begin="225" end="228" type="LB" description="" featureGroup="Jalview" score="0.0"/><ns3:features begin="153" end="158" type="LF" description="" featureGroup="Jalview" score="0.0"/><ns3:features begin="159" end="159" type="LF" description="" featureGroup="Jalview" score="0.0"/><ns3:features begin="208" end="211" type="LF" description="" featureGroup="Jalview" score="0.0"/><ns3:features begin="212" end="214" type="LF" description="" featureGroup="Jalview" score="0.0"/><ns3:features begin="215" end="216" type="LF" description="" featureGroup="Jalview" score="0.0"/><ns3:features begin="219" end="219" type="LF" description="" featureGroup="Jalview" score="0.0"/><ns3:features begin="220" end="220" type="LF" description="" featureGroup="Jalview" score="0.0"/><ns3:features begin="221" end="222" type="LF" description="" featureGroup="Jalview" score="0.0"/><ns3:features begin="223" end="223" type="LF" description="" featureGroup="Jalview" score="0.0"/><ns3:features begin="224" end="224" type="LF" description="" featureGroup="Jalview" score="0.0"/><ns3:features begin="133" end="152" type="TGGCATACAGAAACCCCGTT" description="Search Results" featureGroup="cr_RNA" score="0.0"/></ns3:JSeq><ns3:JGroup start="335" end="338" name="JGroup:2030550417" outlineColour="-65536" displayBoxes="true" displayText="true" colourText="false" textCol1="-16777216" textCol2="-1" textColThreshold="0" showUnconserved="false" ignoreGapsinConsensus="true" showConsensusHistogram="true" showSequenceLogo="false" normaliseSequenceLogo="false"><ns3:seq>sq1</ns3:seq><ns3:seq>sq3</ns3:seq><ns3:seq>sq5</ns3:seq><ns3:seq>sq7</ns3:seq><ns3:seq>sq9</ns3:seq><ns3:seq>sq11</ns3:seq><ns3:seq>sq13</ns3:seq><ns3:seq>sq15</ns3:seq><ns3:seq>sq17</ns3:seq><ns3:seq>sq19</ns3:seq><ns3:seq>sq21</ns3:seq><ns3:seq>sq23</ns3:seq><ns3:seq>sq25</ns3:seq><ns3:seq>sq27</ns3:seq><ns3:seq>sq29</ns3:seq><ns3:seq>sq31</ns3:seq><ns3:seq>sq33</ns3:seq><ns3:seq>sq35</ns3:seq><ns3:seq>sq37</ns3:seq><ns3:seq>sq39</ns3:seq><ns3:seq>sq41</ns3:seq><ns3:seq>sq43</ns3:seq><ns3:seq>sq45</ns3:seq><ns3:seq>sq47</ns3:seq></ns3:JGroup><ns3:JGroup start="268" end="269" name="JGroup:1217032012" outlineColour="-16777216" displayBoxes="true" displayText="true" colourText="false" textCol1="-16777216" textCol2="-1" textColThreshold="0" showUnconserved="false" ignoreGapsinConsensus="true" showConsensusHistogram="true" showSequenceLogo="false" normaliseSequenceLogo="false"><ns3:seq>sq1</ns3:seq></ns3:JGroup><ns3:JGroup start="268" end="269" name="JGroup:156468301" outlineColour="-16777216" displayBoxes="true" displayText="true" colourText="false" textCol1="-16777216" textCol2="-1" textColThreshold="0" showUnconserved="false" ignoreGapsinConsensus="true" showConsensusHistogram="true" showSequenceLogo="false" normaliseSequenceLogo="false"><ns3:seq>sq5</ns3:seq></ns3:JGroup><ns3:JGroup start="263" end="264" name="JGroup:1377587724" outlineColour="-16777216" displayBoxes="true" displayText="true" colourText="false" textCol1="-16777216" textCol2="-1" textColThreshold="0" showUnconserved="false" ignoreGapsinConsensus="true" showConsensusHistogram="true" showSequenceLogo="false" normaliseSequenceLogo="false"><ns3:seq>sq7</ns3:seq></ns3:JGroup><ns3:JGroup start="262" end="264" name="JGroup:1485374856" outlineColour="-16777216" displayBoxes="true" displayText="true" colourText="false" textCol1="-16777216" textCol2="-1" textColThreshold="0" showUnconserved="false" ignoreGapsinConsensus="true" showConsensusHistogram="true" showSequenceLogo="false" normaliseSequenceLogo="false"><ns3:seq>sq9</ns3:seq></ns3:JGroup><ns3:JGroup start="263" end="264" name="JGroup:1249073700" outlineColour="-16777216" displayBoxes="true" displayText="true" colourText="false" textCol1="-16777216" textCol2="-1" textColThreshold="0" showUnconserved="false" ignoreGapsinConsensus="true" showConsensusHistogram="true" showSequenceLogo="false" normaliseSequenceLogo="false"><ns3:seq>sq11</ns3:seq></ns3:JGroup><ns3:JGroup start="263" end="264" name="JGroup:1289631614" outlineColour="-16777216" displayBoxes="true" displayText="true" colourText="false" textCol1="-16777216" textCol2="-1" textColThreshold="0" showUnconserved="false" ignoreGapsinConsensus="true" showConsensusHistogram="true" showSequenceLogo="false" normaliseSequenceLogo="false"><ns3:seq>sq17</ns3:seq></ns3:JGroup><ns3:JGroup start="263" end="264" name="JGroup:971422959" outlineColour="-16777216" displayBoxes="true" displayText="true" colourText="false" textCol1="-16777216" textCol2="-1" textColThreshold="0" showUnconserved="false" ignoreGapsinConsensus="true" showConsensusHistogram="true" showSequenceLogo="false" normaliseSequenceLogo="false"><ns3:seq>sq19</ns3:seq></ns3:JGroup><ns3:JGroup start="268" end="269" name="JGroup:1278715108" outlineColour="-16777216" displayBoxes="true" displayText="true" colourText="false" textCol1="-16777216" textCol2="-1" textColThreshold="0" showUnconserved="false" ignoreGapsinConsensus="true" showConsensusHistogram="true" showSequenceLogo="false" normaliseSequenceLogo="false"><ns3:seq>sq21</ns3:seq><ns3:seq>sq23</ns3:seq><ns3:seq>sq25</ns3:seq><ns3:seq>sq27</ns3:seq></ns3:JGroup><ns3:JGroup start="268" end="269" name="JGroup:1709101222" outlineColour="-16777216" displayBoxes="true" displayText="true" colourText="false" textCol1="-16777216" textCol2="-1" textColThreshold="0" showUnconserved="false" ignoreGapsinConsensus="true" showConsensusHistogram="true" showSequenceLogo="false" normaliseSequenceLogo="false"><ns3:seq>sq31</ns3:seq></ns3:JGroup><ns3:JGroup start="269" end="269" name="JGroup:386901629" outlineColour="-16777216" displayBoxes="true" displayText="true" colourText="false" textCol1="-16777216" textCol2="-1" textColThreshold="0" showUnconserved="false" ignoreGapsinConsensus="true" showConsensusHistogram="true" showSequenceLogo="false" normaliseSequenceLogo="false"><ns3:seq>sq35</ns3:seq></ns3:JGroup><ns3:JGroup start="263" end="264" name="JGroup:302951074" outlineColour="-16777216" displayBoxes="true" displayText="true" colourText="false" textCol1="-16777216" textCol2="-1" textColThreshold="0" showUnconserved="false" ignoreGapsinConsensus="true" showConsensusHistogram="true" showSequenceLogo="false" normaliseSequenceLogo="false"><ns3:seq>sq37</ns3:seq></ns3:JGroup><ns3:JGroup start="268" end="269" name="JGroup:930863391" outlineColour="-16777216" displayBoxes="true" displayText="true" colourText="false" textCol1="-16777216" textCol2="-1" textColThreshold="0" showUnconserved="false" ignoreGapsinConsensus="true" showConsensusHistogram="true" showSequenceLogo="false" normaliseSequenceLogo="false"><ns3:seq>sq39</ns3:seq><ns3:seq>sq41</ns3:seq></ns3:JGroup><ns3:JGroup start="301" end="301" name="JGroup:2114093812" outlineColour="-16777216" displayBoxes="true" displayText="true" colourText="false" textCol1="-16777216" textCol2="-1" textColThreshold="0" showUnconserved="false" ignoreGapsinConsensus="true" showConsensusHistogram="true" showSequenceLogo="false" normaliseSequenceLogo="false"><ns3:seq>sq5</ns3:seq><ns3:seq>sq7</ns3:seq></ns3:JGroup><ns3:JGroup start="77" end="80" name="JGroup:711763825" outlineColour="-1" displayBoxes="true" displayText="true" colourText="false" textCol1="-16777216" textCol2="-1" textColThreshold="0" showUnconserved="false" ignoreGapsinConsensus="true" showConsensusHistogram="true" showSequenceLogo="false" normaliseSequenceLogo="false"><ns3:seq>sq1</ns3:seq><ns3:seq>sq3</ns3:seq><ns3:seq>sq5</ns3:seq><ns3:seq>sq7</ns3:seq><ns3:seq>sq9</ns3:seq><ns3:seq>sq11</ns3:seq><ns3:seq>sq13</ns3:seq><ns3:seq>sq15</ns3:seq><ns3:seq>sq17</ns3:seq><ns3:seq>sq19</ns3:seq><ns3:seq>sq21</ns3:seq><ns3:seq>sq23</ns3:seq><ns3:seq>sq25</ns3:seq><ns3:seq>sq27</ns3:seq><ns3:seq>sq29</ns3:seq><ns3:seq>sq31</ns3:seq><ns3:seq>sq33</ns3:seq><ns3:seq>sq35</ns3:seq><ns3:seq>sq37</ns3:seq><ns3:seq>sq39</ns3:seq><ns3:seq>sq41</ns3:seq><ns3:seq>sq43</ns3:seq><ns3:seq>sq45</ns3:seq><ns3:seq>sq47</ns3:seq></ns3:JGroup><ns3:Viewport conservationSelected="false" pidSelected="false" bgColour="None" title="C:\Users\Ingrid\OneDrive\Documentos\MAESTRIA 2023-II\tesis-I\resultados tesis-II\papers\PAPER_IMAGENES\kDNA_aligmend\kDNA_SViannia_24CO.fasta" showFullId="true" rightAlignIds="false" showText="true" showColourText="false" showUnconserved="false" showBoxes="true" wrapAlignment="false" renderGaps="true" showSequenceFeatures="true" showNPfeatureTooltip="true" showDbRefTooltip="true" followHighlight="true" followSelection="true" showAnnotation="false" showGroupConservation="false" showGroupConsensus="false" showConsensusHistogram="true" showSequenceLogo="false" normaliseSequenceLogo="false" ignoreGapsinConsensus="false" startRes="130" startSeq="0" charWidth="9" charHeight="14" fontName="SansSerif" fontSize="10" fontStyle="0" idWidth="423" idWidthManuallyAdjusted="true" scaleProteinAsCdna="false" sequenceSetId="1620823990248155167691300" gatheredViews="false" textCol1="-16777216" textCol2="-1" textColThreshold="0" id="1620823990.1168420930248155167691300" showComplementFeatures="false" showComplementFeaturesOnTop="false" width="1355" height="679" xpos="30" ypos="30"><ns3:hiddenColumns start="0" end="1"/></ns3:Viewport><ns3:FeatureSettings><ns3:setting type="TGGCATACAGAAACCCCGTT" colour="-16777216" display="true" order="0.0"/><ns3:setting type="GTGTAATATAGTGGGCCGCGCA" colour="-3381760" display="true" order="0.0"/><ns3:setting type="AGAAACCCCGTTCAAAAATCCC" colour="-3407770" display="true" order="0.0"/><ns3:setting type="CCGTGCACAATTAGGGGTTG" colour="-16724941" display="true" order="0.0"/><ns3:setting type="GCTGGGTTAGGATGTCGT" colour="-6710785" display="true" order="0.0"/><ns3:setting type="CCAAAATTCGCGTTTTTTGGCC" colour="-16737895" display="true" order="0.0"/><ns3:setting type="TGCGAAAACCGAAAAATGG" colour="-10092289" display="true" order="0.0"/><ns3:setting type="GAAACTGGCCTCTAAGGC" colour="-26368" display="true" order="0.0"/><ns3:setting type="AATCGTACTCCCCGACAT" colour="-6710887" display="true" order="0.0"/><ns3:setting type="F3" colour="-6710887" display="true" order="0.0"/><ns3:setting type="F2" colour="-10092289" display="true" order="0.0"/><ns3:setting type="AGAAACCCCGTT" colour="-3407770" display="true" order="0.0"/><ns3:setting type="LF" colour="-3381760" display="true" order="0.0"/><ns3:setting type="cr_RNA" colour="-16777216" display="true" order="0.0"/><ns3:setting type="F1C" colour="-16737895" display="true" order="0.0"/><ns3:setting type="LB" colour="-3381760" display="true" order="0.0"/><ns3:setting type="B2" colour="-6710785" display="true" order="0.0"/><ns3:setting type="B3" colour="-26368" display="true" order="0.0"/><ns3:group name="Jalview" display="true"/><ns3:group name="F2" display="true"/><ns3:group name="F3" display="true"/><ns3:group name="B2" display="true"/><ns3:group name="B3C" display="true"/><ns3:group name="B1C" display="true"/><ns3:group name="LB" display="true"/><ns3:group name="cr_RNA" display="true"/><ns3:group name="F1C" display="true"/><ns3:group name="LF" display="true"/></ns3:FeatureSettings></ns3:JalviewModel>
```
