## Supplemental File 1 for "LAMP-coupled CRISPR-Cas12a assays for upgrading molecular detection of *Leishmania* infections": kDNA_SLeishmania_35CO.fasta.xml

```
<?xml version="1.0" encoding="UTF-8" standalone="yes"?><ns3:JalviewModel xmlns:ns2="www.vamsas.ac.uk/jalview/version2" xmlns:ns3="www.jalview.org"><ns3:creationDate>2025-07-31T13:36:19.940-05:00</ns3:creationDate><ns3:version>2.11.4.1</ns3:version><ns3:vamsasModel><ns2:SequenceSet gapChar="-" datasetId="ds01"><ns2:Sequence dsseqid="sq2" id="sq2"><ns2:sequence>TTGTAGTGGGTGTGGAGTTAGGTGTGGGATGCGTTTTATGGTTAGGGTGGTGTGGGGATTTCTTTGAAATATGGGCCCCGGCCCAAACTTTTCTGCCCCGTGGGGGAGGGGCGTTCTGCGGATTCGGCAAAAATGAGTGCAGAAACCCCGTTCATATTTTCGAGGAATTTCGGGAATTCGGCCTCGAGCGGTGGAAACTGGGGGTTGGTGTAAAATAGCGGGGTGCTTCGGGTTTTTAATGTTGGGCAGTTGGATAGACCTACTTGCCTTCTCTTTTTCTATTTTGATTGTGGCCTGGGCCTTCTTTTATGTGTGGTATTCTGTGCTTGAAGTTTGTTGTCTGGTCTTTTGTGCTTTGTTATTATATTCGGTTTATTATTGTCGTTTGGACTGGTTTTTAGGGTGGATTGTATTACTGTTTTGGGGTGGCGTTTGGGATTTTCGTTAGGGTCGAGTCAGATGGGTTACTTACACCTGTTATATGACTTATTATATATTATATGATATATTGTGGCTTTTGGCCTTATGCTCTTATGGTTTAGATTAGGTTGTTTAGGATCTTTTATTTGTTCTAATTTCGATATTAAATTTATAAAATAATTGTGTTATATACTTGTGTTATGCTTACTTTTCTGTTTATGTTGTAGGATGTAGCGTTATACTGCGCCTCGGCGGTTTATGTTTTGTATGTGATGACTGTCG</ns2:sequence><ns2:name>KY698832.1_Leishmania_amazonensis_strain_MHOM/GF/2007/2007_24_clone_2007_24_11_minicircle_kinetoplast,_complete_sequence</ns2:name></ns2:Sequence><ns2:Sequence dsseqid="sq4" id="sq4"><ns2:sequence>TTGTTGGTTCGGATTTTAAATGGCTAATAGCCGTAGTAGCTCTGGGGTTTGTTAGGTGGAGGCTGAAAAAGTGGGTCCCGGCCCAAACTTTTCTGCCCCGTGGGGGAGGGGCGTTCTGCGATTTTGGGAAAAATGAGTGCAGAAACCCCGTTCATATTTTGGGCGTAAATCTTGAAATTCGGCTCGGACGGTCACAACTGGGGGTTGGTGTAAAATAGGCGGTGGGTGCCGGTTTTGGATTTTAAACGGGCTTGGAGGCCTTTTTATGGTGTTGGGATTTTTGGGTCGTTGAATTGGTGTTTTAATTTCTTTTTATATTTATATTTATAATTTATGATTTGTTATATTATTTGTAGATTTTATTTATATAAATGTTTGTTTGATTTAATGTTCTATTAACGTTGTTTGCATTTTGGTTTTATTTGTGTCGTTTCCGATGTGTCTTTGGTTGTTTTGAGGATGGGATTTTGGTGGAGGGGTATTATATATAATATATGTAACTTATATTGTGTGATATGGTTATGGTGGTGGGTTAAGGTGTTGTGTGGTTGTATGTGGTCTTAGGGCTGTATTTTAACTTTACTTTCTTTTTTACTCCTGTTATTTGTAGTTTGATACCTTTGATATTTTATTGTCAGGTTTACAGTTGGGTATGTGTGCGTTGTTTGGTTGCGTTTGTATGGGTTTGTAATGAAGTTCGGT</ns2:sequence><ns2:name>KY698888.1_Leishmania_amazonensis_strain_RAT/BR/72/LV78_clone_LV78_3_minicircle_kinetoplast,_complete_sequence</ns2:name></ns2:Sequence><ns2:Sequence dsseqid="sq6" id="sq6"><ns2:sequence>TCGCAGAACGCCCCTACCCGGAGGACCAGAAAAGTTTGGATTTTTGGCCCATTTTTCGGGATTTTTGACCATTTTTGACACCCTCCCACCACATTTCAGGCCACGGCCCCTGTAGCGTCAGCCATAGCAAGCCTTCGGTATACCGGGAACTATCACGTAAGGGAAAAGTTATAAGGTACAATTTATCAAACTAAAATCTAACATGGCATACAAAACCGCAAAAATCTATACAAAATAAGTTCAAATAATACGTATCACAAGATTATATACTCCATGTACCAACATAGAATATATAATAAATAACTAGCTGTAATCACTAAGATCACCAAGCCAACAGGCATTAAAAGGCCTAATAACTTATTATTAATATTAGTTATAGCCCTCNTAATGGAACCACAAACCCCCTCACGNCACCCGAGTGCCAAGGCCTATCCATGAGCCAATCAAGACATCCCAACGCAGCCCAAGCCCAATAAATTCAAGCCAGCCTCACTATACACCAGCCCCAAACCACCAAACAACACAAACATTCACGTCAAGCCCACCAAGCCTCCAAACCACCAACAAAATTAAAGTCAAAAAACAACTTCAAAAGCAGCCAACTCCAGCATACCAAAAATCAAGCCTCCAACCCCATGGTTTCAGACCGACCTAGCCAAAATACCCGAATTTCCCGGACCACCCGGCCCTATTTTACACCAACCCCCAGT</ns2:sequence><ns2:name>AF308688.1_Leishmania_archibaldi_kinetoplast_minicircle_DNA,_complete_sequence</ns2:name></ns2:Sequence><ns2:Sequence dsseqid="sq8" id="sq8"><ns2:sequence>ACTGGGGGTTGGTGTAAAATAGGGTCGGGTGGGCCGGGAAATTCGGGGAAATTGCCCTTCCTGAGCTGGGTTGGGTTGAAACTGGCCTCCTAGCCCGTTGTTTTGGTGGTTTCTGAATTTAGATATTGTATTCTGACTCAAATTTGCTGAATATTGGTGGTTTTGGGATGTGTTTGGTCCTCGCGGCTGGTCTTGAGGCGGGCGGTGGCTGGTTTTAGATGTGGGCTGCGTTTGGTGGTATGGGTATTCTTTATGGATTGGTTTCCGACACTGGCTTGGCTTCATTGGATTTGATGGTGGTGGTTGGGATTGGATGATAGTGAGCATAGGTTTGATATACAGAATAAGTTATATATTAAATATGGCATTAGGGGTATTCAATAGGGGATGCGATAGCGTAGGTAGACTAGTTATTTGTAGTTATTATATTATTTATGATAACTCAACCTATAGACATAACAGTGCATAATATTTCTACTCTCTAATTTACGATCTTTTTTATTGTATTGTATGGTAGCCTATTTGTGAGTATGTAGATGGTGTAGCTAGTATAATATCTTTACAGACATGATACTTCCCCGCTACAGTTTATATGCTGGCTGAAGCCTGTTAGTGGTTGGAGATGAGTGAAAAATCCTTAAAATCCCGAAAAATCCCGAAAAATGGGGGAAATTTCCAAACTTTTCTGGTCCTCCGGGTAGGGGCGTTCTGCGA</ns2:sequence><ns2:name>AF308690.1_Leishmania_tropica_strain_MHOM/IR/66/LV556_kinetoplast_minicircle_DNA,_complete_sequence</ns2:name></ns2:Sequence><ns2:Sequence dsseqid="sq10" id="sq10"><ns2:sequence>TCGCAGAACGCCCCTACCCGGAGGACCAGAAAAGTTTGGGAATTTCCCCCATTTTTCGGGATTTTTTCGGGATTTTTCGGATTTTCACTCATATTCCAACCACCAGCAGGCTTCAGCCAACATATAAACGTAGCAAGGAAGTATCATGTCTGTAAAGATATTATACTAGCTACACCATCTTACATACTCACAAATAGGCTACAATACAATACAATAAAAAAGATCGTAAATTAGAGAGTAGAAATATTGCGCACGTTATATCTACAGGTTGAGTTATCATAAATAATATAATAACTACAAATAACTAGTCTGCCTACGCTATCGTATCCCCTATTGAAATACCCCTAATACCATATTTAATATATAACTTATTCTGTATATCAAACCTATGCTCACTATTACCTCAATCCCAAACACCACCACCACATCCAATGAAACCAAGTCAGTGTCGGAAACTAATCCGCAAAGAACACCCATACCATCAAACGCAGCCCGCATCTAAAACCAGCCACCACCCGGCTCAAGGCAACCACGAGGACCAAACACACCCCAAAACCACCAATATCCAACAAATTTAAGTCAGAATTCAATATCTAAATTTAAGAAACCACCAAAACAGTGCACTAGGAGGCCAGTTTCAGCCCAATCCAACTCAGGGAGGCCAATTTCCCCCGAATTTCCCCGGACCACCCGGCCTTTTTACACCAACCCCCAGT</ns2:sequence><ns2:name>AF308682.1_Leishmania_chagasi_kinetoplast_minicircle_DNA,_complete_sequence</ns2:name></ns2:Sequence><ns2:Sequence dsseqid="sq12" id="sq12"><ns2:sequence>TCGCAGAACGCCCCTACCCGGAGGACCAGAAAAGTTTGGATTTTTGGCCTATTTTTGGCTATTTCTCGGCAAATTTCATCATCCTCTCCGGCCCTCACACCCATTCCCACCCGTTTAAGAAGCTTCAGCTACATCTATACTAGTGATAGGTACACTCTATCAGTATCATTACAACATCAAATACAAACTATATCTAGCAAGTTCATAGACTATACACTGTAACATAGATCTACAATAGAATACAATTAACGACTATCTATACTGTATACTTATAATATTATACTACCGATAATATAGTACCTCCCGCCTAAAGTTCTAAGGCATCTCCCGTGGAACAAACTAACGCATCGTCCCAACTAATATTCATATTAAAGGAAGCCACATTTCAACCTGACATCCAAAACCATCCCATAAACTTCCCAACTCAAATCAAGCCTCCAACCGCGTTAAAATCCAAATCCAATCCAAATCCAATCCAAATAACGTATACCCAACCGAACCAATTCAGTCAAAAACAAATATCAACTATCTAAAGGACCGGCCACCACTTCAAACAGCGCCAACCAGCCTCCCACAACCACCTTCCAAGCCCAAGTCAGGCCTAAAAAACACATACAAGTACAGCCCACTCCAGAGTCCCCACCCAGGCCGTATTCACAGGCGTCCGAACCCCAAAATTCCCCTCCACCCGGCCCTATTTTACACCAACCCCCAGT</ns2:sequence><ns2:name>AF308686.1_Leishmania_donovani_strain_MHOM/SD/92/18_kinetoplast_minicircle_DNA,_complete_sequence</ns2:name></ns2:Sequence><ns2:Sequence dsseqid="sq14" id="sq14"><ns2:sequence>CCCCTACCCGGAGGACCAGAAAAGTTTGGATTTTTGCCCCATTTTTGAGGATTTTCGAGGATTCTCGAGGGCTTCAGGCTCAATTCCAGCCCACTTTGGCACCAATCCCAAGACCAGCAACTCTCATAACAGTAGGTATATTTACTTTTACAACAGTTAAAGTCTATCCAAAGCACACATAGATACATTAAAATATACACNGAAATAGAGCTCTAGATTATGTATACAATGTAGACTATATATTCACGCTAAACTGTCACTCATACCGGATAACCATTATAGGTTACCTTAATATATAGATGTCCACTATGTTCCCATCACCGGGCTAAAGCGTCAGCAAACTAACGCATAACTTAATATTAATATTAAAGTAAGGGCGAAACCCCTCTATGAGGATACCCACCCAAGCCCACACTCAATCCCAAAGCCAACGCTAGCCATTCAAACAAAATCTCAAACCCGAGAACGCAACCAACCCCCAAACCCAAAGGCAAAACACTATAATCAAAGGCTAAACACCCACAAATTCAAGCCAAACCTCCAACCTCGAACCACACAACTCCCAAACACCCACCAAACCAAAGCTAATGTCATCAAATCCAACCCAAAATCCAGCCAGCACAAAAAACAAGCCTCCATACCCAAGGTTTCAGCCCGACCTAGCCAAAACACCCGAAATTTCCCCGGACCACCCGGCCTATTTTACACCAACCCCCAGT</ns2:sequence><ns2:name>AF308687.1_Leishmania_infantum_strain_MHOM/SD/92/30_kinetoplast_minicircle_DNA,_complete_sequence</ns2:name></ns2:Sequence><ns2:Sequence dsseqid="sq16" id="sq16"><ns2:sequence>TCGCAGAACGCCCCTACCCGGAGGACCAGAAAAGTTTGGGAAATTCCCCATTTTTCGGCCTTTTTTCGACCATTTCGACCATTTTCCACCCCTCCAACCACAATTTAATCAGAATTGCACTCCCGTAGGAGCATAGGCCTTCAGGTAAAATCAAGTACGTGTAAACTCATCTGTCAACCACTACATACCACACAATAAAAACGCAAATTATGATGACCACGAATATAGATGCTGACCTAGTGTATGATTGTAGCCTATCTTAGTTTACCAACATAAGATCTCTATTATATAGAACGGCCACAATATATCCTAAGGCTACCAAGGTATCCTACGGCTTGCGGCGCAGACTACAAAACAACTCCCTTTAATATAAATATCAAAGAGAGCTAAGTTATTACCCCCAATCTATCACGCATTAACCCGTCACCCATCCATCAACACCCTACAAACACCCTCGAAAGCCCATGACGGCGAACCCGACTCAATCCCCGACACCCAAAACTAATAAATTAAAATCCAAATCCAAATCCACCTCACGAAATCAACCCACAGCAATTATAACGCCCCACCCAAGGCCCCAAAATCCGCTCAAGACAAGCCTCCAAGGCCACTTCCCAAACCATCCAAGCCAGAATCTCAAAATAAAGCCTCCAGACCCAGGGGTTTCAGACCAATCCAGCCCAAGGGAGCCCATTTCCGGCCACCACCCGGCCCTATTTTACACCAACCCCCAGT</ns2:sequence><ns2:name>AF308684.1_Leishmania_donovani_strain_MHOM/ET/67/LV9_kinetoplast_minicircle_DNA,_complete_sequence</ns2:name></ns2:Sequence><ns2:Sequence dsseqid="sq18" id="sq18"><ns2:sequence>ACTGGGGGTTGGTGTAAAATAGGGGAGGTGGGTCCTGGAATTCCCTCGATTTTGGGTCTGGTCCCTCGGGAACTGGCCTCCTGGCGGGGGTTTTCGCTGGGTTGGGGCTTTGACCTTCTGCTGGTGGTTTCTTTGGATGGGTTCTGGCCTTTTTCGCTTGGCTGACTGTGTTAATATGCTGGGCGGGCTTGAATTTGGCTGGCTGGAGGCTGGCTCCTTGGTTTTGATGTTGGCTGTTGGTAGACTCTCGGGTGTTTGGCCTGATGGAGGCCTTTGCCTTGATGGGGTAGGGCGTTCGCTTACGTTGGTGTTGGGGATTTAATGCTTGGGGTGGGGTAATATAAGCCTTTCTCCTTTGATATTAATATTAAATGGGGAGGATTCCCATAGAGTATGTGAGCATGCGAGCCCCCGGCATAGGTATATCATAGGTAACTCCGGGCACGAGTAATAATCGTATAGTTTAAAATAATAATAATATATTTAATAAATAGTTGTTAATCTAGAATCTTACTTGTTGTATATTTTAATATGACTTAGCTAAATTAATGTTGATAAACGTAAACGTAAATACTCTTACCTCTGGTGCTCTTACGAAGTGCAGAAATGCCGGAATACTGCAAAAGGAAATAGTTTGGTGGGTGTGGGTGGGATTGGGCGTGGAGTGCCGGGAGCCCTGGGAAAAAGGCTGAAAATAGGTCGAAAATCCAAGCATGTAGTAGCCCTCTGGGTAGGGGCGTTCTGCGA</ns2:sequence><ns2:name>AF308689.1_Leishmania_tropica_kinetoplast_minicircle_DNA,_complete_sequence</ns2:name></ns2:Sequence><ns2:Sequence dsseqid="sq20" id="sq20"><ns2:sequence>GGGGTTGGTGTAAAATAGGGCCGGGTGGTCCGGGAATTTCGGGGGAAATTGGCCTTCCTGGGTTGGATTGGCTGTTCTGGGTTGGGCTGGGCTGAAACCCTGGGTCTGGAGGCTTGTTTTTGTATATGCTGGCTTTTTAGGTGGTTTGATGATTCTAATTTCTTTAATTTCACGAGTTGGGGCGTGTTTTGGAATATTGGAGGTGTTCGCCTTTAATTTGTGGAGTTTTGTTTGGTGGACGGTGTTTGAGGTTGCTTCTTGGGTGGTTTTTGCAGCTTGCTTGGTCGGTTGGTTTTGGTGTTGGTTGGATTTGATAATCTTGGATTGGTCATTAGGTGGTGGCTCTCTTTAATATTAATATTAAAGGCAGGGGGTTGGTATACGTTATAGCCATAGCGCTTTAGGATAGTTCGGCTCCGGAGACTAGGTTTGAGGGCAATAGTATACATTAATCTAACTTATAATATAATATATAATAACTGACACTACTCACACGCTATAAGTATTACGTTTAATATGTATGCTATAGTTTTAATTTGTAGGCTGTATGTGTTAGTAATATCTATACCGATATATTTATGGTTTGGAATATGCTGTGGCAGAATTGGAAATTAGTGGATTGTGGCGGGCGTAAGGGTTGGAGGAATTTCTCCGAAAAAAGTCCAAAAATGGGCAAAAATGGGCAAAAATGGGCAAAAATCCCAAACTTTTCTGGTCCTCTGGGTAGGGGCGTTCTGCGAAATCGGAAAAATGGGTGCAGAAATCCCGTTCATTTT</ns2:sequence><ns2:name>KY950665.1_Leishmania_donovani_strain_MHOM/ET/2010/GR433_minicircle_DNA_genomic_sequence;_kinetoplast</ns2:name></ns2:Sequence><ns2:Sequence dsseqid="sq22" id="sq22"><ns2:sequence>GGGGTTGGTGTAAAATAGGGCCGGGTGGTGATCGGAAATGGGCTTCCATGGGCTGGATTGGCTCGAGACCGTGGGTCCTGGGCGTATTTTGGGGTGGCTGGAGTTTTGGATTGGATTCGGCCTTGGCTGGCTGCTTTTGCGCGTGTGCTGGCTTTTTGGACTGGGTTGGCTGGGTTGGAGGCGTTCTGGGTGTTAAGTGGATGCGCTTGGAGGCGGTGGGGTTTGGGTAGATGGGCTCGGTGGCTTAAACTGGGCTACCTAGGTTTTAGAGTTTATGGGTTTAGGGTGTTAAGAGGTGATGGAGGGTAATAAGGGGTCTGGACACCTGCCTCTTTAATATTGATTATTAGTTATAGGGGTAAGGTGTTGGTAACCCTAGGGTTTCGGGTCCTCCGCTATAATTAGTTTATATTTATAGTTTATAGGTAATAGTTTATAAATATCCTACATTACATAAATACTAGTCTATATACGCTTATTTGTCTATGATTCGTGTTCTATATTTGACTGTGATTAGACTGTGCTGTGTAGAATGTAATACTCTCGTATGTGTACCTGTGGCTTTATGCAGTTGCCACTTAATTGGGGGTGAAATTTATAAAATTTAAGCCGTGTAACGTGTAGGTGGTGTCAAAATTCCCAAAAATGGTCAAAAATAGTCCAAAATCCCAAACTTTTCTGGTCCTCTGGGTAGGGGCGTCTGCGAAAACCGAAAAATGGGTGCAGAAATCCCGTTCAAAAAATGGCCCAAAAATGTCAAAAATGGCCTCCGGGGCGGGAAACTG</ns2:sequence><ns2:name>AJ010082.2_Leishmania_donovani_kinetoplast_minicircle_DNA,_isolate_MHOM/SD/85/FORSTER,_clone_26</ns2:name></ns2:Sequence><ns2:Sequence dsseqid="sq24" id="sq24"><ns2:sequence>CCACCCGGCCCTATTTTACACCAACCCCCAGTTTTCCGCCCCGGAGCCCAAAAATGGCAATTTTGGCCAAAAAATGAACGGGGTTTCTGCACCCATTTTTCCATTTTCGCAGAACGCCCCTACCCGGAGGACCAGAAAAGTTTGGAAATTTCCCCCATTTTTCGGGATTTTTCGGGATTTTAAGGATTTTTCACTCATCTCCAACCACTAACAGGCTTCAGCCAGCATATAAACGTAGCGGGGAAGTATCATGTCTGTAAAGATATTATACTAGCTACACCATCTACATACTCACAAATAGGCTACCATACAATACAATAAAAAAGATCGTAAATTAGAGAGTAGAAATATTATGCACGTTATGTCTATAGGTTGAGTTATCATAAATAATATAATAACTACAAATAACTAGTCTACCTACGCTATCGTATCCCCTATTGAATACCCCTAATGCCATATTTAATATATAACTTATTCTGTATATCAAACCTATGCTCACTATCATCCAATCCCAACCACCACCATCAAATCCAATGAAGCCAAGCCAGTGTCGGAAACCAATCCATAAAGAATACCCATACCACCAAACGCAGCCCACATCTAAAACCAGCCACCGCCCGCCTCAAGACCAGCCGCGAGGACCAAACACATCCCAAAACCACCAATATTCAGCAAATTTAAGTCAGAATTCAATATCTAAATTTAGAAACCACCAAAACAACGGGCTAGGAGGCCAGTTTCAACCCAACCCAGCTCAGGAAGGGCAATTTCCCCGAATTTCCCGGC</ns2:sequence><ns2:name>EU437407.1_Leishmania_infantum_isolate_MCAN/ES/98/10445_clone_LinGpja_9_kinetoplast_minicircle,_complete_sequence</ns2:name></ns2:Sequence><ns2:Sequence dsseqid="sq26" id="sq26"><ns2:sequence>GGGGTTGGTGTAAAATAGGGCCGGGTGGGCCGGGGAATTCGGGGAAATTGGCTCTCCTGGGCTGGAGTGGGTTGAAACCCTGGGTCTGACGGCTTGTTTTTGCTTCGGCTAGGATTTCTCTTTAATTTTTGTCTTTTAAATTGGGGATTTGGTGGGATTTCGGAGTTGATGTTGCCGTGTAGGATTGGATGTTTGGGGGTGGTGGCTGTTTTGGGATTTATTGTTTATTTGATAAACTTTGGTATTTTTAATTTTGATGGTGTGGTGGCGTTGGGGACTTGGTTTTTGGTTTGGGGTTTTAGAGTTTGGATTCTCATGGATGATTGGTTTAGTTTGCGCCGCAGGTCGGGCTGATATTAAAGGTAACTAATATTAGCTTTATATAGAGGCCTGTAGATATATGGTATGACGTTCGTAACAGCTGGGCGTCTATTAGATATAACGGGCATGTTGTAAACAGGCATAGAGTTATATTATAGGTTACGATGAGACTTCAAGTTAGACCTACATACACACTATTTATGTCAAGTTTCTGTTTGTTAGTTTTAAGTATTGGTGTTATTTACAGTTTGAGTTATATAGCATACAGTTCCACAGTATATATGTTGCTACTACTGATTGGGAGCTGCTAAAGCATTCAGTTGATGGGAACTGGGCATAAAGCCGTCGGAATTTATCAAAAATCGTCAAAAATCGTCAAAAATCGTCCAAAATTCCAAACTTTTCTGGTCCTCCGGGTAGGGGCGTTCTGCGAAAATCGAAAAATGAGTGCAGAAATCCCGTTCATTTT</ns2:sequence><ns2:name>KY950678.1_Leishmania_donovani_strain_MHOM/ET/2010/GR435_minicircle_DNA_genomic_sequence;_kinetoplast</ns2:name></ns2:Sequence><ns2:Sequence dsseqid="sq28" id="sq28"><ns2:sequence>GGGGTTGGTGTAAAATAGGGCCGGATGGTGGTCGGAAATGGGCTTCCCTGGGCTGGAGTGACCTGAAACCCTGGGTCCTGGGCGTACTTTTTGAGGTTGTGGGCTGGGTTGGAGGGATTTGCGCTGGATTGGGGCTTGTTACGGTCTTTCCGGGGGGTTTTTGCTAGTTTTGGGCACTCCGTGGTTGGGGTCTGAGTTTGATCTGGGTTGGCGAGGTTTGGTGGTCGGGGGATTGCTTTGGATTCGTTGGGGTTGGATCGTGCCTCGCGCCCTTCGCTGGGTGGCTTAGTGTTAGCCGTGTGTTGGGGATGGAGTTGGGCCCTTTATGGGTTTGGTTTTGATTATAACTTAATATTATTATTAATTAGTGGTTGTTGTCTAGATGCTATAGGGAGTGTGAGCCGTTCTTCGGTGAGCATAACTATATTTATTGATAGTGCTAGATGGCTATGATAATAGGTAATCTAAGTGAGTGTCAATCTAGTGTTCGTAGATATTGATGCATTCTCTCTGTGGCCCATTTGTTGTATATAGATGGTGTGTGATGTAGCATGATGTCTGTTAGACAAGTATATAGTTCCTACCTGAAGGTGATCAACGCCTACGCGTTATGCGTGTGAATTAATTGGCGTTTGGGGTGGGGGAGGCGCCGAAAATGGCCGAAAAAGCTCAAAAATGACCCAAAATCCCAAACTTTTCTGGTCCTTCGGGTAGGGGCGTTCTGCGAAAACCGAAAAATGGGTGCAGAAATCCCGTTCAAAAAATGCCCAAAAATGCCAAAAATCGGCTCCGAGGCGGGAAACTG</ns2:sequence><ns2:name>AJ010085.1_Leishmania_donovani_kinetoplast_minicircle_DNA,_isolate_MHOM/BD/93/TANGAIL</ns2:name></ns2:Sequence><ns2:Sequence dsseqid="sq30" id="sq30"><ns2:sequence>GGGGTTGGTGTAAAATAGGGCCGGGTGGTGACCGGAAATGGCTCCCCTGGGCTGGATTGGGTTTTCCTGGGCTGGATTGGGCTGAAACCCTGGGGTTGGGAGGCTTGGTTTTGGGTGGGCTAGCGTTTTTGGCGTTTTAATGGTTCGGGTGCCTTTGATGTGGGTGTTGGTTGTGTGGCTTTAGTGGGTTGGAGCCTGGTGGAGGCTTGTGCCTTGGTGGGATTAGTCTGGTGGGATGCTTCGGGGTTACTCTACGGGTGTCTTTGATGATGATGGGGTGGGTTGACTTTAATGTTGGGGTTAGCCGATGGTGGTCTTGGGTTGACCTTAGGTGGTGATTCTCTTTAATATTGATATTAAAGGTAAGTGCTTGGACATATGATATAGCCATAGCGCTTTAGAATAGTTCGACTCCGAAGACCCGGTCTGAGGTAGTGTTAAGTATACATTAATCTAGTATATAATTTAGCATATAATAACTGACATTACTCGTACACTATAAGTATTATGTTTAATATATTGCTGTAGTATGTATTTGTGTGCTGTGTGTAGTAGTAATATCTATACCGATATATTTATAGGTTGGCGCATACTGCAGTGAATTGAAAATTAATGAATTGGGGTCGGGCTGTGGGAAGGTGTCGTAAATTCTGGAAAATGATGGAAAATGGCCAAAAATGGGGGGAAATTCCAAACTTTTCTGGTCCTTCGGGTAGGGGCGTTCTGCAAAATCGGAAAAATGGGTGCAGAAATCCCGTTCAAAAATCGACCAAAAATGCCAAAAATCGGCTCCGGGGCGGGAAACTG</ns2:sequence><ns2:name>AF169133.1_Leishmania_infantum_strain_MHOM/DZ/85/LIPA141_kinetoplast_minicircle_DNA,_complete_sequence</ns2:name></ns2:Sequence><ns2:Sequence dsseqid="sq32" id="sq32"><ns2:sequence>GAATTCCTCGAAAATCGGCTCCCGGGCTCGAAACTGGGGGTTGGTGTAAAATAGCGGCGGGGGTCTCCGTGGGGATGTGGAAATGCCTCCTCCTGGGCTATGTCCTCGGGAAACTGGCCTCCTAGGGCGTATGGTTGGGGGATCTGGGGTTTTTCCTTTTAATTTTTCCTTTTGGTTACAGGTTTAAGTGGGTTGGCTACTGCCGATTCTTTATTTATTGTGGTTGGTGTCCGTTGATGTTGTTTGTGGTGTTACGATGTTGTTTTGACTTTCGTTTGATATTGATTGGTTTACATCTTTTTGAATGCGAGTGTTGCCCTTTTGAGTTGATGGTGGTTAGGATCCGGGATTCAAATGCCTTTCCCGGCCCCTTATATAACTAATAATAATACTAGTTGTGGGGGTTTTGGGGGTAAGAAAGGGTTAATATGGCGTTGTTCGGCTGTATATGCATTCGAATGTTATATGATATTTAATTATTTATCGTTTATATAATCTTTGTTATCATTTTCTACGTTACGATTGACATATCTTATTAGTTTACTGTAGCGGGGTGTAATTCGCTGTACGTGTACATGTTACCTTAAAGTTTTGATTCTGGTGGATTGAGTTTGTGAGTTTTGGAGGGTGTTGGATGAAACGTTATAGGTGGTGATACGGATGTGATGTGGATGGAGAGTGGTGGGGGTGGGTTCGAAATGGGGTCAAAAATGGCCAGAATTCCAAACTTTTCTGCCGTGGGGGAGGGGCGTTCTGCGGGGAGGGCAAAAATGAGTGCAGAAACCCCGTTCATATTTTGGGGAATTC</ns2:sequence><ns2:name>AY145437.1_Leishmania_mexicana_kinetoplast_minicircle,_complete_sequence</ns2:name></ns2:Sequence><ns2:Sequence dsseqid="sq34" id="sq34"><ns2:sequence>GGGGTTGGTGTAAAATAGGGCCGGGTGGTGGCCGGAAATGGCTCCCCCTGGGCTGGATTGGGTTTTCCTGGGCTGGATTGGGCTGAAACCCTGGGGTTGGGAGCTTGGTTTTGGGTGGGCTAGCGTTTTTGGTGTTTTAATGGTTCGGGTGCCTTTGATGTGGGTGTTGGTTGTGTGGCTTTAGTGGGTTGGAGCCTGGTGGAGGCTTGTGCCTTGGTGGGATTAGTCTGATGGGATGCTTCGGGGTTACTCTACGGGTGTCTTTGATGATGCTGGGGTGGGTTGACTTTAATGTTGGGGTTAGCCGATGGTGGCCTTGGGTTGACCTTAGGTGGTGATTCTCTTTAATATTGATATTAAAGGTAAGTGCTTGGACATATGATATAGCCATAGCGCTTTAGAATAGTTCGACTCCGAAGACCCAGTCTGAGGTGGTGTTAAGTATACATTAATCTAGTATATAATTTAGCATATAATAACTGACATTACTCGTACACTATAAGTATTATGTTTAATATATTGCTGTAGTATGTATTTGTGTGCTGTGTGTAGTAGTAATATCTATACCGATATATTTATAGGTTGGCGCATACTGCAGTGAATTGAAAATTAATGAATTGGGGTCGGGCTGTGGGAAGGTGTCGTAAATTCTGGAAAATGATGGAAAATGGCCAAAAATGGGGGGAAATTCCAAACTTTTCTGGTCCTCCGGGTAGGGGCGTTCTGCAAAATCGGAAAAATGGGTGCAGAAATCCCGTTCAAAAATCGGCCAAAAATGCCAAAAATCGGCTCCGGGGCGGGAAACTG</ns2:sequence><ns2:name>AF103740.1_Leishmania_infantum_strain_MHOM/UK/88/CILLONICZ_kinetoplast_minicircle_DNA,_complete_sequence</ns2:name></ns2:Sequence><ns2:Sequence dsseqid="sq36" id="sq36"><ns2:sequence>GGGGTTGGTGTAAAATAGGGCCGGGTGGTGGCCGGAGATGGGCTCCCCTGGGCTGGGTTGGGCTCCCCTGGGCTGGAGTGGCCTGAAACCCTGGGGTTGGAGGCTTGATTTTGGGTGGGCTAGCTTTTTTGGTGTTTTAATGGTTCGGTTGCCTTTGATATGGGTGTTGGTTGTGTGGTTTTAGTGGGTTGGAGCCTGGTGGAGGCTCGTGCTTTGGTGGGGTTAGTCTGGTGGGGATGCTTCGGGGTTACTCTACGGGTGTCTTTGATGGTGCTGGGGTGGGTTGACTTTAATGTTGGGGTTAGCCGGTGGTGGTCTTGGGTTGGCCTTAGGTGGTGATTCTCTTTAATATTGATATTAAAGGCAAGTGCTTGGACATATGATATAGCCATAGCGCTTTAGAATAGTTCGACTCCGAAGAACCAGTCTGAGGTAGTGTTAAGTATACATTAATCTAGTATATAATTTAGCATATAATAACTGACATTACTCGTACACTATAAGTATTATGTTTAATATATTGCTGTAGTATGTATTTGTGTGTTGTGTGTAGTAGTAATATCTATACCGATATATTTATAGGTTGGCGCATGCTGCAGTGAATTGAAAATTAATAAATTGGGGTCGGCGCTGTGGGAAGGTGTCGTAAATTCCGGAGAATGATAGAAAATGGCCAAAAATGGGGGAAATTCCAAACTTTTCTGGTCCTCCGGGTAGGGGCGTTCTGCGAAAATCGAAAAATGGGTGCAGAAATCCCGTTCAAAAATCGGCCAAAAATGCCAAAAATCGGCTCCGGGGCGGGAAACTG</ns2:sequence><ns2:name>AF169137.1_Leishmania_chagasi_strain_MHOM/PA/79/WR317_kinetoplast_minicircle_DNA,_complete_sequence</ns2:name></ns2:Sequence><ns2:Sequence dsseqid="sq38" id="sq38"><ns2:sequence>GGGGTTGGTGTAAAATAGGGCCGGGTGGTGGTTGGATTGGGCTCCCCTGGACTGGATTGGGCTCCCCTGGACTGGGGTGGTCTGAAACCCTGGGTCTGGAGGCTTGATTTTGGATGGGCTGGCTTTTTGGTTGTTTTGATGGTTCGAGTGTCTTTAATTTGGTGGTCGGATACACGTTTTAGTGGGATTGGTGGGGTTGGGGATTGGACTTGGTGGAGCCGTTTGGTGGGCTGCCCCGGCCTGCTTCGAGGATGGCTTTGGTGGCGATGGATTTGGGGTTAACTTTGGTGTTGGGGTTTGACCTATGATGATCTTGGGTTGCCCTTAGGTGGTGACTCTCTTTAATATTAATATTAATATTAAAGGTAAGTGCTTGGGCATGTGTTATAGCCATAGCGCTTTAGAATAGTTCGACTCCGAAGATTAGGTTTGAGGTAGTAGCAAGCATGCATTAATCTAGTATATAATTTAGTCTATAATAACTGACATTACTCGTACACTATAAGTATTATGTTTAATATATGTGCTATAATTTGTATCTGCGGGCTGTGAGTAATAGTAATATCTGTACCAATATATTTATAGGTTGACACATACTGCAGTGAATTGAAAATTAATAAATTGGAGTTGGGCTTGGAAAATCGTCTTAAATCCTAAAATTGGTCGAAAATGGCCAAAAAATGCCGAATTTTCCAAACTTTTCTGGTCCTCCGGGTAGGGGCGTTCTGCGAAAACCGAAAAATGGGTGCAGAAATCCCGTTCAAAAATCGGCCAAAAATGCCAAAAATCGGGTCCGGGGCGGGAAACTG</ns2:sequence><ns2:name>AF167714.1_Leishmania_donovani_isolate_MHOM/BD/93/MASUM-10_kinetoplast_minicircle,_sequence</ns2:name></ns2:Sequence><ns2:Sequence dsseqid="sq40" id="sq40"><ns2:sequence>GGGGTTGGTGTAAAATAGGGCCGGGTGGTGGCTGAAAATGGGCTCCCCTGGGCTGGATTGGGCTCCCCTGGGCTGGATTGGGCTGGAACCCTGGGGTTGGAGGCTTGGTTTTGGGTGGGCTAGCATTTTTGGTGTTTTAATGGTTCGGGTGCCTTTGATGTGGCTGGTGGTTATGCGGCTTTAGTGGGTTGTAGCCTGGCGGAGGCTCGTGCCTTGGTGGGGGTGCCCTGGTGGGGGTGCTTCGGGTTACTCTACGGGAGTCTTTGATGATGATGGGGGTGGGTTGGCTTTGGTGTTGGGGTTGATCGATGGTGGTCTTGGGTTGCCCTTAGGTGGTGATTCTCTTTAATATTAATATTAAAGGTAAGTGCTTGGGCGTATGATATAGCCATAGCGCTTTAGAATAGTTCGGCTCCGAAGAACCAGTCTGAGGTGGCGTTAAGTATACATTAATCTAGTATATAAATTAGCATATAATAACTGACATTACTCGTACACTATAAGTATTATGTTTAATATATTGCTGTAGTATGTATTTGTACGCTGTATGTAGTAGTAATATCTATACCGATATATTTATAGGTTGGCGCATACTGCAGTGAATTGAAAATTAATAAATTGGGGTCGGTGTTGTGGGGAGGTGTCGTAAATTCCGAAAAATGATAGAAAATGGCCAAAAATGGGGGAAAATCCCAAACTTTTCTGGTCCTCCGGGTAGGGGCGTTCTGCAAAATCGGAAAAATGGGTGCAGAAATCCCGTTCAAAAATCGGCCAAAAATGCCAAAAATCGGCTCCGGGGCGGGAAACTG</ns2:sequence><ns2:name>AF103736.1_Leishmania_donovani_strain_MHOM/SD/85/A22_kinetoplast_minicircle_DNA,_complete_sequence</ns2:name></ns2:Sequence><ns2:Sequence dsseqid="sq42" id="sq42"><ns2:sequence>GGGGTTGGTGTAAAATAGGGCCGGGTGGTGGTTGGATTGGGCTCCCCTGGACTGGATTGGGCTCCCCTGGACTGGGATGGTCTGAAACCCTGGGTCTGGAGGCTTGATTTTGGATGGGCTGGCTTTTTGGTTGTTTTGATGGTTCGAGTGTCTTTAATTTGGTGGTCGGATACACGTTTTAGTGGGATTGGTGGGGTTGGGGATTGGACTTGGTGGAGCCGTTTGGTGGGCTGCCCCGGCCTGCTTCGAGGATGGCTTTGGTGGCGATGGATTTGGGGTTAACTTTGGTGTTGGGGTTTGACCTATGATGATCTTGGGTTGCCCTTAGGTGGTGACTCTCTTTAATATTAATATTAATATTAAAGGTAAGTGCTTGGGCATGTGTTATAGCCATAGCGCTTTAGAATAGTTCGACTCCGAAGATTAGGTTTGAGGTAGTAGCAAGCATGCATTAATCTAGTATATAATTTAGTCTATAATAACTGACATTACTCGTACACTATAAGTATTATGTTTAATATATGTGCTATAATTTGTATCTGCGGGCTGTGAGTAATAGTAATATCTGTACCAATATATTTATAGGTTGACACATACTGCAGTGAATTGAAAATTAATAAATTAGGGTTGGGCTTGGAAAATCGTCTTAAATCCTAAAATTGGTCGAAAATGGCCAAAAAATGCCGAATTTTCCAAACTTTTCTGGTCCTCCGGGTAGGGGCGTTCTGCGAAAATCGAAAAATGGGTGCAGAAATCCCGTTCAAAAATCGGCCAAAAATGCCAAAAATCGGGTCCGGGGCGGGAAACTG</ns2:sequence><ns2:name>AF167712.1_Leishmania_donovani_isolate_MHOM/IN/80/DD8_kinetoplast_minicircle,_sequence</ns2:name></ns2:Sequence><ns2:Sequence dsseqid="sq44" id="sq44"><ns2:sequence>GGGGTTGGTGTAAAATAGGGCCGGGTGGTGGCTGGAAATGGGCTCCCCTGGGCTGGATTGGGCTCCCCTGGGCTGGATTGGGCTGAGACCCTGGGGTTGGAGGCTTGGTTTTGGGTGGGCTAGCATTTTTGGTGTTTTAATGGTTCGGGTGCCTTTGATGTGGCTGGTGGTTATGCGGCTTTAGTGGGTTGTAGCCTGGCGGAGGCTCGTGCCTTGGTGGGGGTGCCCTGGTGGGGGTGCTTCGGGTTACTCTACGGGTGTCTTTGGTGATGATGGGGGTGGGTTGGCTTTGGTGTTGGGGTTGATCGATGGTGGTCTTGGGTTGCCCTTAGGTGGTGATTCTCTTTAATATTAATATTAAAGGTAAGTGCTTGGGCGTATGATATAGCCATAGCGCTTTAGAATAGTTCGGCTCCGAAGAACCAGTCTGAGGTAGTGTTAAGTATACATTAATCTAGTATATAAATTAGCATATAATAACTGACATTACTCGTACACTATAAGTATTATGTTTAATATATTGCTGTAGTATGTATTTGTACGCTGTATGTAGTAGTAATATCTATACCGATATATTTATAGGTTGGCGCATACTGCAGTGAATTGAAAATTAATAAATTGGGGTCGGTGTTGTGGGAAGGTGTCGTAAATCCCGAAAAATGATAGAAAATGGCCAAAAATGGGGGAAAATCCCAAACTTTCCTGGTCCTCCGGGTAGGGGCGTCCTGCAAAATCGGAAAAATGGGTGCAGAAATCCCGTTCAAAAATCGGCCAAAAATGCCAAAAATCGGCTCCGGGGCGGGAAACTG</ns2:sequence><ns2:name>AF103735.1_Leishmania_infantum_strain_MHOM/FR/78/LEM75_kinetoplast_minicircle_DNA,_complete_sequence</ns2:name></ns2:Sequence><ns2:Sequence dsseqid="sq46" id="sq46"><ns2:sequence>GGGGTTGGTGTAAAATAGGGCCGGGTGGTGGCTGGAAATGGGCTCCCCTGGGCTGGATTGGGCTCCCCTGGGCTGGATTGGGCTGAGACCCTGGGGTTGGAGGCTTGGTTTTGGGTGGGCTAGCATTTTTGGTGTTTTAATGGTTCGGGTGCCTTTGATGTGGCTGGTGGTTATGCGGCTTTAGTGGGTTGTAGCCTGGCGGAGGCTCGTGCCTTGGTGGGGGTGCCCTGGTGGGGGTGCTTCGGGTTACTCTACGGGTGTCTTTGGTGATGATGGGGGTGGGTTGGCTTTGGTGTTGGGGTTGATCGATGGTGGTCTTGGGTTGCCCTTAGGTGGTGATTCTCTTTAATATTAATATTAAAGGTAAGTGCTTGGGCGTATGATATAGCCATAGCGCTTTAGAATAGTTCGGCTCCGAAGAACCAGTCTGAGGTAGTGTTAAGTATACATTAATCTAGTATATAAATTAGCATATAATAACTGACATTACTCGTACACTATAAGTATTATGTTTAATATATTGCTGTAGTATGTATTTGTACGCTGTATGTAGTAGTAATATCTATACCGATATATTTATAGGTTGGCGCATACTGCAGTGAATTGAAAATTAATAAATTGGGGTCGGTGTTGTGGGAAGGTGTCGTAAATTCCGAAAAATGATAGAAAATGGCCAAAAATGGGGGAGAATCCCAAACTTTTCTGGTCCTCCGGGTAGGGGCGTTCTGCAAAATCGGAAAAATGGGTGCAGAAATCCCGTTCAAAAATCGGCCAAAAATGCCAAAAATCGGCTCCGGGGCGGAAAACTG</ns2:sequence><ns2:name>AF103742.1_Leishmania_donovani_kinetoplast_minicircle_DNA,_complete_sequence</ns2:name></ns2:Sequence><ns2:Sequence dsseqid="sq48" id="sq48"><ns2:sequence>GGGGTTGGTGTAAAATAGGGCCGGGTGGTGGCTGGGAATGGGCTTCCCTGGGCTGGATTGGCCTGAAACCCTGGGTCCTGGGCGTGCTTTTGGGACTGGCTGGCTTTTTGGGTGGATTTAGCTTTATGGATGGTGTTTGGCCGGGGCGCGTGACTTGATTGCTGGGCTGCAGGTTTGGTTTTTAAGTTGGGTTGAGCTTGGGCTACGCTTTTTTATTGGTTTGGGGGTTATTTCTTTTGATTGGTTTGTGTTATTTGGTCTGTGGGGTTGGCTTGCGTTTGCCTGGATGGGATTGAGTGCCCTGAGGTGGGCTTGGGGTGCCTGCTTGGCCTTTTATTGGTGCTTATAACTAATATTTAATATTAGTTGTGTAATGCGTAAGCTAATGAGTGTAACGATAGTGGAACTAATATATATAGAAGGGCTCAGAGACGATGGATGCCATAGGCAGTAATATAAGTCTGACTGGGAAGCTCTTCTAATCTAGTCGTAATAGTAACATATATTCACGTGCACATAAACTTGTATTATTTGGTTGTTATATTGGCTATCTTGCGTTACTATGATACCTTTCGGTAGTATACTCGTCCGCCTACAGCGTGTTGCTAGCGACTGCAAAAGGGCTTAAATGGTGGGTGGTGGCCTTGTATGGGCTGAAAAACTCTCAAAAAGCCGAAAAATAGGCCAAAATTCCAAACTTTTCTGGTCCTTCAGGTAGGGGCGTTCTGCGAAAATCGAAAAATGGGTGCAGAAATCCCGTTCATTTTTGGCCCGAAAATGCCATTTTTGGCCTCCGGGGCGGGAAACTG</ns2:sequence><ns2:name>AF239704.1_Leishmania_donovani_isolate_MHOM/KE/79/GG996_kinetoplast_minicircle_sequence</ns2:name></ns2:Sequence><ns2:Sequence dsseqid="sq50" id="sq50"><ns2:sequence>GGGGTTGGTGTAAAATAGGGCCGGGTGGTGGCTGGAAATGGGCTCCCCTGGGCTGGATTGGGCTTCCCTGGGCTGGATTGGGCTGGAACCCTGGGGTTGGAGGCTTGGTTTTGGGTGGGCTAGCATTTTTGGTGTTTTAATGGTTCGGGTGCCTTTGATGTGGCTGGTGGTTATGCGGCTTTAGTGGGTTGTAGCCTGGCGGAGGCTCGTGCCTTGGTGGGGGTGCCCTGGTGGGGGGTGCTTCGGGTTACTCTACGGGTGTCTTTGATGATGATGGGGGTGGGTTGGCTTTGGTGTTGGGGTTGATCGATGGTGGTCTTGGGTTGCCCTTAGGTGGTGATTCTCTTTAATATTAATATTAAAGGTAAGTGCTTGGGCGTATGATATAGCCATAGCGCTTTAGAATAGTTCGGCTCCGAAGAACCAGTCTGAGGTAGTGTTAAGTATACATTAATCTAGTATATAAATTAGCATATAATAACTGACATTACTCGTACACTATAAGTATTATGTTTAATATATTGCTGTAGTATGTATTTGTACGCTGTATGTAGTAGTAATATCTATACCGATATATTTATAGGTTGGCGCATACTGCAGTGAATTGAAAATTAATAAATTGGGGTCGGTGTTGTGGGAAGGTGTCGTAAATTCCGAAAAATGATAGAAAATGGCCAAAAATGGGGGAAAATTCCAAACTTTTCTGGTCCTCCGGGTAGGGGCGTTCTGCAAAATCGGAAAAATGGGTGCAGAAATCCCGTTCAAAAATCGGCCGAAAATGCCAAAAATCGGCTCCGGGGCGGGAAACTG</ns2:sequence><ns2:name>AF169136.1_Leishmania_donovani_strain_MHOM/SD/95/SIGIN_kinetoplast_minicircle_DNA,_complete_sequence</ns2:name></ns2:Sequence><ns2:Sequence dsseqid="sq52" id="sq52"><ns2:sequence>GGGGTTGGTGTAAAATAGGGCCGGGTGGTTCGGGGGTTCGGGGGGAAATGCCTCCCTTGGCTTGGATTGGGCTGCCCTGGGCTGGATTGGGCCGGAACCCTGGGTCTGGAGGCTTAGTTTCGGGCTGTCTAGGTTTTTGGTTATTTTGATGGTTCGGGTGGCTTTAATTTGGGGTTGGTTATGCGTTTGGTGAGATTAGTGGCTGGAGTTTATGGCTTGGTGGGGGTTTGTTTGACTGGCTGGCTCGACCTGGCTCGTGGATGGCTTTGATGATGGTGGCTTTGGTGGTTGACTTTGGTGTTGGGTTTTGGGTTTTGGTGGTCTTGGGTTGCCCTTAGGTGGGGACTCTCTTTAATAGTAATATTAAAGGCGGGTGCTTTGGGTGTGTGTTATAGCCATAGCGCTCTAGAATAGTTCGACTCCGAAGACTAGGTTTGAGGTAGTTGTAAGTATACATTAATCTAGTATATAATTTAGTCTATAATAACTGACATTACTCGTACACTATAAGTATTATGTTTAATATATGTGCTATAATTTGTATCTGTAGGCTTTGTGTAGTAGTAATATCTATACCGATATATTTATAGGTTGGCGCATACTGCAGTGAATTGGAAATTAATGGATTGGAGTTGGGCTTGGGGAGTGTCTTAAATTCTGGAAATTGGTCAAAAATGGGCAAAAATGGGCAAAAATCCCAAACTTTTCTGGTCCTCCGGGTAGGGGCGTTCTGCGAAAACCGAAAAATGGGTGCAGAAATCCCGTTCAAAAATTGGCCGAAAATGCCAAAAATCGGCTCCGGGGCGGGAAACTG</ns2:sequence><ns2:name>AF190476.1_Leishmania_infantum_isolate_MHOM/SU/84/MARZ-KRIM_kinetoplast_minicircle_DNA,_complete_sequence</ns2:name></ns2:Sequence><ns2:Sequence dsseqid="sq54" id="sq54"><ns2:sequence>GGGGTTGGTGTAAAATAGGGCCGGGTGGTCCGGGAAATTCGGGGGAAATTGGCCTCCCTGGGCTAAATTGGGCTGCCCTGGGCTGGATTGGGCTGAAACCCTGGGTCTGGAGGCTTAGTTTTGGGTTGGCTAGGTTTTTGGTTATTTTGATGGTTCGGATGCCTTTAATTTGGGGTTGGTTATGCGTTTGGTGGGATTAGTGGCTGGGAGTTTATGGCTTGGTGGGGGTTTGTTTGGCTGGCTGGCTCGGCCTGGCTCGTGGATAGCTTTGACGATGGTGGCTTTGGGGTTGACTTTGGTGTTGGGATTTTGGTTTTGATGGTCTTGGGTTGCCCTTAGGTGGATGACTCTCTTTAATATTAATATTAAAGGCAGGTGGTTTGGGTGTGTGTTATAGCCTTAGCGCTTTAGAATAGTTCGACTCCGAAGACTAGGTTTGAGGTAGTTATAAGTATACATTAATCTAGTATATAATTTAGTCTATAATAACTGACATTACTCGTACACTATAAGTATTATGTTTAATATATGTGCTATAATTTGTATCTGTAGGCTGTGTGTAGTAGTAATATCTATACCGATATATTTATAGGTTGGCGCATACTGCAGTGAATTGGAAATTAATAAATTGGAGTTGGACTTGGAAATTGTCTTAAATCCCGAAAATTGGGCAAAAATGGGCAAAAATGGGCAAAAATTCCAAACTTTTCTGGTCCTCCGGGTAGGGGCGTTCTGCGAAATCGGAAAAATGGGTGCAGAAATCCCGTTCAAAAAATGGCCAAAAATGCCAAAAATGGGCTCCGGGGCGGGAAACTG</ns2:sequence><ns2:name>AF168356.1_Leishmania_donovani_isolate_MHOM/IQ/88/RTC6_kinetoplast_minicircle,_sequence</ns2:name></ns2:Sequence><ns2:Sequence dsseqid="sq56" id="sq56"><ns2:sequence>AATTCGCTCCTAAACGTGTTCTGGACGGCTGGAAAAGTCAGAAAAAGGCTGAAAAACGGCCAAAATCCCAAACTTGAGTAGCCCTCCGGGTAGGGGCGTTCTGCAAAAAGCCAAAAATCGATACAGAAACCCCGTTCAAAAATGGGCCAAAAATGCCGAAAATGGCCTCGGAGGCTGCAAACTGGGGGTTGGTGTAAAATAGGGCCGGGTGGGCCGGGAATTGGGCTCCTCCGGGGCTGGCTCCCTTCGAAAGTGCCTCCTGGGGGCTTGCCTGACCTGGAACTGGCCTCCTGGGCGGGGTTTTGGAGTTTGCTGGGATTTGATATTGATTTTCTCCTTTCTTTGGGTGGTTTTGTTGGTAGACCGGGGTGCTTCTTGGCTGCTTGGTGCTAACTACCGGCTTCTGGTAGCTTTTATCTTAACGCTGCGAGAGCTTTGGGTGGCTTTGACAGTAGGATACGCTTGGTTGCGGGCTTCGTAGGAGACATTGGATATTACGATTGGTTGGAGGCTCCTCGATGGGGTTACTCCCTCACTTACTTTAATATTAATATTAAAGGAAAGGGGGTAGCCTTAGGGGGTGATAGCCATGTAGGCGCATAGGAATATATCTCCGGGGACTTAGTCGAGGAATTATTTATAGATTATTAGAGCTTAAACTATAATTGATACTACATTGTTCATATGCAGTTAGTATTATGTTTAATATAAGCTAACTTTGATGACATAGAGAGTGACTTACGTAGTACAACTTAAGACTAAAGCCTTGAGCTCCTGCCGAGGTGCAGAAATGGATTATTGGTTGGAGAGTGCCCTTCCTGGGGTTTGAATTC</ns2:sequence><ns2:name>AF399822.1_Leishmania_donovani_kinetoplast_minicircle,_complete_sequence</ns2:name></ns2:Sequence><ns2:Sequence dsseqid="sq58" id="sq58"><ns2:sequence>GGGGTTGGTGTAAAATAGGGCCGGGTGGTGGCCGGAAATGGGCTTCCCTGGGCTGAATTGGGCTGGACCCTGGGTCTGGAGGCTTGATTTCGCTCTGGCTGAGGTTGGTTCCGCTACTTTTGGGGATTTGGTTTGGGTTTGGGTTTGTAAAGGCTTGGAGGCGGTGTTTGAGCGTGGGAACTGGAGGTGTTGTCGACCCTTTGCTGGCCGTGCATGATTTTTGTGCTTATTTATATATTTTAACTCCGACCGTTATGGTTGGTTACTTGAGTTTGCTCCGCAGGAGACTTCGTGTATCGGCTGAGAGACTCATCGGGGACGGGTGTAACGAGTGGAGATGGATAGTCGTGATAGCTGATATAACTAGAAGTTAATATTAAGCGTCTCTAGGAGCGTTGGGCTGGGTAAGCCACGAGCAGATATAGATAACTGGGTATTAAGAGGAGTTCTGTTGAATGACGATATAATACACTAGTTATACTGTTTATGTGAGAGCGAGAGTTGACGATAGAGACTGCTATTATACACTATATTTTACAATGTTTGATTTCGCTATTATTATGTTTGTATGTGACACTTATAAGCTCTCTGATAGAACTTACCGTGTACTGTTGCTGGTCCTGCTGGCTGCGGGGAGCGCTGCGATTGGGGTGGGAAGTGGCTGAATGGGTTGAAAAATCTCAAAAAATCCTGAAAAACGGTCGAAAAATGGGGAATTTCCCAAACTTTTCTGGTCCTCCGGGTAGGGGCGTTCTGCGAAAATGGAAAAATGGGTGCAGAAATCCCGTTCAAAAAATAGCCAAAAATGCCAAAAATGGCCTCCGGGGCGGGAAACTG</ns2:sequence><ns2:name>AJ010074.2_Leishmania_donovani_kinetoplast_minicircle_DNA,_isolate_MHOM/IQ/88/RTC6,_clone_11</ns2:name></ns2:Sequence><ns2:Sequence dsseqid="sq60" id="sq60"><ns2:sequence>GGGGGTTGGTGTAAAATAGGGCCGGGTGGACCGGGAATTGGGCTCCTCCGGGGCTGACTCCCCTCGAAAGTCCCTCCTGGGGGCTTGCCTGGCCTGGAACTGGCTCCTGGGGCGGGGTTTTGGAGTTTGCTGGGATTTGATATTGATTTTCTCCTTTCTTTGGGTGGTTTTGTTGGTAGACCGGGGTGCTTCTTGGCTGCTTGGTGCTAACTACCGGCTTCTGGTAGCTTTTATCTTAACGCTGCGAGAGCTTTGGGTGGTTTGACAGTAGATACGCTTGGTTGCGGGCTTCGTGGAGGAGACATTCCATTTTACGATTGGTTGGAGGCTCCTCGATGGGGTTACTCCCTCACTTACTTTAATATTTAATATTAAAGGAAAGGGGGTAGCCTTAGGGGTGATAGCCATGTAGGCGCATAGGCATATATCTCCGGGGAGCTTAGTCGAGGATATTATATAATAGATTAATTAGTAGCTTTAAACTATAATTTGATAACTAACATTGTTCATATGCAATTAGTATTATGTTTAATATAAGCTAACTTTGATGACATAGAGAGAGTGACTTACGTAGTACAACTTAAGACTAAAGCCTTGAGTCCTGCGGAGGTGCAGAAATGGATTATTGGTTGGAGAGTGGCCCTTCCTGGGGTTTGAATTCGCTCCTAAACGTGTTCTGGACGGCTGGAAAAGTCAGAAAAGGCTGAAAAACCGCCAAAATCCCAAACTTGAGTAGCCCTCCGGGTAGGGGCGTTCTGCAAAAAGCCAAAAATCGATACATAAACCCCGTTAAAAATCGGGCCAAAAATGCCGAAAATGGCCTGGGGGCTGCAGACT</ns2:sequence><ns2:name>KU899560.1_Leishmania_donovani_strain_AG83_minicircle_kinetoplast,_complete_sequence</ns2:name></ns2:Sequence><ns2:Sequence dsseqid="sq62" id="sq62"><ns2:sequence>GGTTGGTGTAAAATAGGCGGGGTGGTCCGGGGATTCGGGTCCTCCGGGGGCTGGGCTCCTCCTAAAACTGGCCTTCTGGGGCTTGTCTGGCCTGGAACTGGCCTCCTAGCGCGCGGTTTTGGCCCTGGCTGGGTTTCGATAGACGTTCTTTGCTTTGTTTCTGCTGTGTTGGTGGGTACCTGGACGCTTGTGGGCCTTGCCCTGGGCGCCTTGGACTGGTTGCCTCTTGCTGGGCGGCTCTGGTTCTTGACTGGCTTATGCCTGTAGGGTTGGGGTTCCTGCCTTGGGGTGTTGGATGCTTGTGATGGAGGCCTTCGCTAAGGGTTGTGGGGTAAGGGGATAGCTTTCCCTTTAATATCAATATTAGTTATAATATTGGTATCTACGAGGTGCCCGAAGTAAATAGACCATAGGAGTAACTCGTCTTCGATTACGATAATAGTTATTAACTTAATTTATATAGTAGTGATCTGACTAATAAGTTATATATAGTTGTTATTTCACGTTATTTGATTTTTATTTGTGTTTTGATGAACCTTGATGACAGTTCTATGTTAGATAGTCCTGTAAATAACTTAGCCTGAAGACAACCATTGCCTATTGCAATATTCGAAGCGAAGGTGGGAGTTGGTGCGTGGTCGGGGTACTGGTGGGCGTGAAATCCTCTGAAAATCGACAAAAAAGGCTGAAAATTGGCCAAAAATCGTAGCATGGAGTAGCCCTCTGGGTAGGGGCGTTCTGCGAAAACCGGAAATTTGATACAGAAATACCGTTCATATTTTCCCGAAAAATGCCATTTTTGGCCTCGGGGCGTGCAAACTAGGGGTTGGTGTAAAATAGG</ns2:sequence><ns2:name>MH728992.1_Leishmania_tropica_strain_sajad.QOM_minicircle_genomic_sequence;_kinetoplast</ns2:name></ns2:Sequence><ns2:Sequence dsseqid="sq64" id="sq64"><ns2:sequence>GGGGTTGGTGTAAAATAGGTGGGTGGTACGCGTATGTTTCTGGGATTCCCCTCCTTTTTGGGGGTGCTCGGGGTTGGATATGCCTCTCCTGGCTGGGCTGCCCGAAATATGGCTGCCTGGGGCGGGGTATTGTTGGTTTCTAATTTTAGATATTAAAATCTCCTTTAATATTTTTCAAAAATGCCCTTGTGGGTGGATATGTGTGTTGCGTTTGGGGTGGCTGCCTCCTTTGTTGCTCGGGGTTGTTATGTATGCATCATCTGTCAACTCTCTTTAACTCTTTGCCTCGGGGTGGGGTTACATGTGTGAGGTCTGGCGGGGCAACGCTATTGGCTCCCAGGCTTGGTGGGTGTTACGAATGCATCAAATGCCTCTCCTTCAGCCCCCTATAACTAATATTAATATTAGTTGTGGGGTCTTTTGCCCTCAGTGGGGTTATGAATGCATGTGATTCCATAGCTTTAGCTTCTTTATCGATAGAGCTTATAGTAATGCTCGGGTATGGTATGTTTCAGTAACATTTAGTTTAAGCATACATTAATTTAGATATCACTTACATCTATATTTTAATCTTTTTGTATGCGTATGGTTATATGTGTGTGCCGGCCGTGTCTGTTGACAACTGTATCTCTTTATCTTGTAAGATCCCTGTAAAATTTGCCAGGCCCTCTTGTGTTAGTTGTGTGAGATTTCATGGTTGGGTGTGCGAGTTCTGCCTTGGTGGGTGTGATTTGTGTGAGATTTGGCGAAAAACTGCCGGAAAATAGCCGAAAATGGGGGTATATGCCAAACTTTTCTGGGCCTCCGGGTAGGGGCGTTCTCCGAAAATGGGAAAAGGGCATACAGAAACCCCGTTCA</ns2:sequence><ns2:name>KC492148.1_Leishmania_infantum_isolate_CQ19_minicircle_sequence;_kinetoplast</ns2:name></ns2:Sequence><ns2:Sequence dsseqid="sq66" id="sq66"><ns2:sequence>GGGGTTGGTGTAAAATAGGTGGGTGGTACGCGTATGTTTCTGGGATTCCCCTCCTTTTTGGGGGTGCTCGGGGTTGGATATGCCTCTCCTGGCTGGGCTGCCCGAAATATGGCTGCCTGGGGCGGGGTATTGTTGGTTTCTAATTTTAGATATTAAAATCTCCTTTAATATTTTTCAAAAATGCCCTTGTGGGTGGATATGTGTGTTGCGTTTGGGGTGGCTGCCTCCTTTGTTGCTCGGGGTTGTTATGTATGCATCATCTGTCAACTCTCTTTAACTCTTTGCCTCGGGGTGGGGTTACATGTGTGAGGTCTGGCGGGGCAACGCTATTGGCTCCCAGGCTTGGTGGGTGTTACGAATGCATCAAATGCCTCTCCTTCAGCCCCCTATAACTAATATTAATATTAGTTGTGGGGTCTTTTGCCCTCAGTGGGGTTATGAATGCATGTGATTCCATAGCTTTAGCTTCTTTATCGATAGAGCTTATAGTAATGCTTGGGTATGGTATGTTTCAGTAACATTTAGTTTAAGCATACATTAATTTAGATATCACTTACATCTATATTTCAATCTTTTTGTATGCGTATGGTTATATGTGTGTGCCGGCCGTGTCTGTTGACAACTGTATCTCTTTATCTTGTAAGATCCCTGTAAAATTTGCCAGGCCCTCTTGTGTTAGTTGTGTGAGATTTCATGGCTGGGTGTGCGAGTTCTGCCTTGGTGGGTGTGATTTGTGTGAGATTTGGCGAAAAACTGCCGGAAAATAGCCGAAAATGGGGGTATATGCCAAACTTTTCTGGGCCTCCGGGTAGGGGCGTTCTCCGAAAATGGGAAAAGGGCATACAGAAACCCCGTTCA</ns2:sequence><ns2:name>KC536650.1_Leishmania_infantum_isolate_xu_minicircle_sequence;_kinetoplast</ns2:name></ns2:Sequence><ns2:Sequence dsseqid="sq68" id="sq68"><ns2:sequence>GAATTCGTCAAAAAAGGGGCAGAAATCGTAGCATGGAGTAGCCCTCCGGGTAGGGGCGTTCTGCGAATTTCGAAAAATCGATACAGAAACCCCGTTCAAAAATCCACGGAAAATGCCATTTTTGGCCTCGGGGCGTGCAAACTGGGGGTTGGTGTAAAATAGGCCGGGTGGGTCCTGGAATTCGGATCCTCCGGGGCTGGGTCCTCCGGGGGCTGGCCTCCTGGCGGGGGTTTTGGGGAGCTGCTGGCTCTGGTGGCTTTTAATGGCTGTTCTGGGCTTGATGTTTGGCTGTTTCTGGCTTGGCTGGCTCCTACATGCGGGCTTTTGGCTTGGCTTTGAGGGTTCGATGGGATTGTGGCGGTGTTTTAGGGTAGGCTGTGGCCTTGTGGATTGGTGGACTTGGTTCTTCCTTGGGGTTGGGTGGCTGCTGGCCTGGCTGTGGCTCTATGTTGGATAGCCTTGATGGCTGGGCGGGATAGATTAGCCCTGGTAAGGTGTTGATTCTACTCCCCTTTGATATTAATATTAAAGGCAACGTGAGGGCAGCATATAAACATAAGATAGGAGCCTATGGAAGGGTGAACCGAATATAGCTCCGTAGTGTTACATTATATAATACGTAAGATATCTATAAATTATAAGTTAAAAATCACGTTTACTATATGCATTCTATGCTCTAAAATTGGATGTGGAATTATATTAATGTGATACTGTAATGACTCTCGTCTGTATACTTCTACGCCTGAAGACTCCTGCGGATCTGTTGCAGATGTGGATTTTAGACGTGGGGGGAGGGAGTTTCGAGAGGGTTTGAGTCCTGGATGGGCCTGAAGTCTCCAGAGTGGCCTGAAAATCGTCG</ns2:sequence><ns2:name>Z11549.1_L.mexicana_kinetoplast_minicircle_DNA</ns2:name></ns2:Sequence><ns2:Sequence dsseqid="sq70" id="sq70"><ns2:sequence>TTCCCGGTCCACCCGGCCTATTTTACACCAACCCCAGTTTGACGCCTCCGAGCCCGAAAATGGCATTTTTGGCCCAATTTTGAACGGGGTTTCTGTATCGATTTTTCGGATTTCGGAGAACGCCCCTACCCGGAGGCTACTACCTGCTTGGAATTTTAGCTGTTTTTTGGGATTTTCCGCCCATTTTTGGACACTTTTCCAGATCCGGACACCATTCTCCAGCCCCAACCCCTGTATTTTGGTCACTTTGCACTCCCGTAGGAAGCATCGAGCAGTAGGCATATTATTTACTACGACAGTCCCATAGCATTCACGTTAGAGTATCGTCCGCACACGAACGAATAGAAAGAACAAGCTACATCAATTGACACTTACAGCGATTAACTAGTCCCGGTAGCAGACTTCCCGAGGGTCCCAGGCCCAGACTATTAATGTTTACCTTCCCGGATGTTCCTATAGTACACTGGTCCATACTCCTATAGAGCGTCACACGCTATAACTAATATAAATATTATTTATAATAGAGTTAGCAGCCAAAATAAGGCTCAGGACACCCCACCCCAAGGCCAAGGAGAGCCACCAGCGAGAGAATCAACACAGGCACGGGAGGAGGTAGAGGCGAGGAATCCCAACAGAAGGAAGAACCCACTATAAAGAAAAGGAAGGAGAACCCAGCAAGTATTCAAGGGCGAGAAGAGACCATCATAACCACCAAAAAGGAGGAAGGAATCCCAGNCAAGTCAGCGGAATAAAACNAAAAAACGAAGCAAAAAAGNGGGAAAAGGACGNACATTCCCCAAGCCAAGAAGTCGAAAACCCCCGCCGGAGGCCACTTTCCAGCCAACCAGGCCCAAAATCGAGGAA</ns2:sequence><ns2:name>U77892.1_Leishmania_aethiopica_kinetoplast_minicircle_DNA</ns2:name></ns2:Sequence></ns2:SequenceSet></ns3:vamsasModel><ns3:JSeq colour="-1" start="1" end="702" id="sq2"/><ns3:JSeq colour="-1" start="1" end="702" id="sq4"/><ns3:JSeq colour="-1" start="1" end="710" id="sq6"/><ns3:JSeq colour="-1" start="1" end="714" id="sq8"/><ns3:JSeq colour="-1" start="1" end="716" id="sq10"/><ns3:JSeq colour="-1" start="1" end="716" id="sq12"/><ns3:JSeq colour="-1" start="1" end="719" id="sq14"/><ns3:JSeq colour="-1" start="1" end="735" id="sq16"/><ns3:JSeq colour="-1" start="1" end="747" id="sq18"/><ns3:JSeq colour="-1" start="1" end="776" id="sq20"><ns3:features begin="736" end="742" type="F2" description="" featureGroup="Jalview" score="0.0"/><ns3:features begin="744" end="744" type="F2" description="" featureGroup="Jalview" score="0.0"/><ns3:features begin="746" end="753" type="F2" description="" featureGroup="Jalview" score="0.0"/><ns3:features begin="761" end="761" type="LF" description="" featureGroup="Jalview" score="0.0"/><ns3:features begin="762" end="763" type="LF" description="" featureGroup="Jalview" score="0.0"/><ns3:features begin="765" end="770" type="LF" description="" featureGroup="Jalview" score="0.0"/><ns3:features begin="754" end="754" type="crRNA_kDNA" description="" featureGroup="Jalview" score="0.0"/><ns3:features begin="762" end="763" type="crRNA_kDNA" description="" featureGroup="Jalview" score="0.0"/></ns3:JSeq><ns3:JSeq colour="-1" start="1" end="785" id="sq22"><ns3:features begin="770" end="772" type="B1c" description="" featureGroup="Jalview" score="0.0"/><ns3:features begin="727" end="727" type="LF" description="" featureGroup="Jalview" score="0.0"/><ns3:features begin="728" end="729" type="LF" description="" featureGroup="Jalview" score="0.0"/><ns3:features begin="731" end="742" type="LF" description="" featureGroup="Jalview" score="0.0"/><ns3:features begin="702" end="720" type="TGCGAAAACCGAAAAATGG" description="Search Results" featureGroup="F2" score="0.0"/><ns3:features begin="728" end="729" type="crRNA_kDNA" description="" featureGroup="Jalview" score="0.0"/><ns3:features begin="731" end="736" type="crRNA_kDNA" description="" featureGroup="Jalview" score="0.0"/></ns3:JSeq><ns3:JSeq colour="-1" start="1" end="786" id="sq24"><ns3:features begin="670" end="670" type="F2" description="" featureGroup="Jalview" score="0.0"/></ns3:JSeq><ns3:JSeq colour="-1" start="1" end="790" id="sq26"><ns3:features begin="750" end="756" type="F2" description="" featureGroup="Jalview" score="0.0"/><ns3:features begin="757" end="757" type="F2" description="" featureGroup="Jalview" score="0.0"/><ns3:features begin="759" end="759" type="F2" description="" featureGroup="Jalview" score="0.0"/><ns3:features begin="760" end="766" type="F2" description="" featureGroup="Jalview" score="0.0"/><ns3:features begin="767" end="767" type="F2" description="" featureGroup="Jalview" score="0.0"/><ns3:features begin="775" end="775" type="LF" description="" featureGroup="Jalview" score="0.0"/><ns3:features begin="776" end="777" type="LF" description="" featureGroup="Jalview" score="0.0"/><ns3:features begin="779" end="784" type="LF" description="" featureGroup="Jalview" score="0.0"/><ns3:features begin="776" end="777" type="crRNA_kDNA" description="" featureGroup="Jalview" score="0.0"/></ns3:JSeq><ns3:JSeq colour="-1" start="1" end="805" id="sq28"><ns3:features begin="790" end="792" type="B1c" description="" featureGroup="Jalview" score="0.0"/><ns3:features begin="768" end="774" type="F1c" description="" featureGroup="Jalview" score="0.0"/><ns3:features begin="775" end="775" type="F1c" description="" featureGroup="Jalview" score="0.0"/><ns3:features begin="778" end="778" type="F1c" description="" featureGroup="Jalview" score="0.0"/><ns3:features begin="784" end="784" type="F1c" description="" featureGroup="Jalview" score="0.0"/><ns3:features begin="786" end="786" type="F1c" description="" featureGroup="Jalview" score="0.0"/><ns3:features begin="732" end="732" type="F2" description="" featureGroup="Jalview" score="0.0"/><ns3:features begin="748" end="748" type="LF" description="" featureGroup="Jalview" score="0.0"/><ns3:features begin="749" end="750" type="LF" description="" featureGroup="Jalview" score="0.0"/><ns3:features begin="752" end="757" type="LF" description="" featureGroup="Jalview" score="0.0"/><ns3:features begin="758" end="763" type="LF" description="" featureGroup="Jalview" score="0.0"/><ns3:features begin="723" end="741" type="TGCGAAAACCGAAAAATGG" description="Search Results" featureGroup="F2" score="0.0"/><ns3:features begin="749" end="750" type="crRNA_kDNA" description="" featureGroup="Jalview" score="0.0"/></ns3:JSeq><ns3:JSeq colour="-1" start="1" end="807" id="sq30"><ns3:features begin="792" end="794" type="B1c" description="" featureGroup="Jalview" score="0.0"/><ns3:features begin="770" end="776" type="F1c" description="" featureGroup="Jalview" score="0.0"/><ns3:features begin="777" end="777" type="F1c" description="" featureGroup="Jalview" score="0.0"/><ns3:features begin="780" end="780" type="F1c" description="" featureGroup="Jalview" score="0.0"/><ns3:features begin="786" end="786" type="F1c" description="" featureGroup="Jalview" score="0.0"/><ns3:features begin="788" end="788" type="F1c" description="" featureGroup="Jalview" score="0.0"/><ns3:features begin="725" end="727" type="F2" description="" featureGroup="Jalview" score="0.0"/><ns3:features begin="729" end="731" type="F2" description="" featureGroup="Jalview" score="0.0"/><ns3:features begin="733" end="733" type="F2" description="" featureGroup="Jalview" score="0.0"/><ns3:features begin="735" end="740" type="F2" description="" featureGroup="Jalview" score="0.0"/><ns3:features begin="750" end="750" type="LF" description="" featureGroup="Jalview" score="0.0"/><ns3:features begin="751" end="752" type="LF" description="" featureGroup="Jalview" score="0.0"/><ns3:features begin="754" end="759" type="LF" description="" featureGroup="Jalview" score="0.0"/><ns3:features begin="766" end="766" type="LF" description="" featureGroup="Jalview" score="0.0"/><ns3:features begin="767" end="767" type="LF" description="" featureGroup="Jalview" score="0.0"/><ns3:features begin="741" end="742" type="crRNA_kDNA" description="" featureGroup="Jalview" score="0.0"/><ns3:features begin="743" end="743" type="crRNA_kDNA" description="" featureGroup="Jalview" score="0.0"/><ns3:features begin="751" end="752" type="crRNA_kDNA" description="" featureGroup="Jalview" score="0.0"/></ns3:JSeq><ns3:JSeq colour="-1" start="1" end="807" id="sq32"><ns3:features begin="755" end="757" type="F2" description="" featureGroup="Jalview" score="0.0"/><ns3:features begin="758" end="758" type="F2" description="" featureGroup="Jalview" score="0.0"/><ns3:features begin="762" end="762" type="F2" description="" featureGroup="Jalview" score="0.0"/><ns3:features begin="765" end="765" type="F2" description="" featureGroup="Jalview" score="0.0"/><ns3:features begin="767" end="770" type="F2" description="" featureGroup="Jalview" score="0.0"/><ns3:features begin="782" end="783" type="LF" description="" featureGroup="Jalview" score="0.0"/><ns3:features begin="785" end="790" type="LF" description="" featureGroup="Jalview" score="0.0"/><ns3:features begin="797" end="797" type="LF" description="" featureGroup="Jalview" score="0.0"/><ns3:features begin="773" end="773" type="crRNA_kDNA" description="" featureGroup="Jalview" score="0.0"/><ns3:features begin="782" end="783" type="crRNA_kDNA" description="" featureGroup="Jalview" score="0.0"/><ns3:features begin="784" end="784" type="crRNA_kDNA" description="" featureGroup="Jalview" score="0.0"/></ns3:JSeq><ns3:JSeq colour="-1" start="1" end="807" id="sq34"><ns3:features begin="792" end="794" type="B1c" description="" featureGroup="Jalview" score="0.0"/><ns3:features begin="770" end="776" type="F1c" description="" featureGroup="Jalview" score="0.0"/><ns3:features begin="777" end="777" type="F1c" description="" featureGroup="Jalview" score="0.0"/><ns3:features begin="780" end="780" type="F1c" description="" featureGroup="Jalview" score="0.0"/><ns3:features begin="786" end="786" type="F1c" description="" featureGroup="Jalview" score="0.0"/><ns3:features begin="788" end="788" type="F1c" description="" featureGroup="Jalview" score="0.0"/><ns3:features begin="725" end="727" type="F2" description="" featureGroup="Jalview" score="0.0"/><ns3:features begin="729" end="731" type="F2" description="" featureGroup="Jalview" score="0.0"/><ns3:features begin="733" end="733" type="F2" description="" featureGroup="Jalview" score="0.0"/><ns3:features begin="735" end="735" type="F2" description="" featureGroup="Jalview" score="0.0"/><ns3:features begin="736" end="736" type="F2" description="" featureGroup="Jalview" score="0.0"/><ns3:features begin="737" end="740" type="F2" description="" featureGroup="Jalview" score="0.0"/><ns3:features begin="750" end="750" type="LF" description="" featureGroup="Jalview" score="0.0"/><ns3:features begin="751" end="752" type="LF" description="" featureGroup="Jalview" score="0.0"/><ns3:features begin="754" end="759" type="LF" description="" featureGroup="Jalview" score="0.0"/><ns3:features begin="760" end="765" type="LF" description="" featureGroup="Jalview" score="0.0"/><ns3:features begin="766" end="766" type="LF" description="" featureGroup="Jalview" score="0.0"/><ns3:features begin="767" end="767" type="LF" description="" featureGroup="Jalview" score="0.0"/><ns3:features begin="741" end="742" type="crRNA_kDNA" description="" featureGroup="Jalview" score="0.0"/><ns3:features begin="743" end="743" type="crRNA_kDNA" description="" featureGroup="Jalview" score="0.0"/><ns3:features begin="751" end="752" type="crRNA_kDNA" description="" featureGroup="Jalview" score="0.0"/></ns3:JSeq><ns3:JSeq colour="-1" start="1" end="808" id="sq36"><ns3:features begin="793" end="795" type="B1c" description="" featureGroup="Jalview" score="0.0"/><ns3:features begin="771" end="777" type="F1c" description="" featureGroup="Jalview" score="0.0"/><ns3:features begin="778" end="778" type="F1c" description="" featureGroup="Jalview" score="0.0"/><ns3:features begin="781" end="781" type="F1c" description="" featureGroup="Jalview" score="0.0"/><ns3:features begin="787" end="787" type="F1c" description="" featureGroup="Jalview" score="0.0"/><ns3:features begin="789" end="789" type="F1c" description="" featureGroup="Jalview" score="0.0"/><ns3:features begin="726" end="728" type="F2" description="" featureGroup="Jalview" score="0.0"/><ns3:features begin="729" end="729" type="F2" description="" featureGroup="Jalview" score="0.0"/><ns3:features begin="730" end="732" type="F2" description="" featureGroup="Jalview" score="0.0"/><ns3:features begin="733" end="733" type="F2" description="" featureGroup="Jalview" score="0.0"/><ns3:features begin="735" end="735" type="F2" description="" featureGroup="Jalview" score="0.0"/><ns3:features begin="736" end="736" type="F2" description="" featureGroup="Jalview" score="0.0"/><ns3:features begin="737" end="737" type="F2" description="" featureGroup="Jalview" score="0.0"/><ns3:features begin="738" end="741" type="F2" description="" featureGroup="Jalview" score="0.0"/><ns3:features begin="751" end="751" type="LF" description="" featureGroup="Jalview" score="0.0"/><ns3:features begin="752" end="753" type="LF" description="" featureGroup="Jalview" score="0.0"/><ns3:features begin="755" end="760" type="LF" description="" featureGroup="Jalview" score="0.0"/><ns3:features begin="761" end="766" type="LF" description="" featureGroup="Jalview" score="0.0"/><ns3:features begin="767" end="767" type="LF" description="" featureGroup="Jalview" score="0.0"/><ns3:features begin="768" end="768" type="LF" description="" featureGroup="Jalview" score="0.0"/><ns3:features begin="742" end="743" type="crRNA_kDNA" description="" featureGroup="Jalview" score="0.0"/><ns3:features begin="744" end="744" type="crRNA_kDNA" description="" featureGroup="Jalview" score="0.0"/><ns3:features begin="752" end="753" type="crRNA_kDNA" description="" featureGroup="Jalview" score="0.0"/></ns3:JSeq><ns3:JSeq colour="-1" start="1" end="809" id="sq38"><ns3:features begin="794" end="796" type="B1c" description="" featureGroup="Jalview" score="0.0"/><ns3:features begin="772" end="778" type="F1c" description="" featureGroup="Jalview" score="0.0"/><ns3:features begin="779" end="779" type="F1c" description="" featureGroup="Jalview" score="0.0"/><ns3:features begin="782" end="782" type="F1c" description="" featureGroup="Jalview" score="0.0"/><ns3:features begin="788" end="788" type="F1c" description="" featureGroup="Jalview" score="0.0"/><ns3:features begin="790" end="790" type="F1c" description="" featureGroup="Jalview" score="0.0"/><ns3:features begin="727" end="729" type="F2" description="" featureGroup="Jalview" score="0.0"/><ns3:features begin="731" end="733" type="F2" description="" featureGroup="Jalview" score="0.0"/><ns3:features begin="736" end="736" type="F2" description="" featureGroup="Jalview" score="0.0"/><ns3:features begin="737" end="737" type="F2" description="" featureGroup="Jalview" score="0.0"/><ns3:features begin="738" end="738" type="F2" description="" featureGroup="Jalview" score="0.0"/><ns3:features begin="752" end="752" type="LF" description="" featureGroup="Jalview" score="0.0"/><ns3:features begin="753" end="754" type="LF" description="" featureGroup="Jalview" score="0.0"/><ns3:features begin="756" end="761" type="LF" description="" featureGroup="Jalview" score="0.0"/><ns3:features begin="762" end="767" type="LF" description="" featureGroup="Jalview" score="0.0"/><ns3:features begin="768" end="768" type="LF" description="" featureGroup="Jalview" score="0.0"/><ns3:features begin="769" end="769" type="LF" description="" featureGroup="Jalview" score="0.0"/><ns3:features begin="727" end="745" type="TGCGAAAACCGAAAAATGG" description="Search Results" featureGroup="F2" score="0.0"/><ns3:features begin="753" end="754" type="crRNA_kDNA" description="" featureGroup="Jalview" score="0.0"/><ns3:features begin="756" end="761" type="crRNA_kDNA" description="" featureGroup="Jalview" score="0.0"/></ns3:JSeq><ns3:JSeq colour="-1" start="1" end="809" id="sq40"><ns3:features begin="794" end="796" type="B1c" description="" featureGroup="Jalview" score="0.0"/><ns3:features begin="772" end="778" type="F1c" description="" featureGroup="Jalview" score="0.0"/><ns3:features begin="779" end="779" type="F1c" description="" featureGroup="Jalview" score="0.0"/><ns3:features begin="782" end="782" type="F1c" description="" featureGroup="Jalview" score="0.0"/><ns3:features begin="788" end="788" type="F1c" description="" featureGroup="Jalview" score="0.0"/><ns3:features begin="790" end="790" type="F1c" description="" featureGroup="Jalview" score="0.0"/><ns3:features begin="727" end="729" type="F2" description="" featureGroup="Jalview" score="0.0"/><ns3:features begin="731" end="733" type="F2" description="" featureGroup="Jalview" score="0.0"/><ns3:features begin="735" end="735" type="F2" description="" featureGroup="Jalview" score="0.0"/><ns3:features begin="737" end="737" type="F2" description="" featureGroup="Jalview" score="0.0"/><ns3:features begin="738" end="738" type="F2" description="" featureGroup="Jalview" score="0.0"/><ns3:features begin="739" end="742" type="F2" description="" featureGroup="Jalview" score="0.0"/><ns3:features begin="752" end="752" type="LF" description="" featureGroup="Jalview" score="0.0"/><ns3:features begin="753" end="754" type="LF" description="" featureGroup="Jalview" score="0.0"/><ns3:features begin="756" end="761" type="LF" description="" featureGroup="Jalview" score="0.0"/><ns3:features begin="762" end="767" type="LF" description="" featureGroup="Jalview" score="0.0"/><ns3:features begin="768" end="768" type="LF" description="" featureGroup="Jalview" score="0.0"/><ns3:features begin="769" end="769" type="LF" description="" featureGroup="Jalview" score="0.0"/><ns3:features begin="743" end="744" type="crRNA_kDNA" description="" featureGroup="Jalview" score="0.0"/><ns3:features begin="745" end="745" type="crRNA_kDNA" description="" featureGroup="Jalview" score="0.0"/><ns3:features begin="753" end="754" type="crRNA_kDNA" description="" featureGroup="Jalview" score="0.0"/><ns3:features begin="756" end="761" type="crRNA_kDNA" description="" featureGroup="Jalview" score="0.0"/></ns3:JSeq><ns3:JSeq colour="-1" start="1" end="809" id="sq42"><ns3:features begin="794" end="796" type="B1c" description="" featureGroup="Jalview" score="0.0"/><ns3:features begin="772" end="778" type="F1c" description="" featureGroup="Jalview" score="0.0"/><ns3:features begin="779" end="779" type="F1c" description="" featureGroup="Jalview" score="0.0"/><ns3:features begin="782" end="782" type="F1c" description="" featureGroup="Jalview" score="0.0"/><ns3:features begin="788" end="788" type="F1c" description="" featureGroup="Jalview" score="0.0"/><ns3:features begin="790" end="790" type="F1c" description="" featureGroup="Jalview" score="0.0"/><ns3:features begin="727" end="729" type="F2" description="" featureGroup="Jalview" score="0.0"/><ns3:features begin="730" end="733" type="F2" description="" featureGroup="Jalview" score="0.0"/><ns3:features begin="734" end="734" type="F2" description="" featureGroup="Jalview" score="0.0"/><ns3:features begin="736" end="736" type="F2" description="" featureGroup="Jalview" score="0.0"/><ns3:features begin="737" end="737" type="F2" description="" featureGroup="Jalview" score="0.0"/><ns3:features begin="738" end="738" type="F2" description="" featureGroup="Jalview" score="0.0"/><ns3:features begin="739" end="742" type="F2" description="" featureGroup="Jalview" score="0.0"/><ns3:features begin="731" end="733" type="F2" description="" featureGroup="Jalview" score="0.0"/><ns3:features begin="752" end="752" type="LF" description="" featureGroup="Jalview" score="0.0"/><ns3:features begin="753" end="754" type="LF" description="" featureGroup="Jalview" score="0.0"/><ns3:features begin="756" end="761" type="LF" description="" featureGroup="Jalview" score="0.0"/><ns3:features begin="762" end="767" type="LF" description="" featureGroup="Jalview" score="0.0"/><ns3:features begin="768" end="768" type="LF" description="" featureGroup="Jalview" score="0.0"/><ns3:features begin="769" end="769" type="LF" description="" featureGroup="Jalview" score="0.0"/><ns3:features begin="743" end="744" type="crRNA_kDNA" description="" featureGroup="Jalview" score="0.0"/><ns3:features begin="745" end="745" type="crRNA_kDNA" description="" featureGroup="Jalview" score="0.0"/><ns3:features begin="753" end="754" type="crRNA_kDNA" description="" featureGroup="Jalview" score="0.0"/><ns3:features begin="756" end="761" type="crRNA_kDNA" description="" featureGroup="Jalview" score="0.0"/></ns3:JSeq><ns3:JSeq colour="-1" start="1" end="809" id="sq44"><ns3:features begin="794" end="796" type="B1c" description="" featureGroup="Jalview" score="0.0"/><ns3:features begin="772" end="778" type="F1c" description="" featureGroup="Jalview" score="0.0"/><ns3:features begin="779" end="779" type="F1c" description="" featureGroup="Jalview" score="0.0"/><ns3:features begin="782" end="782" type="F1c" description="" featureGroup="Jalview" score="0.0"/><ns3:features begin="788" end="788" type="F1c" description="" featureGroup="Jalview" score="0.0"/><ns3:features begin="790" end="790" type="F1c" description="" featureGroup="Jalview" score="0.0"/><ns3:features begin="727" end="729" type="F2" description="" featureGroup="Jalview" score="0.0"/><ns3:features begin="731" end="733" type="F2" description="" featureGroup="Jalview" score="0.0"/><ns3:features begin="735" end="735" type="F2" description="" featureGroup="Jalview" score="0.0"/><ns3:features begin="737" end="737" type="F2" description="" featureGroup="Jalview" score="0.0"/><ns3:features begin="738" end="738" type="F2" description="" featureGroup="Jalview" score="0.0"/><ns3:features begin="739" end="742" type="F2" description="" featureGroup="Jalview" score="0.0"/><ns3:features begin="752" end="752" type="LF" description="" featureGroup="Jalview" score="0.0"/><ns3:features begin="753" end="754" type="LF" description="" featureGroup="Jalview" score="0.0"/><ns3:features begin="756" end="761" type="LF" description="" featureGroup="Jalview" score="0.0"/><ns3:features begin="762" end="767" type="LF" description="" featureGroup="Jalview" score="0.0"/><ns3:features begin="768" end="768" type="LF" description="" featureGroup="Jalview" score="0.0"/><ns3:features begin="769" end="769" type="LF" description="" featureGroup="Jalview" score="0.0"/><ns3:features begin="743" end="744" type="crRNA_kDNA" description="" featureGroup="Jalview" score="0.0"/><ns3:features begin="745" end="745" type="crRNA_kDNA" description="" featureGroup="Jalview" score="0.0"/><ns3:features begin="753" end="754" type="crRNA_kDNA" description="" featureGroup="Jalview" score="0.0"/><ns3:features begin="756" end="761" type="crRNA_kDNA" description="" featureGroup="Jalview" score="0.0"/></ns3:JSeq><ns3:JSeq colour="-1" start="1" end="809" id="sq46"><ns3:features begin="794" end="796" type="B1c" description="" featureGroup="Jalview" score="0.0"/><ns3:features begin="772" end="778" type="F1c" description="" featureGroup="Jalview" score="0.0"/><ns3:features begin="779" end="779" type="F1c" description="" featureGroup="Jalview" score="0.0"/><ns3:features begin="782" end="782" type="F1c" description="" featureGroup="Jalview" score="0.0"/><ns3:features begin="788" end="788" type="F1c" description="" featureGroup="Jalview" score="0.0"/><ns3:features begin="790" end="790" type="F1c" description="" featureGroup="Jalview" score="0.0"/><ns3:features begin="727" end="729" type="F2" description="" featureGroup="Jalview" score="0.0"/><ns3:features begin="731" end="733" type="F2" description="" featureGroup="Jalview" score="0.0"/><ns3:features begin="735" end="735" type="F2" description="" featureGroup="Jalview" score="0.0"/><ns3:features begin="737" end="737" type="F2" description="" featureGroup="Jalview" score="0.0"/><ns3:features begin="738" end="738" type="F2" description="" featureGroup="Jalview" score="0.0"/><ns3:features begin="739" end="742" type="F2" description="" featureGroup="Jalview" score="0.0"/><ns3:features begin="752" end="752" type="LF" description="" featureGroup="Jalview" score="0.0"/><ns3:features begin="753" end="754" type="LF" description="" featureGroup="Jalview" score="0.0"/><ns3:features begin="756" end="761" type="LF" description="" featureGroup="Jalview" score="0.0"/><ns3:features begin="762" end="767" type="LF" description="" featureGroup="Jalview" score="0.0"/><ns3:features begin="768" end="768" type="LF" description="" featureGroup="Jalview" score="0.0"/><ns3:features begin="769" end="769" type="LF" description="" featureGroup="Jalview" score="0.0"/><ns3:features begin="743" end="744" type="crRNA_kDNA" description="" featureGroup="Jalview" score="0.0"/><ns3:features begin="745" end="745" type="crRNA_kDNA" description="" featureGroup="Jalview" score="0.0"/><ns3:features begin="753" end="754" type="crRNA_kDNA" description="" featureGroup="Jalview" score="0.0"/><ns3:features begin="756" end="761" type="crRNA_kDNA" description="" featureGroup="Jalview" score="0.0"/></ns3:JSeq><ns3:JSeq colour="-1" start="1" end="809" id="sq48"><ns3:features begin="794" end="796" type="B1c" description="" featureGroup="Jalview" score="0.0"/><ns3:features begin="772" end="773" type="F1c" description="" featureGroup="Jalview" score="0.0"/><ns3:features begin="775" end="778" type="F1c" description="" featureGroup="Jalview" score="0.0"/><ns3:features begin="779" end="779" type="F1c" description="" featureGroup="Jalview" score="0.0"/><ns3:features begin="782" end="782" type="F1c" description="" featureGroup="Jalview" score="0.0"/><ns3:features begin="784" end="792" type="F1c" description="" featureGroup="Jalview" score="0.0"/><ns3:features begin="788" end="788" type="F1c" description="" featureGroup="Jalview" score="0.0"/><ns3:features begin="790" end="790" type="F1c" description="" featureGroup="Jalview" score="0.0"/><ns3:features begin="727" end="729" type="F2" description="" featureGroup="Jalview" score="0.0"/><ns3:features begin="730" end="733" type="F2" description="" featureGroup="Jalview" score="0.0"/><ns3:features begin="734" end="734" type="F2" description="" featureGroup="Jalview" score="0.0"/><ns3:features begin="736" end="736" type="F2" description="" featureGroup="Jalview" score="0.0"/><ns3:features begin="737" end="737" type="F2" description="" featureGroup="Jalview" score="0.0"/><ns3:features begin="738" end="738" type="F2" description="" featureGroup="Jalview" score="0.0"/><ns3:features begin="739" end="742" type="F2" description="" featureGroup="Jalview" score="0.0"/><ns3:features begin="731" end="733" type="F2" description="" featureGroup="Jalview" score="0.0"/><ns3:features begin="752" end="752" type="LF" description="" featureGroup="Jalview" score="0.0"/><ns3:features begin="753" end="754" type="LF" description="" featureGroup="Jalview" score="0.0"/><ns3:features begin="756" end="761" type="LF" description="" featureGroup="Jalview" score="0.0"/><ns3:features begin="768" end="768" type="LF" description="" featureGroup="Jalview" score="0.0"/><ns3:features begin="743" end="744" type="crRNA_kDNA" description="" featureGroup="Jalview" score="0.0"/><ns3:features begin="745" end="745" type="crRNA_kDNA" description="" featureGroup="Jalview" score="0.0"/><ns3:features begin="753" end="754" type="crRNA_kDNA" description="" featureGroup="Jalview" score="0.0"/><ns3:features begin="756" end="761" type="crRNA_kDNA" description="" featureGroup="Jalview" score="0.0"/></ns3:JSeq><ns3:JSeq colour="-1" start="1" end="810" id="sq50"><ns3:features begin="795" end="797" type="B1c" description="" featureGroup="Jalview" score="0.0"/><ns3:features begin="773" end="774" type="F1c" description="" featureGroup="Jalview" score="0.0"/><ns3:features begin="776" end="779" type="F1c" description="" featureGroup="Jalview" score="0.0"/><ns3:features begin="780" end="780" type="F1c" description="" featureGroup="Jalview" score="0.0"/><ns3:features begin="783" end="783" type="F1c" description="" featureGroup="Jalview" score="0.0"/><ns3:features begin="789" end="789" type="F1c" description="" featureGroup="Jalview" score="0.0"/><ns3:features begin="791" end="791" type="F1c" description="" featureGroup="Jalview" score="0.0"/><ns3:features begin="728" end="730" type="F2" description="" featureGroup="Jalview" score="0.0"/><ns3:features begin="732" end="734" type="F2" description="" featureGroup="Jalview" score="0.0"/><ns3:features begin="736" end="736" type="F2" description="" featureGroup="Jalview" score="0.0"/><ns3:features begin="738" end="738" type="F2" description="" featureGroup="Jalview" score="0.0"/><ns3:features begin="739" end="739" type="F2" description="" featureGroup="Jalview" score="0.0"/><ns3:features begin="740" end="743" type="F2" description="" featureGroup="Jalview" score="0.0"/><ns3:features begin="753" end="753" type="LF" description="" featureGroup="Jalview" score="0.0"/><ns3:features begin="754" end="755" type="LF" description="" featureGroup="Jalview" score="0.0"/><ns3:features begin="757" end="762" type="LF" description="" featureGroup="Jalview" score="0.0"/><ns3:features begin="763" end="768" type="LF" description="" featureGroup="Jalview" score="0.0"/><ns3:features begin="769" end="769" type="LF" description="" featureGroup="Jalview" score="0.0"/><ns3:features begin="770" end="770" type="LF" description="" featureGroup="Jalview" score="0.0"/><ns3:features begin="744" end="745" type="crRNA_kDNA" description="" featureGroup="Jalview" score="0.0"/><ns3:features begin="746" end="746" type="crRNA_kDNA" description="" featureGroup="Jalview" score="0.0"/><ns3:features begin="754" end="755" type="crRNA_kDNA" description="" featureGroup="Jalview" score="0.0"/><ns3:features begin="757" end="762" type="crRNA_kDNA" description="" featureGroup="Jalview" score="0.0"/></ns3:JSeq><ns3:JSeq colour="-1" start="1" end="814" id="sq52"><ns3:features begin="799" end="801" type="B1c" description="" featureGroup="Jalview" score="0.0"/><ns3:features begin="777" end="778" type="F1c" description="" featureGroup="Jalview" score="0.0"/><ns3:features begin="780" end="783" type="F1c" description="" featureGroup="Jalview" score="0.0"/><ns3:features begin="784" end="784" type="F1c" description="" featureGroup="Jalview" score="0.0"/><ns3:features begin="787" end="787" type="F1c" description="" featureGroup="Jalview" score="0.0"/><ns3:features begin="793" end="793" type="F1c" description="" featureGroup="Jalview" score="0.0"/><ns3:features begin="795" end="795" type="F1c" description="" featureGroup="Jalview" score="0.0"/><ns3:features begin="732" end="734" type="F2" description="" featureGroup="Jalview" score="0.0"/><ns3:features begin="736" end="738" type="F2" description="" featureGroup="Jalview" score="0.0"/><ns3:features begin="740" end="740" type="F2" description="" featureGroup="Jalview" score="0.0"/><ns3:features begin="742" end="742" type="F2" description="" featureGroup="Jalview" score="0.0"/><ns3:features begin="743" end="743" type="F2" description="" featureGroup="Jalview" score="0.0"/><ns3:features begin="744" end="747" type="F2" description="" featureGroup="Jalview" score="0.0"/><ns3:features begin="757" end="757" type="LF" description="" featureGroup="Jalview" score="0.0"/><ns3:features begin="758" end="759" type="LF" description="" featureGroup="Jalview" score="0.0"/><ns3:features begin="761" end="766" type="LF" description="" featureGroup="Jalview" score="0.0"/><ns3:features begin="767" end="772" type="LF" description="" featureGroup="Jalview" score="0.0"/><ns3:features begin="773" end="773" type="LF" description="" featureGroup="Jalview" score="0.0"/><ns3:features begin="732" end="750" type="TGCGAAAACCGAAAAATGG" description="Search Results" featureGroup="F2" score="0.0"/><ns3:features begin="758" end="759" type="crRNA_kDNA" description="" featureGroup="Jalview" score="0.0"/><ns3:features begin="761" end="766" type="crRNA_kDNA" description="" featureGroup="Jalview" score="0.0"/></ns3:JSeq><ns3:JSeq colour="-1" start="1" end="816" id="sq54"><ns3:features begin="801" end="803" type="B1c" description="" featureGroup="Jalview" score="0.0"/><ns3:features begin="779" end="785" type="F1c" description="" featureGroup="Jalview" score="0.0"/><ns3:features begin="786" end="786" type="F1c" description="" featureGroup="Jalview" score="0.0"/><ns3:features begin="789" end="789" type="F1c" description="" featureGroup="Jalview" score="0.0"/><ns3:features begin="795" end="795" type="F1c" description="" featureGroup="Jalview" score="0.0"/><ns3:features begin="797" end="797" type="F1c" description="" featureGroup="Jalview" score="0.0"/><ns3:features begin="734" end="736" type="F2" description="" featureGroup="Jalview" score="0.0"/><ns3:features begin="737" end="740" type="F2" description="" featureGroup="Jalview" score="0.0"/><ns3:features begin="742" end="742" type="F2" description="" featureGroup="Jalview" score="0.0"/><ns3:features begin="744" end="744" type="F2" description="" featureGroup="Jalview" score="0.0"/><ns3:features begin="745" end="745" type="F2" description="" featureGroup="Jalview" score="0.0"/><ns3:features begin="746" end="749" type="F2" description="" featureGroup="Jalview" score="0.0"/><ns3:features begin="738" end="740" type="F2" description="" featureGroup="Jalview" score="0.0"/><ns3:features begin="759" end="759" type="LF" description="" featureGroup="Jalview" score="0.0"/><ns3:features begin="760" end="761" type="LF" description="" featureGroup="Jalview" score="0.0"/><ns3:features begin="763" end="768" type="LF" description="" featureGroup="Jalview" score="0.0"/><ns3:features begin="769" end="774" type="LF" description="" featureGroup="Jalview" score="0.0"/><ns3:features begin="750" end="750" type="crRNA_kDNA" description="" featureGroup="Jalview" score="0.0"/><ns3:features begin="751" end="751" type="crRNA_kDNA" description="" featureGroup="Jalview" score="0.0"/><ns3:features begin="752" end="752" type="crRNA_kDNA" description="" featureGroup="Jalview" score="0.0"/><ns3:features begin="760" end="761" type="crRNA_kDNA" description="" featureGroup="Jalview" score="0.0"/><ns3:features begin="763" end="768" type="crRNA_kDNA" description="" featureGroup="Jalview" score="0.0"/></ns3:JSeq><ns3:JSeq colour="-1" start="1" end="833" id="sq56"/><ns3:JSeq colour="-1" start="1" end="837" id="sq58"><ns3:features begin="822" end="824" type="B1c" description="" featureGroup="Jalview" score="0.0"/><ns3:features begin="800" end="806" type="F1c" description="" featureGroup="Jalview" score="0.0"/><ns3:features begin="807" end="807" type="F1c" description="" featureGroup="Jalview" score="0.0"/><ns3:features begin="810" end="810" type="F1c" description="" featureGroup="Jalview" score="0.0"/><ns3:features begin="816" end="816" type="F1c" description="" featureGroup="Jalview" score="0.0"/><ns3:features begin="818" end="818" type="F1c" description="" featureGroup="Jalview" score="0.0"/><ns3:features begin="755" end="757" type="F2" description="" featureGroup="Jalview" score="0.0"/><ns3:features begin="758" end="761" type="F2" description="" featureGroup="Jalview" score="0.0"/><ns3:features begin="762" end="762" type="F2" description="" featureGroup="Jalview" score="0.0"/><ns3:features begin="765" end="770" type="F2" description="" featureGroup="Jalview" score="0.0"/><ns3:features begin="759" end="761" type="F2" description="" featureGroup="Jalview" score="0.0"/><ns3:features begin="780" end="780" type="LF" description="" featureGroup="Jalview" score="0.0"/><ns3:features begin="781" end="782" type="LF" description="" featureGroup="Jalview" score="0.0"/><ns3:features begin="785" end="789" type="LF" description="" featureGroup="Jalview" score="0.0"/><ns3:features begin="790" end="795" type="LF" description="" featureGroup="Jalview" score="0.0"/><ns3:features begin="771" end="771" type="crRNA_KDNA" description="" featureGroup="Jalview" score="0.0"/><ns3:features begin="772" end="772" type="crRNA_kDNA" description="" featureGroup="Jalview" score="0.0"/><ns3:features begin="773" end="773" type="crRNA_kDNA" description="" featureGroup="Jalview" score="0.0"/><ns3:features begin="781" end="782" type="crRNA_kDNA" description="" featureGroup="Jalview" score="0.0"/><ns3:features begin="784" end="789" type="crRNA_kDNA" description="" featureGroup="Jalview" score="0.0"/></ns3:JSeq><ns3:JSeq colour="-1" start="1" end="837" id="sq60"><ns3:features begin="802" end="808" type="F1c" description="" featureGroup="Jalview" score="0.0"/><ns3:features begin="809" end="809" type="F1c" description="" featureGroup="Jalview" score="0.0"/><ns3:features begin="812" end="813" type="F1c" description="" featureGroup="Jalview" score="0.0"/><ns3:features begin="818" end="818" type="F1c" description="" featureGroup="Jalview" score="0.0"/><ns3:features begin="820" end="820" type="F1c" description="" featureGroup="Jalview" score="0.0"/><ns3:features begin="812" end="812" type="F1c" description="" featureGroup="Jalview" score="0.0"/><ns3:features begin="757" end="759" type="F2" description="" featureGroup="Jalview" score="0.0"/><ns3:features begin="761" end="763" type="F2" description="" featureGroup="Jalview" score="0.0"/><ns3:features begin="764" end="764" type="F2" description="" featureGroup="Jalview" score="0.0"/><ns3:features begin="766" end="766" type="F2" description="" featureGroup="Jalview" score="0.0"/><ns3:features begin="768" end="772" type="F2" description="" featureGroup="Jalview" score="0.0"/><ns3:features begin="782" end="782" type="LF" description="" featureGroup="Jalview" score="0.0"/><ns3:features begin="783" end="784" type="LF" description="" featureGroup="Jalview" score="0.0"/><ns3:features begin="787" end="791" type="LF" description="" featureGroup="Jalview" score="0.0"/><ns3:features begin="773" end="773" type="crRNA_KDNA" description="" featureGroup="Jalview" score="0.0"/><ns3:features begin="775" end="775" type="crRNA_kDNA" description="" featureGroup="Jalview" score="0.0"/><ns3:features begin="783" end="784" type="crRNA_kDNA" description="" featureGroup="Jalview" score="0.0"/><ns3:features begin="785" end="785" type="crRNA_kDNA" description="" featureGroup="Jalview" score="0.0"/><ns3:features begin="786" end="791" type="crRNA_kDNA" description="" featureGroup="Jalview" score="0.0"/></ns3:JSeq><ns3:JSeq colour="-1" start="1" end="841" id="sq62"><ns3:features begin="785" end="785" type="F1c" description="" featureGroup="Jalview" score="0.0"/><ns3:features begin="787" end="791" type="F1c" description="" featureGroup="Jalview" score="0.0"/><ns3:features begin="792" end="792" type="F1c" description="" featureGroup="Jalview" score="0.0"/><ns3:features begin="795" end="795" type="F1c" description="" featureGroup="Jalview" score="0.0"/><ns3:features begin="797" end="800" type="F1c" description="" featureGroup="Jalview" score="0.0"/><ns3:features begin="801" end="801" type="F1c" description="" featureGroup="Jalview" score="0.0"/><ns3:features begin="803" end="803" type="F1c" description="" featureGroup="Jalview" score="0.0"/><ns3:features begin="740" end="742" type="F2" description="" featureGroup="Jalview" score="0.0"/><ns3:features begin="743" end="746" type="F2" description="" featureGroup="Jalview" score="0.0"/><ns3:features begin="747" end="747" type="F2" description="" featureGroup="Jalview" score="0.0"/><ns3:features begin="748" end="748" type="F2" description="" featureGroup="Jalview" score="0.0"/><ns3:features begin="749" end="749" type="F2" description="" featureGroup="Jalview" score="0.0"/><ns3:features begin="750" end="755" type="F2" description="" featureGroup="Jalview" score="0.0"/><ns3:features begin="765" end="765" type="LF" description="" featureGroup="Jalview" score="0.0"/><ns3:features begin="766" end="767" type="LF" description="" featureGroup="Jalview" score="0.0"/><ns3:features begin="770" end="774" type="LF" description="" featureGroup="Jalview" score="0.0"/><ns3:features begin="756" end="756" type="crRNA_KDNA" description="" featureGroup="Jalview" score="0.0"/><ns3:features begin="758" end="758" type="crRNA_kDNA" description="" featureGroup="Jalview" score="0.0"/><ns3:features begin="766" end="767" type="crRNA_kDNA" description="" featureGroup="Jalview" score="0.0"/></ns3:JSeq><ns3:JSeq colour="-1" start="1" end="858" id="sq64"><ns3:features begin="821" end="821" type="F2" description="" featureGroup="Jalview" score="0.0"/><ns3:features begin="823" end="823" type="F2" description="" featureGroup="Jalview" score="0.0"/><ns3:features begin="824" end="827" type="F2" description="" featureGroup="Jalview" score="0.0"/><ns3:features begin="828" end="828" type="F2" description="" featureGroup="Jalview" score="0.0"/><ns3:features begin="831" end="836" type="F2" description="" featureGroup="Jalview" score="0.0"/><ns3:features begin="848" end="849" type="LF" description="" featureGroup="Jalview" score="0.0"/><ns3:features begin="852" end="856" type="LF" description="" featureGroup="Jalview" score="0.0"/><ns3:features begin="838" end="838" type="crRNA_kDNA" description="" featureGroup="Jalview" score="0.0"/><ns3:features begin="839" end="841" type="crRNA_kDNA" description="" featureGroup="Jalview" score="0.0"/><ns3:features begin="842" end="845" type="crRNA_kDNA" description="" featureGroup="Jalview" score="0.0"/><ns3:features begin="846" end="849" type="crRNA_kDNA" description="" featureGroup="Jalview" score="0.0"/><ns3:features begin="850" end="856" type="crRNA_kDNA" description="" featureGroup="Jalview" score="0.0"/></ns3:JSeq><ns3:JSeq colour="-1" start="1" end="858" id="sq66"><ns3:features begin="821" end="821" type="F2" description="" featureGroup="Jalview" score="0.0"/><ns3:features begin="823" end="823" type="F2" description="" featureGroup="Jalview" score="0.0"/><ns3:features begin="824" end="827" type="F2" description="" featureGroup="Jalview" score="0.0"/><ns3:features begin="828" end="828" type="F2" description="" featureGroup="Jalview" score="0.0"/><ns3:features begin="831" end="836" type="F2" description="" featureGroup="Jalview" score="0.0"/><ns3:features begin="848" end="849" type="LF" description="" featureGroup="Jalview" score="0.0"/><ns3:features begin="850" end="856" type="LF" description="" featureGroup="Jalview" score="0.0"/><ns3:features begin="838" end="838" type="crRNA_kDNA" description="" featureGroup="Jalview" score="0.0"/><ns3:features begin="839" end="841" type="crRNA_kDNA" description="" featureGroup="Jalview" score="0.0"/><ns3:features begin="842" end="845" type="crRNA_kDNA" description="" featureGroup="Jalview" score="0.0"/><ns3:features begin="846" end="849" type="crRNA_kDNA" description="" featureGroup="Jalview" score="0.0"/></ns3:JSeq><ns3:JSeq colour="-1" start="1" end="859" id="sq68"/><ns3:JSeq colour="-1" start="1" end="864" id="sq70"/></ns3:JalviewModel>
```
