## Supplemental File 1 for "LAMP-coupled CRISPR-Cas12a assays for upgrading molecular detection of *Leishmania* infections": kDNA_SLeishmania_35CO.fasta.xml

```
<?xml version="1.0" encoding="UTF-8" standalone="yes"?><ns3:JalviewModel xmlns:ns2="www.vamsas.ac.uk/jalview/version2" xmlns:ns3="www.jalview.org"><ns3:creationDate>2025-07-31T13:36:19.839-05:00</ns3:creationDate><ns3:version>2.11.4.1</ns3:version><ns3:vamsasModel><ns2:SequenceSet gapChar="-" datasetId="ds01"><ns2:Sequence dsseqid="sq2" id="sq1"><ns2:sequence>TTGTAGTGGGTGTGGAGTTAGGTGTGGGATGCGTTTTATGGTTAGGGTGGTGTGGGGATTTCTTTGAAATATGGGCCCCGGCCCAAACTTTTCTGCCCCGTGGGGGAGGGGCGTTCTGCGGATTCGGCAAAAATGAGTGCAGAAACCCCGTTCATATTTTCGAGGAATTTCGGGAATTCGGCCTCGAGCGGTGGAAACTGGGGGTTGGTGTAAAATAGCGGGGTGCTTCGGGTTTTTAATGTTGGGCAGTTGGATAGA---------CCTA-------CTTGCCT-TCTCTTTTTCTATTTTGATTGTGGCCTGGGCCT-TCTTTT----ATGTGTGGTA-TTCTGTGCTTGAAGTTTGTTGTCTGGTC--T------TTTGT----GCTTTGTTATTA---------------------TATTCGGTTTATTATTGT----CGTTTGGACTGGTTTTTAGGGTGGATTGT----ATT-AC-TGTTTTGGGGTGGCGTT--TGGGA-----TTTTCGTTAGGGTCGAGTCA----------------GATGGGTTACTTACACCTGTTATATGACTTATTATATATTATATGATATATTGTGGCTTTTGGCCTTATGCTCTTATGGTTTAGATTAGGTTGTTTAGGATCTTTTATTTGTTCTAATTTCGATATTAAATTTATAAAATAATTGTGTTATAT-ACT-TGTGTTATGCTTACTTTTCTGTTTATGTTGTAGGATG-TA------------------------------------------------GCGTTAT-----------------------------------------ACTGCGCCTCGGCGGTTTATGTT----------------------------------------------TTGTATGTGATGACTGT--CG---------------------------------------------------------------------------------------------------------------------------------------------------------------------------------------------------------------------------------------------------------------------------------------------------------------------------------------------------------------------------------------</ns2:sequence><ns2:name>KY698832.1_Leishmania_amazonensis_strain_MHOM/GF/2007/2007_24_clone_2007_24_11_minicircle_kinetoplast,_complete_sequence</ns2:name></ns2:Sequence><ns2:Sequence dsseqid="sq4" id="sq3"><ns2:sequence>TTGTTGGTTCGGATTTTAAATGGCTAATAGCCGTAGTAGCTCTGGGGTTTGTTAGGTGGAGGCTGAAAAAGTGGGTCCCGGCCCAAACTTTTCTGCCCCGTGGGGGAGGGGCGTTCTGCGATTTTGGGAAAAATGAGTGCAGAAACCCCGTTCATATTTTGGGCGTAAATCTTGAAATTCGGCTCGGACGGTCACAACTGGGGGTTGGTGTAAAATAGGCGGTGGGTGCCGGTTTTGGATTTTAAACGGGCTTGGAGG---------CCTT-------TTTATGG-TGTTGGG--ATTTTTGGGTCGTTGAATTGGTGT-TTTAAT----TTCTTTTTAT-ATTTATATTTATAATTTATGATTTGTTA--T------ATTATTTGTAGATTTTATTTA---------------------TATAAATGTTT---GTTT----GATTTAATGTTCT-ATTAACGTTGTTTGC----ATT-TTGGTTTTATTTGTGTCGTT--TCCGA-----TGTGTCTTTGGTTGTTTTGAGGATGGGATTTTGGTGGAGGGGTATTATATATAATATATGTAACTTATAT-----TGTGTGATATGGTTATGGTGGTGGGTTAA-GGTGTTGTGTGGTTGTATGTGGTCTTAGGG--------------CTGTATTTTAACTTTACTTTCTTTTTTACTCCTGTTATT------TGTAGTTTGATACCTTTG-ATATTTTATTGTCAGGTT-TA------------------------------------------------CAGTTGGGTA---------------------------------TGTGTGCGTTGTTTGGTTGCGTTTGTAT----------------------------------------------GGGTTTGTAATGAAGTT--CGGT-------------------------------------------------------------------------------------------------------------------------------------------------------------------------------------------------------------------------------------------------------------------------------------------------------------------------------------------------------------------------------------</ns2:sequence><ns2:name>KY698888.1_Leishmania_amazonensis_strain_RAT/BR/72/LV78_clone_LV78_3_minicircle_kinetoplast,_complete_sequence</ns2:name></ns2:Sequence><ns2:Sequence dsseqid="sq6" id="sq5"><ns2:sequence>---------------------------------------------------------------------------------------------------------------------------------------------------------------------------------------------------------------------------------------------------------------------------------------------------------------------------------------------------------------------------------------------------------TCGCAGAACGCCC-----------CTACCCGGAGGACCAGAAAAGTTTGGATTTTTGGCCCATTTTTCGGGATTTTTGACCATTTTTGACACCCTCCCACCACAT---TTCA--------GGCCACGGCCCCTGTAGCGTCAGCCATA----------GCAAGCCTTCGGTATACCG----------G-----GAACTATCAC----------G--TAAGGGAAAAGTTAT---AAG---------GTACAA----TTTATC-------AAACTAAAATCTAACATGGCATACAAAACCGCA--AAAATCTAT-ACAAAATA--AGTT-CAAATAATACGTATCACAAG-AT------TATATACTC-CATG------TACCAACAT-AGAATATATAATAAATAACT-AG----------CTGTAATCAC------TAAG---ATCACCAAG-CCAACAGGCATT--------------A-AAAGGCCTAAT---AACTTA--TTATTAATATTAGTTATAGCCCT-------CNTAATGGA----ACCACAAACCCCCTCACGNCACCCGAGTGC--CAAGGCCTATCCATGAGCC-AATCAAGACATCCCAACGCAGCCCAA-------------GCCCAATAAATTCAAGCCA-GCCTCACTATACACCAG-CCC--CAAAC----CACCAAA----CAACACAAACATTCACGTCAAG---CCC--ACCAAGCCTCCAAACCACCAACAAAATTAAAGTCAAAAAACAACTTCAAAAGC----AGCCAACTCCAGCATACCAAAAATCAAGCCTCCAACCCCATGGTTTCAGACCGA----------CCTAGCCAAAATACCCGAATTTC-CCGGACCACCCGGCCCTATTTTACACCAACCCCCAGT</ns2:sequence><ns2:name>AF308688.1_Leishmania_archibaldi_kinetoplast_minicircle_DNA,_complete_sequence</ns2:name></ns2:Sequence><ns2:Sequence dsseqid="sq8" id="sq7"><ns2:sequence>----------------------------------------------------------------------------------------------------------------------------------------------------------------------------------------------------ACTGGGGGTTGGTGTAAAATAGGGTCGGGTGGGCCGGGAAATTCGGGGAA-ATTGCCCTTCC---------TGAG-----------------------CTGGGTTGGGTTGAAACTGGCCTCC-TAGCCCGTTGTTTTGGTGGT-TTCTGAATTTAGATATTGTATTCTGACT---------CAAATTTGCTGAATATTGGTG---------------------GTTTTGGGATGTGTTTGG----TCCTCGCGGCTGGTCTTGAGGCGGGCGGTGGCTGGT-TTTAGATGTGGGCTGCGTTTG-----------GTGGTATGGGTATTCTTTATGGATTGGTTTC-CGACACTGGCTTGGCTTCATTGGATTTG--AT-----G-----GTGGTGGTTGGG---ATTGGAT-----GATAGTGAGCA-------TA--GGT------------TTGAT-------------------------ATACAGAATAAGTTATATATTAAA-TATGGCATTAGGGGTATTCAATAGGGGATGCG--ATA-GC---------GTAGGTAGACT------AGTTATTTGTAGTTATTATATTATTTATGATAACTCAACCTATAGACATAACAGTGCATAATATTTCTACTCTCTAATTTACGATCTTTTTTA-----------TTGTA----------TTGTA--TGGTAGCCTATTTGTGAGTATGTAGATGGTGTAGCTAGTATAATATC--------TTTACAG------ACATG--ATACTTCCCCGCTACAGTT-TATA---TGCTGGCTGAAGCCTGTTAGTGGTTGGAGATGAGTGAAAAATCCTTAAAAT-CCCGAAAAATCCCGAAAAATGGGGGAAATT--TCCAAACTTTTCTGGTCCTCCGGGTAGGGGCGT----TC-TGCGA----------------------------------------------------------------------------------------------------------------------------------------------------------------------------------</ns2:sequence><ns2:name>AF308690.1_Leishmania_tropica_strain_MHOM/IR/66/LV556_kinetoplast_minicircle_DNA,_complete_sequence</ns2:name></ns2:Sequence><ns2:Sequence dsseqid="sq10" id="sq9"><ns2:sequence>---------------------------------------------------------------------------------------------------------------------------------------------------------------------------------------------------------------------------------------------------------------------------------------------------------------------------------------------------------------------------------------------------------TCGCAGAACGCCC-----------CTACCCGGAGGACCAGAAAAGTTTGGGAATTTCCCCCATTTTTCGGGATTTTTTCGGGATTTTTCGGATTTTCACTCATAT---TCCA--------ACCACCAGCAGGCTTCAGCCAACATATAAACGTAGCAAGGAAGTATCATGTCTGTAA----------A-----GATATTAT---------------------ACTAGCTAC---ACC--------------A----TCTTAC-------ATACTCACAAATAGGCTACAATACAATACAATA--AAAAAGATC-GTAAATTAGAGAGTAGAAATATTGCGCACGTTATA-TC------TACA----G-GTTG------AGTTATCAT-AAATAATATAATAACTACAA-AT----------AACTAGTCTGCCTACGCTATCGTATCCCCTATTGAAATACCCCTAATACC--------AT-ATTTAATATAT---AACTTA--TTCTGTATATCAAACCTATGCT--------CACTATTACCTCAATCCCAAACACCACCACCA-------CATC--CAATGAAACCA----AGTC-AGTGTCGGAAACTAATCCGCAAAGAA-------------CACCCATACCATCAAACGCAGCCCGCATCTAAAACCA-GCC-----------ACCACCCGGCTCAAGGCA-ACCACGAGGACCAAACACAC--CCCAAAACCAC-CAATATCCAACAAATTTAAGTCAGAATTCAATATCTAAATT------------TAAGAAACCACCAAAACAGTGCACTAGGAGGCCAGTTTCAGCCCAATCCAACTCAGGGAGGCCAATTTCCCCCGAATTTCCCCGGACCACC-CGGCCTTTTTACACCAACCCCCAGT</ns2:sequence><ns2:name>AF308682.1_Leishmania_chagasi_kinetoplast_minicircle_DNA,_complete_sequence</ns2:name></ns2:Sequence><ns2:Sequence dsseqid="sq12" id="sq11"><ns2:sequence>---------------------------------------------------------------------------------------------------------------------------------------------------------------------------------------------------------------------------------------------------------------------------------------------------------------------------------------------------------------------------------------------------------TCGCAGAACGCCC-----------CTACCCGGAGGACCAGAAAAGTTTGGATTTTTGGCCTATTTTTGGCTATTTCTCGGCAAATTTCATCATCCTCTCCGGCCC---TCAC--------ACCCATTCCCACCCGTTTAAGAAGCTTCAGC----------T-ACATCTATACTA---------------------GTGATAGG-----TACACTCTATCAGTATCATTAC---AAC--ATCAAATACAAAC----TAT------------ATCTAGCAAGTTCATAGACTATACACTGTAA--CA--TAGAT-CTACAATA--GAATACAATTAACGACTATCTATAC-TG------TATACTTAT-AATA------TTATACTAC-CGATAATATAGTACCTCCCG-----------------------CCTAAAGTTC--TAAGGCATCTCCCGTGGAACAAACT------------A-ACGCATCGTCC---CAACTA--ATATTCATATTAAAGGAAGCCAC--------ATTTCAACCTGACATCCAAAACCATCCCATAAACTTCCCAAC--TCAAATCAAGCCTCCAACC-GCGTTAAAATCCAAATCCAATCCAAATCC----AATCCAAATAACGTATACCCAACCG-AACCAAT-TCAGTCAAA-AAC---AAAT----ATCAACTATCTAAAGGACCGGCCACCACTTCAAACAGCGCCAACCAG----------CCTCCCACAACCACCTTC-CAAGCCCAAGTCAGGCCTAAAAAACACATACAAGTACAGCCCACTCCAGAGTCCCCACCCAGGCCGTA------TT----------CACAGGCGTCCGAACCCCAAAATTCCCCTCCACCCGGCCCTATTTTACACCAACCCCCAGT</ns2:sequence><ns2:name>AF308686.1_Leishmania_donovani_strain_MHOM/SD/92/18_kinetoplast_minicircle_DNA,_complete_sequence</ns2:name></ns2:Sequence><ns2:Sequence dsseqid="sq14" id="sq13"><ns2:sequence>-------------------------------------------------------------------------------------------------------------------------------------------------------------------------------------------------------------------------------------------------------------------------------------------------------------------------------------------------------------------------------------------------------------------CCC-----------CTACCCGGAGGACCAGAAAAGTTTGGATTTTTGCCCCATTTTTGAGGATTTTCGAGGATTCTCGAGGGCTTCAGGCTCAAT---TCCA--------GCCCACTTTGGCACCAATCCCAAGACCA----------GCAACTCTCATAACAGTAG----------G-----TATATTTA------------C--TTTTACAACAGTTAA---AGTCTATCCAAAGCACAC----ATAGAT-------ACATTAAAATATACACNGAAATAGA-GCTCTAG--ATTATGTAT-ACAATGTA--GACT-ATATATTCACGC----TAAA-CT------GTCACTCAT-ACCG------GATAACCAT-TATAGGTTACCTTAATATAT-AG----------ATGTCCACTA------TGTTCCCATCACCGGGCTAAAGCGTCAGC--------------A-AACTAACGCAT---AACTTA--ATATTAATATTAAAGTAAGGGCG-AAACCCCTCTATGAGGATACCCACCCAAGCCCACACTCAATCCCAAAGC--CAACGCTAGCCATTCAAAC-AAAATCTCAAACCCGAGAACGCAACC-------------AACCCCCAAACCCAAAGGC-AAAACACTATAATCAAA-GGC--TAAAC----ACCCACAAATTCAAGCCAAACCTCCAACCTCGA---ACC--A-CACAACTCCCAAACACCCACCAAACCAAAGCT-AATGTCATCAAATCCAAC----CCAAAATCCAGCCAGCACAAAAAACAAGCCTCCATACCCAAGGTTTCAGCCCGA----------CCTAGCCAAAACACCCGAAATTTCCCCGGACCACCCGGCCTATTTTACACCAACCCCCAGT</ns2:sequence><ns2:name>AF308687.1_Leishmania_infantum_strain_MHOM/SD/92/30_kinetoplast_minicircle_DNA,_complete_sequence</ns2:name></ns2:Sequence><ns2:Sequence dsseqid="sq16" id="sq15"><ns2:sequence>---------------------------------------------------------------------------------------------------------------------------------------------------------------------------------------------------------------------------------------------------------------------------------------------------------------------------------------------------------------------------------------------------------TCGCAGAACGCCC-----------CTACCCGGAGGACCAGAAAAGTTTGGGAAATTCCCCATTTTTCGGCCTTTTTTCGACCATTTCGACCATTTTCCACCCCTC---CAAC--------CACAATTTAATCAGAATTGCACTCCCGTAGGAGCATAGGCCT-TCAGGTAAAATCAA----------G-----TACGTGTAAAC-----TCATCTGTCAACCACTACATAC---CAC----ACAATAAAAAC----GCA------------AATTATG-ATGACCACGAATATAGATGCTGA----------------CCTA--GTGTATGATTGTAGCCTATCTTAGT--------------TTAC-CAAC------ATAAGATCT-CTATTATATAGAACGGCCACAAT----------ATATCCTAAGGCTACCAAGG--TATCCTACGGCTTGCGGCGCAGACT------------A-CAAAACAACTC---CCTTTA--ATATAAATATCAAAGAGAGCTAA--------GTTATTACCCCCAATCTATCACGCATTAACCCGTCACCCATC---CATCAACACCCTACAAAC-ACCCTCGAAAGCCCATGACGGCGAACCCG----ACTCA-ATCCCCGACACCCAAAACT-AATAAATTAAAATCCAA-ATC---CAAA----TCCACCTCACGAAATCAACCCACAGCAATTATAACGCCCCACCCAAGGCCCCAAAATCCGCTCAAGACAAGCCTC-CAAGGCCACTTCCCAAA----CCATCCAAGCCAGAATCTCAAAATAAAGCCTCCAGACCCAGGGGTTTCAGACCAA----------TCCAGCCCAAGGGAGCCCATTTCCGGCCACCACCCGGCCCTATTTTACACCAACCCCCAGT</ns2:sequence><ns2:name>AF308684.1_Leishmania_donovani_strain_MHOM/ET/67/LV9_kinetoplast_minicircle_DNA,_complete_sequence</ns2:name></ns2:Sequence><ns2:Sequence dsseqid="sq18" id="sq17"><ns2:sequence>----------------------------------------------------------------------------------------------------------------------------------------------------------------------------------------------------ACTGGGGGTTGGTGTAAAATAGGGGAGGTGGGTCCTGGAATTCCCTCGAT-TTTGGGTCTGG-----------------------------------------TCCCTCGGGAACTGGCCTCC-TGGCGGGGGTTTTCGCTGGG-TTGGGGCTTTGACCTTCTGCTGGTGGTTTCTTTGGATGGGTTCTGGCCTTTTTCGCTT----------------GGCTGACTGTGTTAATATGCTGG-GCGGGCTTGAATTTGGCTGGCTGGAGGCTGGC---TCCT-TGGTTTTGATGTTGGCTGTTGGTAGAC-----TCTCGGGTGTTTGGCCTGATGGAGGCCT--------------TTGCCTTGATGGGGTAG-------------------GGCGTTCGC---TTACGTTGGTGTTGGGGATTTAATGCTTGGGGTGGGGTAATA---------TAAGCCTTTCTCCTTTGATATTAATATTAAATGGGGAGGATTC-C-----CA-TAGAGTATGTGAGCATGCGAGCCCCCGGCATAGGTAT-AT-----CATAGGTA--ACTCC------GGGCACGAGTAATAATCGTATAGTTTAAAATAATAATA---ATATATTTAATAAATAGTTGTTAATCTAGAATCTTACTTGTTGTATATTTTA-----------ATATG----------A---C--TTAGCTAAATTAATGTTGATAAACGTAAACGTAAATACTCTTACCTC--TGGTGCTCTTACGAAGTGCAGAAA--TGCCGGAATACTGC--------AAAAGGAAATAGTTTGGTGGGTGTGGGTGGGATTGGGCGTGGAGTGCCGGGAGCCC-TGGGAAAAAGGCTGAAAATAGGTCGAAAAT--CCAAGCATGTAGTAGCCCTCTGGGTAGGGGCGT----TC-TGCGA----------------------------------------------------------------------------------------------------------------------------------------------------------------------------------</ns2:sequence><ns2:name>AF308689.1_Leishmania_tropica_kinetoplast_minicircle_DNA,_complete_sequence</ns2:name></ns2:Sequence><ns2:Sequence dsseqid="sq20" id="sq19"><ns2:sequence>--------------------------------------------------------------------------------------------------------------------------------------------------------------------------------------------------------GGGGTTGGTGTAAAATAGGGCCGGGTGGTCCGGGAATTTCGGGGGA-AATTGGCCTTC---------CTGG-GTTGGATTGGC-T-GTTCTGGGTTGGGCTGGGCTGAAACCCTGGGTC-TGGAGGCTTGTTTTTGTATA-TGCTGGCTTTTTAGGTGGTTTGATGATT---------CTAATTTCTTTAATTTCACGA---------------------G----------TTGGGGC----GTGTTTTGGAATATTGGAGG-----TGTTCGCCTTT-AATTTGTGGAGTTTTGTTT-GGTGGAC-----GGTGTTTGAGGTTGCTTCTTGGGTGGTTTTTGCA--GCTTGCTTGGTCGGTTGGTTT------------T-----GGTGTTGGTTGG---ATTTGATAATCTTGGATTGGTCA-------TT--AGGTGGTGGCTCTCTTTAAT----------ATTAATATTA-------AAGGCAGGGGGTTGGTATACGT-TATAGCCATAGCGCTTTAGGATAGTTCGGCTCCGGAG-ACTAGGTTTGAGGGC---AATA------GTATACATTAATCTAACTTATAATATAATATA----------------TAATAACTGACACTACTCACACGCTATAAGTATTACGTTTAATAT-----------GTATG----------CTATA--GTTTTAATTTGTAGGCTGTATGTGTTAGTAATATCTATACCGATATA--------TTTATGGTTTGGAATATG--CTGTGGCAGAATTGGAAAT-TAGTGGATTGTGGCGGGCGTAAGGGTTGGAGGAATTTCTCCGAAAAAAGTCCAAAAAT-GGGCAAAAATGGGCAAAAATGGGCAAAAAT--CCCAAACTTTTCTGGTCCTCTGGGTAGGGGCGT----TC-TGCGAAA-----------TCGGAAAAATGGGTGCAGA-AATCCCGTTCATTTT----------------------------------------------------------------------------------------------------------------------------------</ns2:sequence><ns2:name>KY950665.1_Leishmania_donovani_strain_MHOM/ET/2010/GR433_minicircle_DNA_genomic_sequence;_kinetoplast</ns2:name></ns2:Sequence><ns2:Sequence dsseqid="sq22" id="sq21"><ns2:sequence>--------------------------------------------------------------------------------------------------------------------------------------------------------------------------------------------------------GGGGTTGGTGTAAAATAGGGCCGGGTGGTGATCGGAAAT-----------------------------------------GGGCT-TCCATGGGCTGGATTGGCTCGAGACCGTGGGTC-CTGGGCGTATTTTGGGGTGG-CTGGAGTTTTGGAT--TGGATTCGGCC----------TTGGCTGGCTGCTTTTGCGCGTGTGCTG--------------GCTTTTTGGACTGGGTTG-GCTGGGTTGGAGGCGTTC-------------TGGGTGTT-AAGTGG----------A-----TGCGCTTGGAGGCGGTGGGGTTTGGGTAGATGGGCTCGGTGGCTT---AAACTGGGCTACCTAGGTTTTAGAGT-----T-----TATGGGTTTAGG---GTGTTAAGAGGTGATGGAGGGTAATAAGGGGTCTGGACACCTGCCTCTTTAATATTGATTATTAGT-------TATAGGGGTAAGGTGTTGGT--AAC---CC-TAGGGTTTCGGGTCCTCCGCTA--------TAATTAG-TT------TATATTTATAGTTT------ATAGGTAAT-AGTTTATAAATATCCTACATTACATAA-------------ATACTAGTCT----ATATAC--GCTTATTTGTCTATGATTCGT-----------GTTCTATATTT---GA----------CTGTGATTAGACTGTGCTGTGTAGAATGTAATACTCTCGTATG--TGTACCTGTGGCTTTATGCAGTTG--CCACTT---------------AATTGGGGGTGAAATTTATAAAATTTAAGCCGTGTAACGTGTAGGTGGTGTCAAAAT-TCCCAAAAATGGTCAAAAATAGTCCAAAAT--CCCAAACTTTTCTGGTCCTCTGGGTAGGGGCG-----TC-TGCGAAA-----------ACCGAAAAATGGGTGCAGA-AATCCCGTTCAAAAA--------ATGGCCCAAAAATGTCAAAAATGGCCTCCGGGGCGGGAAACTG-------------------------------------------------------------------------------</ns2:sequence><ns2:name>AJ010082.2_Leishmania_donovani_kinetoplast_minicircle_DNA,_isolate_MHOM/SD/85/FORSTER,_clone_26</ns2:name></ns2:Sequence><ns2:Sequence dsseqid="sq24" id="sq23"><ns2:sequence>-----------------------------------------------------------------------------------------------------------------------------------------------CCACCCGGCCCTATTTTACACCAACCCCCAGTTTTCCGCCCCGGAGCCCAAAAATGGCAATTTTGGCCAAA--------------------------------------------------------------------------------------------------------------------------------------AAATGAACGGGGTTTCTGCAC---------CC-ATTTTTCCATTTTCGCAGAACGCCC-----------CTACCCGGAGGACCAGAAAAGTTTGGAAATTTCCCCCATTTTTCGGGATTTTTCGGGATTT-TAAGGATTTTTCACTCATC---TCCA--------ACCACTAACAGGCTTCAGCCAGCATATAAACGTAGCGGGGAAGTATCATGTCTGTAA----------A-----GATATTAT---------------------ACTAGCTAC---ACC--------------A----TCT-AC-------ATACTCACAAATAGGCTACCATACAATACAATA--AAAAAGATC-GTAAATTAGAGAGTAGAAATATTATGCACGTTATG-TC------TATA----G-GTTG------AGTTATCAT-AAATAATATAATAACTACAA-AT----------AACTAGTCTACCTACGCTATCGTATCCCCTATTGAA-TACCCCTAATGCC--------AT-ATTTAATATAT---AACTTA--TTCTGTATATCAAACCTATGCT--------CACTATCATCC-AATCCCAACCACCACCATCA-------AATC--CAATGAAGCCA----AGCC-AGTGTCGGAAACCAATCCATAAAGAA-------------TACCCATACCACCAAACGCAGCCCACATCTAAAACCA-GCC-----------ACCGCCCGCCTCAAGACCAGCCGCGAGGACCAAACACAT--CCCAAAACCAC-CAATATTCAGCAAATTTAAGTCAGAATTCAATATCTAAATT------------TAGAA-ACCACCAAAACAACGGGCTAGGAGGCCAGTTTCAACCCAACCCAGCTCAGGAAGGGCAATTTCCCCGAATTTCCCGGC---------------------------------</ns2:sequence><ns2:name>EU437407.1_Leishmania_infantum_isolate_MCAN/ES/98/10445_clone_LinGpja_9_kinetoplast_minicircle,_complete_sequence</ns2:name></ns2:Sequence><ns2:Sequence dsseqid="sq26" id="sq25"><ns2:sequence>--------------------------------------------------------------------------------------------------------------------------------------------------------------------------------------------------------GGGGTTGGTGTAAAATAGGGCCGGGTGGGCCGGGGAATTCGGGGAA-ATTGG-------------------------------CT-CTCCTGGGCTGGAGTGGGTTGAAACCCTGGGTC-TGACGGCTTGTTTTTGCTTC-GGCTAGGATTTCTCTTTAATTTTTGTCT---------TTTAAATTGGGGATTTGGTGG---------------------GATTTCGGAGTTGATGTT---GCCGTGTAGGATTGGATGTTTGGGGGTGGTGGCTGTT-TTGGGATTTATTGTTTATTTGATAAACTTTGGTATTTTTAATTTTGATGGTGTGGTGGCGTTGGGGACTTGGTTTTTGGTTTGGGGTTTTAG--AG-----T-----TTGGATTCTCAT---GGATGATTGGTTTAGTTTGCGCC-------GC--AGGTCGGGCTGATATTAAAGGTA-------ACTAATATTAGCTTTATATAGAGGCCTGTAGATATATGG-TATGACGT-------TCGTAACAGCTGGGCGTCTATT-AGATATAACGGGCATGTTGTAA------ACAGGCATAGAGTTATATTATAGGTTACGATGAGA------------CTTCAAGTTAGACCTACATACACACTATTTATGTCAAGTTTCTGTT-----------TGTTAGTTTTA---AGTATT--GGTGTTATTTACAGTTTGAGTTATATAGCATACAGTTCCACAGTATA--------TATGT-----------TG--CTACTACTGATTGGGAGCT-GCTA-AAGCATTCAGTTGATGGGAACTGGGCATAAAGCCGTCGGAATTTATCAAAAAT-CGTCAAAAATCGTCAAAAATCGTCCAAAAT--TCCAAACTTTTCTGGTCCTCCGGGTAGGGGCGT----TC-TGCGAAA-----------ATCGAAAAATGAGTGCAGA-AATCCCGTTCATTTT----------------------------------------------------------------------------------------------------------------------------------</ns2:sequence><ns2:name>KY950678.1_Leishmania_donovani_strain_MHOM/ET/2010/GR435_minicircle_DNA_genomic_sequence;_kinetoplast</ns2:name></ns2:Sequence><ns2:Sequence dsseqid="sq28" id="sq27"><ns2:sequence>--------------------------------------------------------------------------------------------------------------------------------------------------------------------------------------------------------GGGGTTGGTGTAAAATAGGGCCGGATGGTGGTCGGAAAT-----------------------------------------GGGCT-TCCCTGGGCTGGAGTGACCTGAAACCCTGGGTC-CTGGGCGTACTTTTTGAGGT-TGTGGGCTGGGTTGGAGGGATTTGCGC----------TGGATTGGGGCTTGTTACGGTCTTTCCGGGGGGTTTTTGCTAGTTTTGGGCACTCCGTGG-TTGGGGTCTGAGTTTGAT----CTGGGTTGGCGAG-GTT-TGGTGG---TCGGGGGA-----TTGCTTTGGAT-TCGTTGGGGTTGGATCGTGCCTCGCG-----------CCCTTCGCTGGGTGGCTTAG--------------------TGTTAGCC---GTGTGTTGG--------------GGATGGAGTTGGGCCCTTTATGGGTTTGGTTTTGATTATAACTTAATATTATTATTAATTAGTGGTTGTTGTCTA---GA-TGCTATAGGGAGTGTGAGCCGTTCTTCGGTGAGCATA-AC------TATATTTATTGATA------GTGCTAGAT-GGCTATGATAATAGGTAATCTAAGTGA-----------------GTGTCA----ATCTAG--TGTTCGTAGATATTGATGCAT-----------TCTCTCTGTGG---CCCATT--TGTTGTATATAGATGGTGTGTGATGTAGCATGATG--------TCTG-------TTAGACAAGTATATAGTTC--CTACCTGAAGGTGATCAAC-GCCTACGCGTTATGCGTGTGAATTAATTGGCGTTTGGGGTGGGGGAGGCGCCGAAAAT-GGCCGAAAAAGCTCAAAAATGACCCAAAAT--CCCAAACTTTTCTGGTCCTTCGGGTAGGGGCGT----TC-TGCGAAA-----------ACCGAAAAATGGGTGCAGA-AATCCCGTTCAAAAA--------AT-GCCCAAAAATGCCAAAAATCGGCTCCGAGGCGGGAAACTG-------------------------------------------------------------------------------</ns2:sequence><ns2:name>AJ010085.1_Leishmania_donovani_kinetoplast_minicircle_DNA,_isolate_MHOM/BD/93/TANGAIL</ns2:name></ns2:Sequence><ns2:Sequence dsseqid="sq30" id="sq29"><ns2:sequence>--------------------------------------------------------------------------------------------------------------------------------------------------------------------------------------------------------GGGGTTGGTGTAAAATAGGGCCGGGTGG----------TGACCGGA-AATGGCTC-CC---------CTGG-GCTGGATTGGGTT-TTCCTGGGCTGGATTGGGCTGAAACCCTGGGGTTGGGAGGCTTGGTTTTGGGTG-GGCTAGCGTTTTTGGCGTTTTAATGGTT---------CGGGTGCCTTTGATGTGGGTG---------------------T----------TGGTTGT----GTGGCTTTAGTGGGTTGGAGCCTGGTGGAGGCTTGT-GCCTTGGTGGGATTAGTCT-GGTG-GG-----ATGCTTCGGGGTTACTCTACGGGTGTCTTTGATGATGATGGG-GTGGG--TTGACTTTA---A------T-----GTTGGGGTTAGC---CGATGGTGGTCTTGGGTTGACCT-------TA--GG-TGGTGA------TTCTC----------TTTAATATTGATATTAAAGGTAAGTGCTTGGACATATGA-TATAGCCATAGCGCTTTAGAATAGTTCGACTCCGAAG-ACCCGGTCTGAGGTAGTGTTAA------GTATACATTAATCTAGTATATAATTTAGCATA----------------TAATAACTGACATTACTCGTACACTATAAGTATTATGTTTAATAT-----------ATT-G----------CTGTA--GTATGTATTTGTGTGCTGTGTGTAGTAGTAATATCTATACCGATATA--------TTTATAGGTTGGCGCATA--CTGCAGTGAATTGAAAATT-AATGAATTGGGGTCGG-GCTGTGG---------GAAGGTGTCGTAAATTCTGGAAAAT-GATGGAAAATGGCCAAAAATGGGGGGAAAT--TCCAAACTTTTCTGGTCCTTCGGGTAGGGGCGT----TC-TGCAAAA-----------TCGGAAAAATGGGTGCAGA-AATCCCGTTCAAAAA--------TC-GACCAAAAATGCCAAAAATCGGCTCCGGGGCGGGAAACTG-------------------------------------------------------------------------------</ns2:sequence><ns2:name>AF169133.1_Leishmania_infantum_strain_MHOM/DZ/85/LIPA141_kinetoplast_minicircle_DNA,_complete_sequence</ns2:name></ns2:Sequence><ns2:Sequence dsseqid="sq32" id="sq31"><ns2:sequence>--------------------------------------------------------------------------------------------------------------------------------------------------------------------GAATTCCTCGAAAATCGGCTCCCGGGCTCGAAACTGGGGGTTGGTGTAAAATAGCGGCGGGGGTCTCCGTGGGGAT---------------------------------GTGGAAATGCCTCCTCCTGGGCTATGTCCTCGGGAAACTGGCCTCC-TAGGGCGTATGGTTGGGGGATCTGGGGTTTTTCCTTTTAATTTTTCCTT---------TT-GGTTACAGGTTTAAGTGGGTTGGCT-----ACTGCCGATTCTTTATTTATTG---------TGGTTGGTGT--------CCG---TTGATGTTGTTT-GTGGTGTTA-CGATGTTGT-T-TTGACTT---TCGTTT--------GATATTGATTGGTTTACATCTTTTTGAATGC------GAGTGTTG----------C-------CCTTTTGAGT---TGATGGTGGTTAGGATCCGGGAT----TCAAA--TGCCTTTC-------CCGGCCCCTTATATAACTAATAATAATACTAGTTGTGGGGGTTTTGGGGGTAAGAAAGGGTTAATATGGCGTTGTTCGGCTGTATATGCATTCGAATGTTATATGATATTT----------AATTATTTATCGTTTATATAATCTTTGT---TA----------TCATTTTCTACGTTACGATTGACATATCTTATTAGTTTACTGTAGCGGGGTGTAATTCGCTGTACGTGTACA-----------TGTTACCTTAAAGTTTTGATTCTGGTGGATTGAGTTTGTGAGTTTTGG------------AGGGTGTTGGATG--AAACGTTATAGGT---------GGTGATAC---------------GGATGTGATGTGGATGGAGAGTGGTGGGGGTGG-GTTCGAAATGGGGTCAAAAATGGCCAGAAT--TCCAAACTTTT--CTGCCGTGGGGGAGGGGCGT----TC-TGCGGGG-----------AGGGCAAAAATGAGTGCAGAAACCCCGTTCATATT--------TT-GGGGAATTC--------------------------------------------------------------------------------------------------------------</ns2:sequence><ns2:name>AY145437.1_Leishmania_mexicana_kinetoplast_minicircle,_complete_sequence</ns2:name></ns2:Sequence><ns2:Sequence dsseqid="sq34" id="sq33"><ns2:sequence>--------------------------------------------------------------------------------------------------------------------------------------------------------------------------------------------------------GGGGTTGGTGTAAAATAGGGCCGGGTGG----------TGGCCGGA-AATGGCTCCCC---------CTGG-GCTGGATTGGGTT-TTCCTGGGCTGGATTGGGCTGAAACCCTGGGGTTGG-GAGCTTGGTTTTGGGTG-GGCTAGCGTTTTTGGTGTTTTAATGGTT---------CGGGTGCCTTTGATGTGGGTG---------------------T----------TGGTTGT----GTGGCTTTAGTGGGTTGGAGCCTGGTGGAGGCTTGT-GCCTTGGTGGGATTAGTCT-GATG-GG-----ATGCTTCGGGGTTACTCTACGGGTGTCTTTGATGATGCTGGG-GTGGG--TTGACTTTA---A------T-----GTTGGGGTTAGC---CGATGGTGGCCTTGGGTTGACCT-------TA--GG-TGGTGA------TTCTC----------TTTAATATTGATATTAAAGGTAAGTGCTTGGACATATGA-TATAGCCATAGCGCTTTAGAATAGTTCGACTCCGAAG-ACCCAGTCTGAGGTGGTGTTAA------GTATACATTAATCTAGTATATAATTTAGCATA----------------TAATAACTGACATTACTCGTACACTATAAGTATTATGTTTAATAT-----------ATT-G----------CTGTA--GTATGTATTTGTGTGCTGTGTGTAGTAGTAATATCTATACCGATATA--------TTTATAGGTTGGCGCATA--CTGCAGTGAATTGAAAATT-AATGAATTGGGGTCGG-GCTGTGG---------GAAGGTGTCGTAAATTCTGGAAAAT-GATGGAAAATGGCCAAAAATGGGGGGAAAT--TCCAAACTTTTCTGGTCCTCCGGGTAGGGGCGT----TC-TGCAAAA-----------TCGGAAAAATGGGTGCAGA-AATCCCGTTCAAAAA--------TC-GGCCAAAAATGCCAAAAATCGGCTCCGGGGCGGGAAACTG-------------------------------------------------------------------------------</ns2:sequence><ns2:name>AF103740.1_Leishmania_infantum_strain_MHOM/UK/88/CILLONICZ_kinetoplast_minicircle_DNA,_complete_sequence</ns2:name></ns2:Sequence><ns2:Sequence dsseqid="sq36" id="sq35"><ns2:sequence>--------------------------------------------------------------------------------------------------------------------------------------------------------------------------------------------------------GGGGTTGGTGTAAAATAGGGCCGGGTGG----------TGGCCGGA-GATGGGCTCCC---------CTGG-GCTGGGTTGGGCT-CCCCTGGGCTGGAGTGGCCTGAAACCCTGGGGTTGG-AGGCTTGATTTTGGGTG-GGCTAGCTTTTTTGGTGTTTTAATGGTT---------CGGTTGCCTTTGATATGGGTG---------------------T----------TGGTTGT----GTGGTTTTAGTGGGTTGGAGCCTGGTGGAGGCTCGT-GCTTTGGTGGGGTTAGTCT-GGTGGGG-----ATGCTTCGGGGTTACTCTACGGGTGTCTTTGATGGTGCTGGG-GTGGG--TTGACTTTA---A------T-----GTTGGGGTTAGC---CGGTGGTGGTCTTGGGTTGGCCT-------TA--GG-TGGTGA------TTCTC----------TTTAATATTGATATTAAAGGCAAGTGCTTGGACATATGA-TATAGCCATAGCGCTTTAGAATAGTTCGACTCCGAAG-AACCAGTCTGAGGTAGTGTTAA------GTATACATTAATCTAGTATATAATTTAGCATA----------------TAATAACTGACATTACTCGTACACTATAAGTATTATGTTTAATAT-----------ATT-G----------CTGTA--GTATGTATTTGTGTGTTGTGTGTAGTAGTAATATCTATACCGATATA--------TTTATAGGTTGGCGCATG--CTGCAGTGAATTGAAAATT-AATAAATTGGGGTCGGCGCTGTGG---------GAAGGTGTCGTAAATTCCGGAGAAT-GATAGAAAATGGCCAAAAAT-GGGGGAAAT--TCCAAACTTTTCTGGTCCTCCGGGTAGGGGCGT----TC-TGCGAAA-----------ATCGAAAAATGGGTGCAGA-AATCCCGTTCAAAAA--------TC-GGCCAAAAATGCCAAAAATCGGCTCCGGGGCGGGAAACTG-------------------------------------------------------------------------------</ns2:sequence><ns2:name>AF169137.1_Leishmania_chagasi_strain_MHOM/PA/79/WR317_kinetoplast_minicircle_DNA,_complete_sequence</ns2:name></ns2:Sequence><ns2:Sequence dsseqid="sq38" id="sq37"><ns2:sequence>--------------------------------------------------------------------------------------------------------------------------------------------------------------------------------------------------------GGGGTTGGTGTAAAATAGGGCCGGGTG-----------GTGGTTGG-ATTGGGCTCCC---------CTGG-ACTGGATTGGGCT-CCCCTGGACTGGGGTGGTCTGAAACCCTGGGTC-TGGAGGCTTGATTTTGGATG-GGCTGGCTTTTTGGTTGTTTTGATGGTT---------CGAGTGTCTTTAATTTGGTGG---------------------T----------CGGATAC----ACGTTTTAG-TGGGATTGGTGGGGTTGGG---GA-T-TGGACTTGG-TGGAGCCGT-TTGGTGG-----GCTGCCCCGGCCTGCTTCGAGGATGGCTTTGGTGGCGATGGATTTGGG-GTTAACTTTG---GT-----G-----TTGGGGTTTGAC---CTATGATGATCTTGGGTTGCCCT-------TA--GG-TGGTGACTCTCTTTAAT----------ATTAATATTAATATTAAAGGTAAGTGCTTGGGCATGTGT-TATAGCCATAGCGCTTTAGAATAGTTCGACTCCGAAG-ATTAGGTTTGAGGTAGTAGCAA------GCATGCATTAATCTAGTATATAATTTAGTCTA----------------TAATAACTGACATTACTCGTACACTATAAGTATTATGTTTAATAT-----------ATGTG----------CTATA--ATTTGTATCTGCGGGCTGTGAGTAATAGTAATATCTGTACCAATATA--------TTTATAGGTTGACACATA--CTGCAGTGAATTGAAAATT-AATAAATTGGAGTTGGGCTTG------------GAAAATCGTCTTAAATCCTAAAATT-GGTCGAAAATGGCCAAAAAATGCCGAATTT--TCCAAACTTTTCTGGTCCTCCGGGTAGGGGCGT----TC-TGCGAAA-----------ACCGAAAAATGGGTGCAGA-AATCCCGTTCAAAAA--------TC-GGCCAAAAATGCCAAAAATCGGGTCCGGGGCGGGAAACTG-------------------------------------------------------------------------------</ns2:sequence><ns2:name>AF167714.1_Leishmania_donovani_isolate_MHOM/BD/93/MASUM-10_kinetoplast_minicircle,_sequence</ns2:name></ns2:Sequence><ns2:Sequence dsseqid="sq40" id="sq39"><ns2:sequence>--------------------------------------------------------------------------------------------------------------------------------------------------------------------------------------------------------GGGGTTGGTGTAAAATAGGGCCGGGTGG----------TGGCTGAA-AATGGGCTCCC---------CTGG-GCTGGATTGGGCT-CCCCTGGGCTGGATTGGGCTGGAACCCTGGGGTTGG-AGGCTTGGTTTTGGGTG-GGCTAGCATTTTTGGTGTTTTAATGGTT---------CGGGTGCCTTTGATGTGGCTG---------------------G----------TGGTTAT----GCGGCTTTAGTGGGTTGTAGCCTGGCGGAGGCTCGT-GCCTTGGTGGGGGTGCCCT-GGTGG-G-----GGTGCTTCGGGTTACTCTACGGGAGTCTTTGATGATGATGGGGGTGGG--TTGGCTTTG---G------T-----GTTGGGGTTGAT---CGATGGTGGTCTTGGGTTGCCCT-------TA--GG-TGGTGA------TTCTC----------TTTAATATTAATATTAAAGGTAAGTGCTTGGGCGTATGA-TATAGCCATAGCGCTTTAGAATAGTTCGGCTCCGAAG-AACCAGTCTGAGGTGGCGTTAA------GTATACATTAATCTAGTATATAAATTAGCATA----------------TAATAACTGACATTACTCGTACACTATAAGTATTATGTTTAATAT-----------ATT-G----------CTGTA--GTATGTATTTGTACGCTGTATGTAGTAGTAATATCTATACCGATATA--------TTTATAGGTTGGCGCATA--CTGCAGTGAATTGAAAATT-AATAAATTGGGGTCGGTGTTGTGG---------GGAGGTGTCGTAAATTCCGAAAAAT-GATAGAAAATGGCCAAAAATGGGGGAAAAT--CCCAAACTTTTCTGGTCCTCCGGGTAGGGGCGT----TC-TGCAAAA-----------TCGGAAAAATGGGTGCAGA-AATCCCGTTCAAAAA--------TC-GGCCAAAAATGCCAAAAATCGGCTCCGGGGCGGGAAACTG-------------------------------------------------------------------------------</ns2:sequence><ns2:name>AF103736.1_Leishmania_donovani_strain_MHOM/SD/85/A22_kinetoplast_minicircle_DNA,_complete_sequence</ns2:name></ns2:Sequence><ns2:Sequence dsseqid="sq42" id="sq41"><ns2:sequence>--------------------------------------------------------------------------------------------------------------------------------------------------------------------------------------------------------GGGGTTGGTGTAAAATAGGGCCGGGTG-----------GTGGTTGG-ATTGGGCTCCC---------CTGG-ACTGGATTGGGCT-CCCCTGGACTGGGATGGTCTGAAACCCTGGGTC-TGGAGGCTTGATTTTGGATG-GGCTGGCTTTTTGGTTGTTTTGATGGTT---------CGAGTGTCTTTAATTTGGTGG---------------------T----------CGGATAC----ACGTTTTAG-TGGGATTGGTGGGGTTGGG---GA-T-TGGACTTGG-TGGAGCCGT-TTGGTGG-----GCTGCCCCGGCCTGCTTCGAGGATGGCTTTGGTGGCGATGGATTTGGG-GTTAACTTTG---GT-----G-----TTGGGGTTTGAC---CTATGATGATCTTGGGTTGCCCT-------TA--GG-TGGTGACTCTCTTTAAT----------ATTAATATTAATATTAAAGGTAAGTGCTTGGGCATGTGT-TATAGCCATAGCGCTTTAGAATAGTTCGACTCCGAAG-ATTAGGTTTGAGGTAGTAGCAA------GCATGCATTAATCTAGTATATAATTTAGTCTA----------------TAATAACTGACATTACTCGTACACTATAAGTATTATGTTTAATAT-----------ATGTG----------CTATA--ATTTGTATCTGCGGGCTGTGAGTAATAGTAATATCTGTACCAATATA--------TTTATAGGTTGACACATA--CTGCAGTGAATTGAAAATT-AATAAATTAGGGTTGGGCTTG------------GAAAATCGTCTTAAATCCTAAAATT-GGTCGAAAATGGCCAAAAAATGCCGAATTT--TCCAAACTTTTCTGGTCCTCCGGGTAGGGGCGT----TC-TGCGAAA-----------ATCGAAAAATGGGTGCAGA-AATCCCGTTCAAAAA--------TC-GGCCAAAAATGCCAAAAATCGGGTCCGGGGCGGGAAACTG-------------------------------------------------------------------------------</ns2:sequence><ns2:name>AF167712.1_Leishmania_donovani_isolate_MHOM/IN/80/DD8_kinetoplast_minicircle,_sequence</ns2:name></ns2:Sequence><ns2:Sequence dsseqid="sq44" id="sq43"><ns2:sequence>--------------------------------------------------------------------------------------------------------------------------------------------------------------------------------------------------------GGGGTTGGTGTAAAATAGGGCCGGGTGG----------TGGCTGGA-AATGGGCTCCC---------CTGG-GCTGGATTGGGCT-CCCCTGGGCTGGATTGGGCTGAGACCCTGGGGTTGG-AGGCTTGGTTTTGGGTG-GGCTAGCATTTTTGGTGTTTTAATGGTT---------CGGGTGCCTTTGATGTGGCTG---------------------G----------TGGTTAT----GCGGCTTTAGTGGGTTGTAGCCTGGCGGAGGCTCGT-GCCTTGGTGGGGGTGCCCT-GGTGG-G-----GGTGCTTCGGGTTACTCTACGGGTGTCTTTGGTGATGATGGGGGTGGG--TTGGCTTTG---G------T-----GTTGGGGTTGAT---CGATGGTGGTCTTGGGTTGCCCT-------TA--GG-TGGTGA------TTCTC----------TTTAATATTAATATTAAAGGTAAGTGCTTGGGCGTATGA-TATAGCCATAGCGCTTTAGAATAGTTCGGCTCCGAAG-AACCAGTCTGAGGTAGTGTTAA------GTATACATTAATCTAGTATATAAATTAGCATA----------------TAATAACTGACATTACTCGTACACTATAAGTATTATGTTTAATAT-----------ATT-G----------CTGTA--GTATGTATTTGTACGCTGTATGTAGTAGTAATATCTATACCGATATA--------TTTATAGGTTGGCGCATA--CTGCAGTGAATTGAAAATT-AATAAATTGGGGTCGGTGTTGTGG---------GAAGGTGTCGTAAATCCCGAAAAAT-GATAGAAAATGGCCAAAAATGGGGGAAAAT--CCCAAACTTTCCTGGTCCTCCGGGTAGGGGCGT----CC-TGCAAAA-----------TCGGAAAAATGGGTGCAGA-AATCCCGTTCAAAAA--------TC-GGCCAAAAATGCCAAAAATCGGCTCCGGGGCGGGAAACTG-------------------------------------------------------------------------------</ns2:sequence><ns2:name>AF103735.1_Leishmania_infantum_strain_MHOM/FR/78/LEM75_kinetoplast_minicircle_DNA,_complete_sequence</ns2:name></ns2:Sequence><ns2:Sequence dsseqid="sq46" id="sq45"><ns2:sequence>--------------------------------------------------------------------------------------------------------------------------------------------------------------------------------------------------------GGGGTTGGTGTAAAATAGGGCCGGGTGG----------TGGCTGGA-AATGGGCTCCC---------CTGG-GCTGGATTGGGCT-CCCCTGGGCTGGATTGGGCTGAGACCCTGGGGTTGG-AGGCTTGGTTTTGGGTG-GGCTAGCATTTTTGGTGTTTTAATGGTT---------CGGGTGCCTTTGATGTGGCTG---------------------G----------TGGTTAT----GCGGCTTTAGTGGGTTGTAGCCTGGCGGAGGCTCGT-GCCTTGGTGGGGGTGCCCT-GGTGG-G-----GGTGCTTCGGGTTACTCTACGGGTGTCTTTGGTGATGATGGGGGTGGG--TTGGCTTTG---G------T-----GTTGGGGTTGAT---CGATGGTGGTCTTGGGTTGCCCT-------TA--GG-TGGTGA------TTCTC----------TTTAATATTAATATTAAAGGTAAGTGCTTGGGCGTATGA-TATAGCCATAGCGCTTTAGAATAGTTCGGCTCCGAAG-AACCAGTCTGAGGTAGTGTTAA------GTATACATTAATCTAGTATATAAATTAGCATA----------------TAATAACTGACATTACTCGTACACTATAAGTATTATGTTTAATAT-----------ATT-G----------CTGTA--GTATGTATTTGTACGCTGTATGTAGTAGTAATATCTATACCGATATA--------TTTATAGGTTGGCGCATA--CTGCAGTGAATTGAAAATT-AATAAATTGGGGTCGGTGTTGTGG---------GAAGGTGTCGTAAATTCCGAAAAAT-GATAGAAAATGGCCAAAAATGGGGGAGAAT--CCCAAACTTTTCTGGTCCTCCGGGTAGGGGCGT----TC-TGCAAAA-----------TCGGAAAAATGGGTGCAGA-AATCCCGTTCAAAAA--------TC-GGCCAAAAATGCCAAAAATCGGCTCCGGGGCGGAAAACTG-------------------------------------------------------------------------------</ns2:sequence><ns2:name>AF103742.1_Leishmania_donovani_kinetoplast_minicircle_DNA,_complete_sequence</ns2:name></ns2:Sequence><ns2:Sequence dsseqid="sq48" id="sq47"><ns2:sequence>--------------------------------------------------------------------------------------------------------------------------------------------------------------------------------------------------------GGGGTTGGTGTAAAATAGGGCCGGGTGGTGGCTGGGAAT-----------------------------------------GGGCT-TCCCTGGGCTGGATTGGCCTGAAACCCTGGGTC-CTGGGCGTGCTTTTGGGACT-GGCTGGCTTTTTGGGTGGATTTAGCTT----------TATGGATGGTGTTTGGCCGGGGC----------GCGTGACTTGATTGCTGGGCTGCAGGT-TTGGTTTTTAAGTTGGGTTGAGCTTGGGCTACGCTTTTT-TATTGGTTTGGGGGTTA-----TTTCTTTTGAT-TGGTTTGTGTTATTTGGTCTGTGGGGTTGGCTT---GCGTTTGCCTGGATGGGATTG--------------------AG--TGCC---CTGAGGTGG--------------GCTTGGGGTG--CCTGCTTGGCCTTTTATTGGTGCTTATAACT-------AATATTTAATATTAGTTGTGTAATG---CG-TAAGCTAATGAGTGTAACGATAGTGGAA-CTAATATA-TA------TAGAAG---GGCTC------AGAGACGAT-GGATGCCATAGGCAGTAATATAAGTCTG-----ACTGGGAAGCTCTTCTA----ATCTAG--TCGTAATAGTAAC--ATATAT-----------TCACGTGCACA---TAAACT--TGTATTATTTGGTTGTTATATTGGCTATCTTGCGTTACTATGATACC-------TTTCGGTAGTATACTCGTC--CGCCTACAGCGTGTTG------CTAGCGACTGCAAAAGGGCTTAAATGGTGGGTGGTGGCCTTGTATGGGCTGAAAAA-CTCTCAAAAAGCCGAAAAATAGGCCAAAAT--TCCAAACTTTTCTGGTCCTTCAGGTAGGGGCGT----TC-TGCGAAA-----------ATCGAAAAATGGGTGCAGA-AATCCCGTTCATTTT--------TG-GCCCGAAAATGCCATTTTTGGCCTCCGGGGCGGGAAACTG-------------------------------------------------------------------------------</ns2:sequence><ns2:name>AF239704.1_Leishmania_donovani_isolate_MHOM/KE/79/GG996_kinetoplast_minicircle_sequence</ns2:name></ns2:Sequence><ns2:Sequence dsseqid="sq50" id="sq49"><ns2:sequence>--------------------------------------------------------------------------------------------------------------------------------------------------------------------------------------------------------GGGGTTGGTGTAAAATAGGGCCGGGTGG----------TGGCTGGA-AATGGGCTCCC---------CTGG-GCTGGATTGGGCT-TCCCTGGGCTGGATTGGGCTGGAACCCTGGGGTTGG-AGGCTTGGTTTTGGGTG-GGCTAGCATTTTTGGTGTTTTAATGGTT---------CGGGTGCCTTTGATGTGGCTG---------------------G----------TGGTTAT----GCGGCTTTAGTGGGTTGTAGCCTGGCGGAGGCTCGT-GCCTTGGTGGGGGTGCCCT-GGTGGGG-----GGTGCTTCGGGTTACTCTACGGGTGTCTTTGATGATGATGGGGGTGGG--TTGGCTTTG---G------T-----GTTGGGGTTGAT---CGATGGTGGTCTTGGGTTGCCCT-------TA--GG-TGGTGA------TTCTC----------TTTAATATTAATATTAAAGGTAAGTGCTTGGGCGTATGA-TATAGCCATAGCGCTTTAGAATAGTTCGGCTCCGAAG-AACCAGTCTGAGGTAGTGTTAA------GTATACATTAATCTAGTATATAAATTAGCATA----------------TAATAACTGACATTACTCGTACACTATAAGTATTATGTTTAATAT-----------ATT-G----------CTGTA--GTATGTATTTGTACGCTGTATGTAGTAGTAATATCTATACCGATATA--------TTTATAGGTTGGCGCATA--CTGCAGTGAATTGAAAATT-AATAAATTGGGGTCGGTGTTGTGG---------GAAGGTGTCGTAAATTCCGAAAAAT-GATAGAAAATGGCCAAAAATGGGGGAAAAT--TCCAAACTTTTCTGGTCCTCCGGGTAGGGGCGT----TC-TGCAAAA-----------TCGGAAAAATGGGTGCAGA-AATCCCGTTCAAAAA--------TC-GGCCGAAAATGCCAAAAATCGGCTCCGGGGCGGGAAACTG-------------------------------------------------------------------------------</ns2:sequence><ns2:name>AF169136.1_Leishmania_donovani_strain_MHOM/SD/95/SIGIN_kinetoplast_minicircle_DNA,_complete_sequence</ns2:name></ns2:Sequence><ns2:Sequence dsseqid="sq52" id="sq51"><ns2:sequence>--------------------------------------------------------------------------------------------------------------------------------------------------------------------------------------------------------GGGGTTGGTGTAAAATAGGGCCGGGTGGTTCGGGG-GTTCGGGGGG-AAATGCCTCCC---------TTGG-CTTGGATTGGGCT-GCCCTGGGCTGGATTGGGCCGGAACCCTGGGTC-TGGAGGCTTAGTTTCGGGCT-GTCTAGGTTTTTGGTTATTTTGATGGTT---------CGGGTGGCTTTAATTTGGGGT---------------------T----------GGTTATG----CGTTTGGTG-AGATTAGTGGCTGG-AGTT---TA-T-GGCTTGGTG-GGGGTTTGT-TTGACTG-----GCTGGCTCGACCTGGCTCGTGGATGGCTTTGATGATGGTGGCTTTGGTGGTTGACTTTG---GT-----G-----TTGGGTTTTGGG---TTTTGGTGGTCTTGGGTTGCCCT-------T---AGGTGGGGACTCTCTTTAAT----------AGTAATATTA-----AAGGCGGGTGCTTTGGGTGTGTGT-TATAGCCATAGCGCTCTAGAATAGTTCGACTCCGAAG-ACTAGGTTTGAGGTAGTTGTAA------GTATACATTAATCTAGTATATAATTTAGTCTA----------------TAATAACTGACATTACTCGTACACTATAAGTATTATGTTTAATAT-----------ATGTG----------CTATA--ATTTGTATCTGTAGGCTTTGTGTAGTAGTAATATCTATACCGATATA--------TTTATAGGTTGGCGCATA--CTGCAGTGAATTGGAAATT-AATGGATTGGAGTTGGGCTTG------------GGGAGTGTCTTAAATTCTGGAAATT-GGTCAAAAATGGGCAAAAATGGGCAAAAAT--CCCAAACTTTTCTGGTCCTCCGGGTAGGGGCGT----TC-TGCGAAA-----------ACCGAAAAATGGGTGCAGA-AATCCCGTTCAAAAA--------TT-GGCCGAAAATGCCAAAAATCGGCTCCGGGGCGGGAAACTG-------------------------------------------------------------------------------</ns2:sequence><ns2:name>AF190476.1_Leishmania_infantum_isolate_MHOM/SU/84/MARZ-KRIM_kinetoplast_minicircle_DNA,_complete_sequence</ns2:name></ns2:Sequence><ns2:Sequence dsseqid="sq54" id="sq53"><ns2:sequence>--------------------------------------------------------------------------------------------------------------------------------------------------------------------------------------------------------GGGGTTGGTGTAAAATAGGGCCGGGTGGTCCGGGAAATTCGGGGGA-AATTGGCCTCC---------CTGG-GCTAAATTGGGCT-GCCCTGGGCTGGATTGGGCTGAAACCCTGGGTC-TGGAGGCTTAGTTTTGGGTT-GGCTAGGTTTTTGGTTATTTTGATGGTT---------CGGATGCCTTTAATTTGGGGT---------------------T----------GGTTATG----CGTTTGGTG-GGATTAGTGGCTGGGAGTT---TA-T-GGCTTGGTG-GGGGTTTGT-TTGGCTG-----GCTGGCTCGGCCTGGCTCGTGGATAGCTTTGACGATGGTGGCTTTGGGGTTGA-CTTTG---GT-----G-----TTGGGATTTTGG---TTTTGATGGTCTTGGGTTGCCCT-------TA--GGTGGATGACTCTCTTTAAT----------ATTAATATTA-----AAGGCAGGTGGTTTGGGTGTGTGT-TATAGCCTTAGCGCTTTAGAATAGTTCGACTCCGAAG-ACTAGGTTTGAGGTAGTTATAA------GTATACATTAATCTAGTATATAATTTAGTCTA----------------TAATAACTGACATTACTCGTACACTATAAGTATTATGTTTAATAT-----------ATGTG----------CTATA--ATTTGTATCTGTAGGCTGTGTGTAGTAGTAATATCTATACCGATATA--------TTTATAGGTTGGCGCATA--CTGCAGTGAATTGGAAATT-AATAAATTGGAGTTGGACTTG------------GAAATTGTCTTAAATCCCGAAAATT-GGGCAAAAATGGGCAAAAATGGGCAAAAAT--TCCAAACTTTTCTGGTCCTCCGGGTAGGGGCGT----TC-TGCGAAA-----------TCGGAAAAATGGGTGCAGA-AATCCCGTTCAAAAA--------AT-GGCCAAAAATGCCAAAAATGGGCTCCGGGGCGGGAAACTG-------------------------------------------------------------------------------</ns2:sequence><ns2:name>AF168356.1_Leishmania_donovani_isolate_MHOM/IQ/88/RTC6_kinetoplast_minicircle,_sequence</ns2:name></ns2:Sequence><ns2:Sequence dsseqid="sq56" id="sq55"><ns2:sequence>---------------AATTCGCTCCTAAACGTGTTCTGGACGGCTGGAAAAGTCAGAAAAAGGCTGAAAAACGGCCAAAATCCCAAACTTGAGTAGCCCTCCGGGTAGGGGCGTTCTGC-AAAAAGCCAAAAATCGATACAGAAACCCCGTTCAAAAATGGGCCAAAAATGCCGAAAATGGCCTCGGAGGCTGCAAACTGGGGGTTGGTGTAAAATAGGGCCGGGTGGGCCGGGAATTGGGCTCCTCCGGGG-CTGGC----------TCCCTTCGAAAGTGCCT-CCTGGGGGCTTGCCTGACCTGGAACTGGCCTCC-TGGGCGGGGTTTTGGAGTTT-GCTGGGATTTGATATTGATTTTCTCCTT----------T-CTTTGGGTGGTTTTGTTG------------------GTAGACCGGGGTGCTTCTTGG---CTGCTTGGTG-CTAACTACCGGCTTCTGGTAGCTTTT-ATCTTAA---CGCTGCG------AGAGCTTT-----GGGTGGCTTTGACAGT-----AGGATA-C-----------GCTTGGTTGCGGGCTTCGTA-----G-----GAGACATTGGAT---ATTACGATTGGTTGGAGGCT-CC----T------CGATGGGGTTACTCCCTCAC------TTACTTTAATATTAATATTAAAGGAAAGGGGGTAGCCTTAGGG-GGTGAT----------AGCCATGTAGGCGCATAGGAA-TATATCTCCGGGGACTTAGTCG------AGGAATTAT-TTATAGATTATTAGAGCTTAA-----------ACTATAATTGATACTACATTGTTCATATGCAGTTAGTATTATGTTTA---------------ATATAAG--CT---AACTTT--GATGACATAGAG--AGTGACTTACGTAGTACAACTTAAGACTAAAGCCTTGAGCTCCTGCCGAG---GTGCAG--AAATGGATTATTGGTTGG--AGAGTGCCCTTCCTGGGGT-TTGAATTC----------------------------------------------------------------------------------------------------------------------------------------------------------------------------------------------------------------------------------------------------------------------------------------------</ns2:sequence><ns2:name>AF399822.1_Leishmania_donovani_kinetoplast_minicircle,_complete_sequence</ns2:name></ns2:Sequence><ns2:Sequence dsseqid="sq58" id="sq57"><ns2:sequence>--------------------------------------------------------------------------------------------------------------------------------------------------------------------------------------------------------GGGGTTGGTGTAAAATAGGGCCGGGTGGTGGCCGGAAAT-----------------------------------------GGGCT-TCCCTGGGCTGAATTGGGCTGGACCCTGGGTCT-GGAGGCTTGATTTCGCTCTG-GCTGAGGTTGGTTCCGCTACTTTTGGGGA-TTTGGTTTGGGTTTGGGTTT-GTAAAGGCTTGGAGG----CGGTGTTTGAGCGTGGGAACTGGA------GGTGTTGTCGACCCTT--TGCTGGCCGTGCATGATTT-TTGTGCTTATTT----A-----TATATTTTAACTCCGACCGTTATGGTTGGTTACTTGAG-------------TTTGC-TCCGCAGGAGACTTCGT-----G-----TATCGGCTGAGA---GACTCATCGGGGACGGGTGTA-ACGAGTGGAGATGGATAGTCGTGATAGCTGATATAACTAGAAGTTAATATTAAGCGTCTCTAGGAGCGTTGGGCTG---GG-TAAGCCACGAGCAGATATAGAT----AACTGGGTATT-AA------GAGGAGTTCTGTTG------AATGACGAT-ATAATACACTAGTTATACTGTTTATGTG-----AGAGCGAG-AGTTGACG----ATAGAGACTGCTATTATACAC--TATATT-----------TTACAATGTTT---GATTTC--GCTATTATTATGTTTGTATGTGA--CACTTATAAGCTCTCTGATAGA-----ACTTACCGTGTACTGTTGCTG--GTCCTGCTGGCTGCGG------GGAGCGCTGCGATTGGGGTGGGAAGTGGCTGAATGGGTTGAAAAATCTCAAAAAAT-CCTGAAAAACGGTCGAAAAATGGGGAATTT--CCCAAACTTTTCTGGTCCTCCGGGTAGGGGCGT----TC-TGCGAAA-----------ATGGAAAAATGGGTGCAGA-AATCCCGTTCAAAAA--------AT-AGCCAAAAATGCCAAAAATGGCCTCCGGGGCGGGAAACTG-------------------------------------------------------------------------------</ns2:sequence><ns2:name>AJ010074.2_Leishmania_donovani_kinetoplast_minicircle_DNA,_isolate_MHOM/IQ/88/RTC6,_clone_11</ns2:name></ns2:Sequence><ns2:Sequence dsseqid="sq60" id="sq59"><ns2:sequence>-------------------------------------------------------------------------------------------------------------------------------------------------------------------------------------------------------GGGGGTTGGTGTAAAATAGGGCCGGGTGGACCGGGAATTGGGCTCCTCCGGGG-CTGAC----------TCCCCTCGAAAGTCCCT-CCTGGGGGCTTGCCTGGCCTGGAACTGGCTCCT-GGGGCGGGGTTTTGGAGTTT-GCTGGGATTTGATATTGATTTTCTCCTT----------T-CTTTGGGTGGTTTTGTTG------------------GTAGACCGGGGTGCTTCTTGG---CTGCTTGGTG-CTAACTACCGGCTTCTGGTAGCTTTT-ATCTTAA---CGCTGCG------AGAGCTTT-----GGGTGGTTTGACAGTA-----GATACG-C-----------TTGGTTGCGGGCTTCGTGGA-----G-----GAGACATTCCAT---TTTACGATTGGTTGGAGGCT-CC----T------CGATGGGGTTACTCCCTCAC------TTACTTTAATATTTAATATTAAAGGAAAGGGGGTAGCCTTAGG-GGTGAT----------AGCCATGTAGGCGCATAGGCA-TATATCTCCGGGGAGCTTAGTC------GAGGATATT-ATATAATAGATTAATTAGTAGCTTTAAA--CTATAATTTGATAACTAACATTGTTCATATGCAATTAGTATTATGTTTA---------------ATATAAG--CT---AACTTT--GATGACATAGAGAGAGTGACTTACGTAGTACAACTTAAGACTAAAGCCTTGAG-TCCTGCGGAG---GTGCAG--AAATGGATTATTGGTTGG--AGAGTGGCCCTTCCTGGGGTTTGAATTCGCTCCTAAACGTGTTCTGGACGGCTGGAAA-AGTCAGAAAAGGCTGAAAAACCGCCAAAAT--CCCAAACTTGAGTAGCCCTCCGGGTAGGGGCGT----TC-TGCAAAA-----------AGCCAAAAATCGATACATA-AACCCCGTTAAAAAT--------CG-GGCCAAAAATGCCGAAAATGGCCTGGGGGCTGCAGACT---------------------------------------------------------------------------------</ns2:sequence><ns2:name>KU899560.1_Leishmania_donovani_strain_AG83_minicircle_kinetoplast,_complete_sequence</ns2:name></ns2:Sequence><ns2:Sequence dsseqid="sq62" id="sq61"><ns2:sequence>----------------------------------------------------------------------------------------------------------------------------------------------------------------------------------------------------------GGTTGGTGTAAAATAGGCGGGGTGGT-CCGGGGATTCGGGTCCTCCGGGGGCTGGG---------CTCCTCCTAAAACTGGCC-TTCTGGGGCTTGTCTGGCCTGGAACTGGCCTCC-TAGCGCGCGGTTTTGGCCCT-GGCTGGGTTTCGATAGACGTTCTTTGCT---------TTGTTTCTGCTGTGTTGGTGG---------------------G----------TACCTGG----------ACGCTTGTGGGCCTTGCCCTGGGCGCCTTG-GACTGGTTG--CCTCTT---------------GCTGGGCGGCTCTGGTTCTTGACTGGCTTATGCCTGTAGGGTTGGGGTTCCTGCCTTGGG--GT-----G-----TTGGATGCTTGT---GAT-GGAGGCCTTCGCTAAGGGTTGTGGGGTAAGGGGATAGCTTTCCCTTTAAT----------ATCAATATTAGTTATAATATTGGTATCTACGAGGTGCCC-GAAGTAAATAGACCATAGGAGTAACTCGTCTTCGATT-AC----------------GATA------ATAGTTATTAACTTAATTTATATAGTAGTGAT-----------CTGACTAATAAGTTATATATAGTTGTTATTTCACGTTATTTGATTTTTAT-----------TTGTGTT-TTG---ATGAAC--CTTG--ATGACAGTTCTATGTTAGATAGTCCTGTAAATA--ACTTAG--------CCTGAAGACAACCATTGC--CTATTGCAATATTCGAAGC-GAAGGTGGGAGTTGGTGCGTGGTCGGGGTACTGGTGGGCGTGAAATCCTCTGAAAATC-GACAAAAAAGGCTGAAAATTGGCCAAAAAT--CGTAGCATGGAGTAGCCCTCTGGGTAGGGGCGT----TC-TGCGAAA-----------ACCGGAAATTTGATACAGA-AATACCGTTCATATT--------TT-CCCGAAAAATGCCATTTTTGGCCTCGGGGCGTGCAAACTAG-----------------------------------------------------GGGTTGGTGTAAAATAGG-------</ns2:sequence><ns2:name>MH728992.1_Leishmania_tropica_strain_sajad.QOM_minicircle_genomic_sequence;_kinetoplast</ns2:name></ns2:Sequence><ns2:Sequence dsseqid="sq64" id="sq63"><ns2:sequence>--------------------------------------------------------------------------------------------------------------------------------------------------------------------------------------------------------GGGGTTGGTGTAAAATAGGTGGGTGGTACGCGTATGTTTCTGGGATTCCCCTCCTTTTTGGGGGTGCTCGGGGTTGGATATGCCT-CTCCT-GGCTGGGCTGCCCGAAATATGGCTGCC-TGGGGCGGGGTATTGTTGGT-TTCTAATTTTAGATATTAAAATCTCCTT---------TA-A------TATTTTTCAAAAATGCCC-----TTGTGGGTGGATATGTGTGTTG---------CGTTTGGGGTGGCTGCCTCCTTTGTTGCTCGGGGTT-GTTATGTAT-GCATCATCT-G-TCAACTC---TCTTTAACTCTTTGCCTCGGGGTGGGGTTACATGTGTGAGGTCTGGCGGGGCAACGCTA----------T-------TGGCTCCCAG---GCTTGGTGGGTGTTACGAATGCA----TCAAA--TGCCTCTC-------CTTCAGCCCCCTATAACTAATATTAATATTAGTTGTGGGGTCTTTTGCCCTCAGTGGGGTTATGAATGCATGTGATTCCATAGCTTTAGCTTCTTTATCGATAGAGCTTATAGTAATGCTCGGGTATGGTATGTTTCAGTAACATTTAGTTTAA----------GCATACATTAATTTAGATATCACTTACATCTATATTTTAATCTTTTTGTATGCGTATGGTTATATGTGTGTGCCGGCCGTGTCTGTTGACAACTGTATCTCTTTATCTTGTAAGATCCCTGTAAAATTTGCCAGGCCCTCTTGTGTTAGTTGTGTG--AGATTTCATGGTT---------GGGTGTGCGAGTTCTGCCTTGGTGGGTGTGATTTGTGTGAGATTTGGCGAAAAACT-GCCGGAAAATAGCCGAAAATGGGGGTATAT--GCCAAACTTTTCTGGGCCTCCGGGTAGGGGCGT----TC-TCCGAAA-----------ATGGGAAAAGGGCATACAGAAACCCCGTTCA--------------------------------------------------------------------------------------------------------------------------------------</ns2:sequence><ns2:name>KC492148.1_Leishmania_infantum_isolate_CQ19_minicircle_sequence;_kinetoplast</ns2:name></ns2:Sequence><ns2:Sequence dsseqid="sq66" id="sq65"><ns2:sequence>--------------------------------------------------------------------------------------------------------------------------------------------------------------------------------------------------------GGGGTTGGTGTAAAATAGGTGGGTGGTACGCGTATGTTTCTGGGATTCCCCTCCTTTTTGGGGGTGCTCGGGGTTGGATATGCCT-CTCCT-GGCTGGGCTGCCCGAAATATGGCTGCC-TGGGGCGGGGTATTGTTGGT-TTCTAATTTTAGATATTAAAATCTCCTT---------TA-A------TATTTTTCAAAAATGCCC-----TTGTGGGTGGATATGTGTGTTG---------CGTTTGGGGTGGCTGCCTCCTTTGTTGCTCGGGGTT-GTTATGTAT-GCATCATCT-G-TCAACTC---TCTTTAACTCTTTGCCTCGGGGTGGGGTTACATGTGTGAGGTCTGGCGGGGCAACGCTA----------T-------TGGCTCCCAG---GCTTGGTGGGTGTTACGAATGCA----TCAAA--TGCCTCTC-------CTTCAGCCCCCTATAACTAATATTAATATTAGTTGTGGGGTCTTTTGCCCTCAGTGGGGTTATGAATGCATGTGATTCCATAGCTTTAGCTTCTTTATCGATAGAGCTTATAGTAATGCTTGGGTATGGTATGTTTCAGTAACATTTAGTTTAA----------GCATACATTAATTTAGATATCACTTACATCTATATTTCAATCTTTTTGTATGCGTATGGTTATATGTGTGTGCCGGCCGTGTCTGTTGACAACTGTATCTCTTTATCTTGTAAGATCCCTGTAAAATTTGCCAGGCCCTCTTGTGTTAGTTGTGTG--AGATTTCATGGCT---------GGGTGTGCGAGTTCTGCCTTGGTGGGTGTGATTTGTGTGAGATTTGGCGAAAAACT-GCCGGAAAATAGCCGAAAATGGGGGTATAT--GCCAAACTTTTCTGGGCCTCCGGGTAGGGGCGT----TC-TCCGAAA-----------ATGGGAAAAGGGCATACAGAAACCCCGTTCA--------------------------------------------------------------------------------------------------------------------------------------</ns2:sequence><ns2:name>KC536650.1_Leishmania_infantum_isolate_xu_minicircle_sequence;_kinetoplast</ns2:name></ns2:Sequence><ns2:Sequence dsseqid="sq68" id="sq67"><ns2:sequence>-------------------------------------------------------GAATTCGTCAAAAAAGGGGCAGAAATCGTAGCATGGAGTAGCCCTCCGGGTAGGGGCGTTCTGC-GAATTTCGAAAAATCGATACAGAAACCCCGTTCAAAAATCCACGGAAAATGCCATTTTTGGCCTCGGGGCGTGCAAACTGGGGGTTGGTGTAAAATAGGCCGGGTGGGTCCTGGAATTCGGATCCTCCGGGG-CTGGG----------TCCTCCGGGGGCTGGCC-TCCTGGCGGGGGTTTTGGGGAGCTGCTGGCTC---TGGTGGCTTTTAATGGCTG-TTCTGGGCTTGA------TGTTTGGCTG----------T-TTCTGGCTTGGCTGGCTC------------------CTACATGCGGGCTTTTGGC-T---TGGCTTTGAG-GGTTCGATGGGATTGTGGCGGTGTTT-TAGGGTA---GGCTGTG------GCCTTGTG-GATTGGTGGACTTGGTTCTTCCTTGGGGTTG-GGTGGCTGCTGGCCTGGCTGTGGCTCTATGTT-----G-----GATAGCCTTGAT---GGCTGGGCGGGATAGATTAGCCC----T------GGTAAGGTGTTGATTCTACT------CCCCTTTGATATTAATATTAAAGGCAACGTGAGGGCAGCATAT-AAACATAAGATAGGAGCCTATGGAAGGGTGAACCGAA-TATAGCTCCGTAGTGTTACATT------AT----------ATAATACGTAAG---ATATCTATAAA--TTATAA-GTTAAAAATCACGTTTACTATATGCAT--TCTATGCTCTAAAATTG--------G--ATGTGGA--AT---TATATT--AATGTGATACTGTAA-TGACTCTCGTCT----GTATACTTCTACGCCTGAAGACTCCTGCGGATCTGTTGCAG--ATGTGGATTTTAGACGTGGGGGGAGGGAGTTTCGAGAGGGTTTGAGTCCTGGATG-------------GGCCTGAAGT-CTCCAGAGTGGCCTGAAAATCGTCG--------------------------------------------------------------------------------------------------------------------------------------------------------------------------------------------------------------------------------------</ns2:sequence><ns2:name>Z11549.1_L.mexicana_kinetoplast_minicircle_DNA</ns2:name></ns2:Sequence><ns2:Sequence dsseqid="sq70" id="sq69"><ns2:sequence>----------------------------------------------------------------------------------------------------------------------------------------TTCCCGGTCCACCCGGCCTAT-TTTACACCAACCCCAGTTTGACGCCTCCGAGCCCGAAAATGGCATTTTTGGCCCAA--------------------------------------------------------------------------------------------------------------------------------------TTTTGAACGGGGTTTCTGTAT---------CG-ATTTTTCGGATTTCGGAGAACGCCC-----------CTACCCGGAGGCTACTACCTGCTTGGAATTTTAGCTGTTTTTTGGGATTTTCCGCCCATTTTTGGACACTTTTCCAGATCC---GGAC--------ACCATTCTCCAGCCCCAACCCCTGTATTTTGGTCACTTTGCACTCCCGTAGGAAGCA----------T-----CGAGCAGTAGGC---ATATTATTTACTACGACAGTCCC---ATA-----GCATTCACGT----TAGAGT-------ATCGTCCGC-ACACGAACGAATAGAAAGAACAAGCTACATCAATTGACACTTACAGCGATTAACTAGTCCCGGTAGCAGA-CT------TCCCGAGGGTCCCA------GGCCCAGAC-TATTAATGTT-TACCTTCCC-GG----------ATGTT-----CCTATAGTACACTGGTCCATACTCCTATAGAGCGTCACAC--------GC-TATAACTAATA---TAAATA--TTATTTATAATAGAGTTAGCAGC-------CAAAATAAGGCTCAGGACACCCCACCCCAAGGCCAAGGAGAGCCACCAGCGAGAGAATCAACAC-AGGCACGGGAGGAGGTAGAGGCGAGG-------------AATCCCAACAGAAGGAAG--AACCCACTATAAAGAAA-AGGAAGGAGAACCCAGCAAGTATTCAAGGGCGAGAAGAGACCATCATAACCACCAAAAAGGAGGAAGGAATCCCAGNCAAGTCAGCGGAATAAAACNAAA------------AAACGAAGCAAAAAAGNGGGAAAAGGACGNACATTCCCCAAGCCAAGAAGTCGA----------AAACCCCCGCCGGAGGCCACTTT-CC-AGCCAACCAGGCCCAAAATCGAGGAA--------</ns2:sequence><ns2:name>U77892.1_Leishmania_aethiopica_kinetoplast_minicircle_DNA</ns2:name></ns2:Sequence><ns2:Annotation graph="true" graphType="1" graphGroup="-1" graphHeight="40" id="ann1" scoreOnly="false" visible="true" centreColLabels="false" scaleColLabels="false" showAllColLabels="false" autoCalculated="true" belowAlignment="true" calcId=""><ns2:annotationElement position="0"><ns2:displayCharacter>T</ns2:displayCharacter><ns2:description>T 6%</ns2:description><ns2:value>5.714286</ns2:value></ns2:annotationElement><ns2:annotationElement position="1"><ns2:displayCharacter>T</ns2:displayCharacter><ns2:description>T 6%</ns2:description><ns2:value>5.714286</ns2:value></ns2:annotationElement><ns2:annotationElement position="2"><ns2:displayCharacter>G</ns2:displayCharacter><ns2:description>G 6%</ns2:description><ns2:value>5.714286</ns2:value></ns2:annotationElement><ns2:annotationElement position="3"><ns2:displayCharacter>T</ns2:displayCharacter><ns2:description>T 6%</ns2:description><ns2:value>5.714286</ns2:value></ns2:annotationElement><ns2:annotationElement position="4"><ns2:displayCharacter>+</ns2:displayCharacter><ns2:description>[AT] 3%</ns2:description><ns2:value>2.857143</ns2:value></ns2:annotationElement><ns2:annotationElement position="5"><ns2:displayCharacter>G</ns2:displayCharacter><ns2:description>G 6%</ns2:description><ns2:value>5.714286</ns2:value></ns2:annotationElement><ns2:annotationElement position="6"><ns2:displayCharacter>+</ns2:displayCharacter><ns2:description>[GT] 3%</ns2:description><ns2:value>2.857143</ns2:value></ns2:annotationElement><ns2:annotationElement position="7"><ns2:displayCharacter>+</ns2:displayCharacter><ns2:description>[GT] 3%</ns2:description><ns2:value>2.857143</ns2:value></ns2:annotationElement><ns2:annotationElement position="8"><ns2:displayCharacter>+</ns2:displayCharacter><ns2:description>[GT] 3%</ns2:description><ns2:value>2.857143</ns2:value></ns2:annotationElement><ns2:annotationElement position="9"><ns2:displayCharacter>+</ns2:displayCharacter><ns2:description>[CG] 3%</ns2:description><ns2:value>2.857143</ns2:value></ns2:annotationElement><ns2:annotationElement position="10"><ns2:displayCharacter>+</ns2:displayCharacter><ns2:description>[GT] 3%</ns2:description><ns2:value>2.857143</ns2:value></ns2:annotationElement><ns2:annotationElement position="11"><ns2:displayCharacter>G</ns2:displayCharacter><ns2:description>G 6%</ns2:description><ns2:value>5.714286</ns2:value></ns2:annotationElement><ns2:annotationElement position="12"><ns2:displayCharacter>+</ns2:displayCharacter><ns2:description>[AT] 3%</ns2:description><ns2:value>2.857143</ns2:value></ns2:annotationElement><ns2:annotationElement position="13"><ns2:displayCharacter>+</ns2:displayCharacter><ns2:description>[GT] 3%</ns2:description><ns2:value>2.857143</ns2:value></ns2:annotationElement><ns2:annotationElement position="14"><ns2:displayCharacter>+</ns2:displayCharacter><ns2:description>[GT] 3%</ns2:description><ns2:value>2.857143</ns2:value></ns2:annotationElement><ns2:annotationElement position="15"><ns2:displayCharacter>A</ns2:displayCharacter><ns2:description>A 6%</ns2:description><ns2:value>5.714286</ns2:value></ns2:annotationElement><ns2:annotationElement position="16"><ns2:displayCharacter>+</ns2:displayCharacter><ns2:description>[AGT] 3%</ns2:description><ns2:value>2.857143</ns2:value></ns2:annotationElement><ns2:annotationElement position="17"><ns2:displayCharacter>T</ns2:displayCharacter><ns2:description>T 6%</ns2:description><ns2:value>5.714286</ns2:value></ns2:annotationElement><ns2:annotationElement position="18"><ns2:displayCharacter>T</ns2:displayCharacter><ns2:description>T 6%</ns2:description><ns2:value>5.714286</ns2:value></ns2:annotationElement><ns2:annotationElement position="19"><ns2:displayCharacter>A</ns2:displayCharacter><ns2:description>A 6%</ns2:description><ns2:value>5.714286</ns2:value></ns2:annotationElement><ns2:annotationElement position="20"><ns2:displayCharacter>G</ns2:displayCharacter><ns2:description>G 6%</ns2:description><ns2:value>5.714286</ns2:value></ns2:annotationElement><ns2:annotationElement position="21"><ns2:displayCharacter>G</ns2:displayCharacter><ns2:description>G 6%</ns2:description><ns2:value>5.714286</ns2:value></ns2:annotationElement><ns2:annotationElement position="22"><ns2:displayCharacter>T</ns2:displayCharacter><ns2:description>T 6%</ns2:description><ns2:value>5.714286</ns2:value></ns2:annotationElement><ns2:annotationElement position="23"><ns2:displayCharacter>C</ns2:displayCharacter><ns2:description>C 6%</ns2:description><ns2:value>5.714286</ns2:value></ns2:annotationElement><ns2:annotationElement position="24"><ns2:displayCharacter>T</ns2:displayCharacter><ns2:description>T 6%</ns2:description><ns2:value>5.714286</ns2:value></ns2:annotationElement><ns2:annotationElement position="25"><ns2:displayCharacter>+</ns2:displayCharacter><ns2:description>[AGT] 3%</ns2:description><ns2:value>2.857143</ns2:value></ns2:annotationElement><ns2:annotationElement position="26"><ns2:displayCharacter>A</ns2:displayCharacter><ns2:description>A 6%</ns2:description><ns2:value>5.714286</ns2:value></ns2:annotationElement><ns2:annotationElement position="27"><ns2:displayCharacter>+</ns2:displayCharacter><ns2:description>[AGT] 3%</ns2:description><ns2:value>2.857143</ns2:value></ns2:annotationElement><ns2:annotationElement position="28"><ns2:displayCharacter>A</ns2:displayCharacter><ns2:description>A 9%</ns2:description><ns2:value>8.571428</ns2:value></ns2:annotationElement><ns2:annotationElement position="29"><ns2:displayCharacter>+</ns2:displayCharacter><ns2:description>[CGT] 3%</ns2:description><ns2:value>2.857143</ns2:value></ns2:annotationElement><ns2:annotationElement position="30"><ns2:displayCharacter>G</ns2:displayCharacter><ns2:description>G 6%</ns2:description><ns2:value>5.714286</ns2:value></ns2:annotationElement><ns2:annotationElement position="31"><ns2:displayCharacter>C</ns2:displayCharacter><ns2:description>C 6%</ns2:description><ns2:value>5.714286</ns2:value></ns2:annotationElement><ns2:annotationElement position="32"><ns2:displayCharacter>G</ns2:displayCharacter><ns2:description>G 9%</ns2:description><ns2:value>8.571428</ns2:value></ns2:annotationElement><ns2:annotationElement position="33"><ns2:displayCharacter>T</ns2:displayCharacter><ns2:description>T 9%</ns2:description><ns2:value>8.571428</ns2:value></ns2:annotationElement><ns2:annotationElement position="34"><ns2:displayCharacter>T</ns2:displayCharacter><ns2:description>T 6%</ns2:description><ns2:value>5.714286</ns2:value></ns2:annotationElement><ns2:annotationElement position="35"><ns2:displayCharacter>+</ns2:displayCharacter><ns2:description>[CGT] 3%</ns2:description><ns2:value>2.857143</ns2:value></ns2:annotationElement><ns2:annotationElement position="36"><ns2:displayCharacter>T</ns2:displayCharacter><ns2:description>T 9%</ns2:description><ns2:value>8.571428</ns2:value></ns2:annotationElement><ns2:annotationElement position="37"><ns2:displayCharacter>A</ns2:displayCharacter><ns2:description>A 6%</ns2:description><ns2:value>5.714286</ns2:value></ns2:annotationElement><ns2:annotationElement position="38"><ns2:displayCharacter>G</ns2:displayCharacter><ns2:description>G 6%</ns2:description><ns2:value>5.714286</ns2:value></ns2:annotationElement><ns2:annotationElement position="39"><ns2:displayCharacter>+</ns2:displayCharacter><ns2:description>[ACG] 3%</ns2:description><ns2:value>2.857143</ns2:value></ns2:annotationElement><ns2:annotationElement position="40"><ns2:displayCharacter>+</ns2:displayCharacter><ns2:description>[CGT] 3%</ns2:description><ns2:value>2.857143</ns2:value></ns2:annotationElement><ns2:annotationElement position="41"><ns2:displayCharacter>+</ns2:displayCharacter><ns2:description>[CGT] 3%</ns2:description><ns2:value>2.857143</ns2:value></ns2:annotationElement><ns2:annotationElement position="42"><ns2:displayCharacter>T</ns2:displayCharacter><ns2:description>T 6%</ns2:description><ns2:value>5.714286</ns2:value></ns2:annotationElement><ns2:annotationElement position="43"><ns2:displayCharacter>+</ns2:displayCharacter><ns2:description>[ACG] 3%</ns2:description><ns2:value>2.857143</ns2:value></ns2:annotationElement><ns2:annotationElement position="44"><ns2:displayCharacter>G</ns2:displayCharacter><ns2:description>G 6%</ns2:description><ns2:value>5.714286</ns2:value></ns2:annotationElement><ns2:annotationElement position="45"><ns2:displayCharacter>G</ns2:displayCharacter><ns2:description>G 9%</ns2:description><ns2:value>8.571428</ns2:value></ns2:annotationElement><ns2:annotationElement position="46"><ns2:displayCharacter>G</ns2:displayCharacter><ns2:description>G 9%</ns2:description><ns2:value>8.571428</ns2:value></ns2:annotationElement><ns2:annotationElement position="47"><ns2:displayCharacter>T</ns2:displayCharacter><ns2:description>T 6%</ns2:description><ns2:value>5.714286</ns2:value></ns2:annotationElement><ns2:annotationElement position="48"><ns2:displayCharacter>+</ns2:displayCharacter><ns2:description>[AGT] 3%</ns2:description><ns2:value>2.857143</ns2:value></ns2:annotationElement><ns2:annotationElement position="49"><ns2:displayCharacter>+</ns2:displayCharacter><ns2:description>[AGT] 3%</ns2:description><ns2:value>2.857143</ns2:value></ns2:annotationElement><ns2:annotationElement position="50"><ns2:displayCharacter>+</ns2:displayCharacter><ns2:description>[AGT] 3%</ns2:description><ns2:value>2.857143</ns2:value></ns2:annotationElement><ns2:annotationElement position="51"><ns2:displayCharacter>G</ns2:displayCharacter><ns2:description>G 6%</ns2:description><ns2:value>5.714286</ns2:value></ns2:annotationElement><ns2:annotationElement position="52"><ns2:displayCharacter>T</ns2:displayCharacter><ns2:description>T 9%</ns2:description><ns2:value>8.571428</ns2:value></ns2:annotationElement><ns2:annotationElement position="53"><ns2:displayCharacter>+</ns2:displayCharacter><ns2:description>[ACG] 3%</ns2:description><ns2:value>2.857143</ns2:value></ns2:annotationElement><ns2:annotationElement position="54"><ns2:displayCharacter>G</ns2:displayCharacter><ns2:description>G 6%</ns2:description><ns2:value>5.714286</ns2:value></ns2:annotationElement><ns2:annotationElement position="55"><ns2:displayCharacter>G</ns2:displayCharacter><ns2:description>G 11%</ns2:description><ns2:value>11.428572</ns2:value></ns2:annotationElement><ns2:annotationElement position="56"><ns2:displayCharacter>A</ns2:displayCharacter><ns2:description>A 6%</ns2:description><ns2:value>5.714286</ns2:value></ns2:annotationElement><ns2:annotationElement position="57"><ns2:displayCharacter>A</ns2:displayCharacter><ns2:description>A 9%</ns2:description><ns2:value>8.571428</ns2:value></ns2:annotationElement><ns2:annotationElement position="58"><ns2:displayCharacter>T</ns2:displayCharacter><ns2:description>T 6%</ns2:description><ns2:value>5.714286</ns2:value></ns2:annotationElement><ns2:annotationElement position="59"><ns2:displayCharacter>+</ns2:displayCharacter><ns2:description>[AT] 6%</ns2:description><ns2:value>5.714286</ns2:value></ns2:annotationElement><ns2:annotationElement position="60"><ns2:displayCharacter>+</ns2:displayCharacter><ns2:description>[ACGT] 3%</ns2:description><ns2:value>2.857143</ns2:value></ns2:annotationElement><ns2:annotationElement position="61"><ns2:displayCharacter>G</ns2:displayCharacter><ns2:description>G 9%</ns2:description><ns2:value>8.571428</ns2:value></ns2:annotationElement><ns2:annotationElement position="62"><ns2:displayCharacter>T</ns2:displayCharacter><ns2:description>T 6%</ns2:description><ns2:value>5.714286</ns2:value></ns2:annotationElement><ns2:annotationElement position="63"><ns2:displayCharacter>+</ns2:displayCharacter><ns2:description>[CT] 6%</ns2:description><ns2:value>5.714286</ns2:value></ns2:annotationElement><ns2:annotationElement position="64"><ns2:displayCharacter>T</ns2:displayCharacter><ns2:description>T 6%</ns2:description><ns2:value>5.714286</ns2:value></ns2:annotationElement><ns2:annotationElement position="65"><ns2:displayCharacter>+</ns2:displayCharacter><ns2:description>[AG] 6%</ns2:description><ns2:value>5.714286</ns2:value></ns2:annotationElement><ns2:annotationElement position="66"><ns2:displayCharacter>A</ns2:displayCharacter><ns2:description>A 11%</ns2:description><ns2:value>11.428572</ns2:value></ns2:annotationElement><ns2:annotationElement position="67"><ns2:displayCharacter>A</ns2:displayCharacter><ns2:description>A 11%</ns2:description><ns2:value>11.428572</ns2:value></ns2:annotationElement><ns2:annotationElement position="68"><ns2:displayCharacter>A</ns2:displayCharacter><ns2:description>A 11%</ns2:description><ns2:value>11.428572</ns2:value></ns2:annotationElement><ns2:annotationElement position="69"><ns2:displayCharacter>A</ns2:displayCharacter><ns2:description>A 9%</ns2:description><ns2:value>8.571428</ns2:value></ns2:annotationElement><ns2:annotationElement position="70"><ns2:displayCharacter>+</ns2:displayCharacter><ns2:description>[AG] 6%</ns2:description><ns2:value>5.714286</ns2:value></ns2:annotationElement><ns2:annotationElement position="71"><ns2:displayCharacter>T</ns2:displayCharacter><ns2:description>T 6%</ns2:description><ns2:value>5.714286</ns2:value></ns2:annotationElement><ns2:annotationElement position="72"><ns2:displayCharacter>G</ns2:displayCharacter><ns2:description>G 11%</ns2:description><ns2:value>11.428572</ns2:value></ns2:annotationElement><ns2:annotationElement position="73"><ns2:displayCharacter>G</ns2:displayCharacter><ns2:description>G 11%</ns2:description><ns2:value>11.428572</ns2:value></ns2:annotationElement><ns2:annotationElement position="74"><ns2:displayCharacter>+</ns2:displayCharacter><ns2:description>[CG] 6%</ns2:description><ns2:value>5.714286</ns2:value></ns2:annotationElement><ns2:annotationElement position="75"><ns2:displayCharacter>C</ns2:displayCharacter><ns2:description>C 6%</ns2:description><ns2:value>5.714286</ns2:value></ns2:annotationElement><ns2:annotationElement position="76"><ns2:displayCharacter>C</ns2:displayCharacter><ns2:description>C 6%</ns2:description><ns2:value>5.714286</ns2:value></ns2:annotationElement><ns2:annotationElement position="77"><ns2:displayCharacter>+</ns2:displayCharacter><ns2:description>[AC] 6%</ns2:description><ns2:value>5.714286</ns2:value></ns2:annotationElement><ns2:annotationElement position="78"><ns2:displayCharacter>+</ns2:displayCharacter><ns2:description>[AC] 6%</ns2:description><ns2:value>5.714286</ns2:value></ns2:annotationElement><ns2:annotationElement position="79"><ns2:displayCharacter>+</ns2:displayCharacter><ns2:description>[AG] 6%</ns2:description><ns2:value>5.714286</ns2:value></ns2:annotationElement><ns2:annotationElement position="80"><ns2:displayCharacter>+</ns2:displayCharacter><ns2:description>[GT] 6%</ns2:description><ns2:value>5.714286</ns2:value></ns2:annotationElement><ns2:annotationElement position="81"><ns2:displayCharacter>C</ns2:displayCharacter><ns2:description>C 11%</ns2:description><ns2:value>11.428572</ns2:value></ns2:annotationElement><ns2:annotationElement position="82"><ns2:displayCharacter>C</ns2:displayCharacter><ns2:description>C 9%</ns2:description><ns2:value>8.571428</ns2:value></ns2:annotationElement><ns2:annotationElement position="83"><ns2:displayCharacter>C</ns2:displayCharacter><ns2:description>C 9%</ns2:description><ns2:value>8.571428</ns2:value></ns2:annotationElement><ns2:annotationElement position="84"><ns2:displayCharacter>A</ns2:displayCharacter><ns2:description>A 11%</ns2:description><ns2:value>11.428572</ns2:value></ns2:annotationElement><ns2:annotationElement position="85"><ns2:displayCharacter>A</ns2:displayCharacter><ns2:description>A 9%</ns2:description><ns2:value>8.571428</ns2:value></ns2:annotationElement><ns2:annotationElement position="86"><ns2:displayCharacter>A</ns2:displayCharacter><ns2:description>A 9%</ns2:description><ns2:value>8.571428</ns2:value></ns2:annotationElement><ns2:annotationElement position="87"><ns2:displayCharacter>C</ns2:displayCharacter><ns2:description>C 9%</ns2:description><ns2:value>8.571428</ns2:value></ns2:annotationElement><ns2:annotationElement position="88"><ns2:displayCharacter>T</ns2:displayCharacter><ns2:description>T 11%</ns2:description><ns2:value>11.428572</ns2:value></ns2:annotationElement><ns2:annotationElement position="89"><ns2:displayCharacter>T</ns2:displayCharacter><ns2:description>T 9%</ns2:description><ns2:value>8.571428</ns2:value></ns2:annotationElement><ns2:annotationElement position="90"><ns2:displayCharacter>+</ns2:displayCharacter><ns2:description>[GT] 6%</ns2:description><ns2:value>5.714286</ns2:value></ns2:annotationElement><ns2:annotationElement position="91"><ns2:displayCharacter>+</ns2:displayCharacter><ns2:description>[AT] 6%</ns2:description><ns2:value>5.714286</ns2:value></ns2:annotationElement><ns2:annotationElement position="92"><ns2:displayCharacter>+</ns2:displayCharacter><ns2:description>[CG] 6%</ns2:description><ns2:value>5.714286</ns2:value></ns2:annotationElement><ns2:annotationElement position="93"><ns2:displayCharacter>T</ns2:displayCharacter><ns2:description>T 11%</ns2:description><ns2:value>11.428572</ns2:value></ns2:annotationElement><ns2:annotationElement position="94"><ns2:displayCharacter>+</ns2:displayCharacter><ns2:description>[AG] 6%</ns2:description><ns2:value>5.714286</ns2:value></ns2:annotationElement><ns2:annotationElement position="95"><ns2:displayCharacter>+</ns2:displayCharacter><ns2:description>[CG] 6%</ns2:description><ns2:value>5.714286</ns2:value></ns2:annotationElement><ns2:annotationElement position="96"><ns2:displayCharacter>C</ns2:displayCharacter><ns2:description>C 11%</ns2:description><ns2:value>11.428572</ns2:value></ns2:annotationElement><ns2:annotationElement position="97"><ns2:displayCharacter>C</ns2:displayCharacter><ns2:description>C 11%</ns2:description><ns2:value>11.428572</ns2:value></ns2:annotationElement><ns2:annotationElement position="98"><ns2:displayCharacter>C</ns2:displayCharacter><ns2:description>C 11%</ns2:description><ns2:value>11.428572</ns2:value></ns2:annotationElement><ns2:annotationElement position="99"><ns2:displayCharacter>+</ns2:displayCharacter><ns2:description>[GT] 6%</ns2:description><ns2:value>5.714286</ns2:value></ns2:annotationElement><ns2:annotationElement position="100"><ns2:displayCharacter>+</ns2:displayCharacter><ns2:description>[CT] 6%</ns2:description><ns2:value>5.714286</ns2:value></ns2:annotationElement><ns2:annotationElement position="101"><ns2:displayCharacter>+</ns2:displayCharacter><ns2:description>[CG] 6%</ns2:description><ns2:value>5.714286</ns2:value></ns2:annotationElement><ns2:annotationElement position="102"><ns2:displayCharacter>G</ns2:displayCharacter><ns2:description>G 11%</ns2:description><ns2:value>11.428572</ns2:value></ns2:annotationElement><ns2:annotationElement position="103"><ns2:displayCharacter>G</ns2:displayCharacter><ns2:description>G 11%</ns2:description><ns2:value>11.428572</ns2:value></ns2:annotationElement><ns2:annotationElement position="104"><ns2:displayCharacter>G</ns2:displayCharacter><ns2:description>G 11%</ns2:description><ns2:value>11.428572</ns2:value></ns2:annotationElement><ns2:annotationElement position="105"><ns2:displayCharacter>+</ns2:displayCharacter><ns2:description>[GT] 6%</ns2:description><ns2:value>5.714286</ns2:value></ns2:annotationElement><ns2:annotationElement position="106"><ns2:displayCharacter>A</ns2:displayCharacter><ns2:description>A 11%</ns2:description><ns2:value>11.428572</ns2:value></ns2:annotationElement><ns2:annotationElement position="107"><ns2:displayCharacter>G</ns2:displayCharacter><ns2:description>G 11%</ns2:description><ns2:value>11.428572</ns2:value></ns2:annotationElement><ns2:annotationElement position="108"><ns2:displayCharacter>G</ns2:displayCharacter><ns2:description>G 11%</ns2:description><ns2:value>11.428572</ns2:value></ns2:annotationElement><ns2:annotationElement position="109"><ns2:displayCharacter>G</ns2:displayCharacter><ns2:description>G 11%</ns2:description><ns2:value>11.428572</ns2:value></ns2:annotationElement><ns2:annotationElement position="110"><ns2:displayCharacter>G</ns2:displayCharacter><ns2:description>G 11%</ns2:description><ns2:value>11.428572</ns2:value></ns2:annotationElement><ns2:annotationElement position="111"><ns2:displayCharacter>C</ns2:displayCharacter><ns2:description>C 11%</ns2:description><ns2:value>11.428572</ns2:value></ns2:annotationElement><ns2:annotationElement position="112"><ns2:displayCharacter>G</ns2:displayCharacter><ns2:description>G 11%</ns2:description><ns2:value>11.428572</ns2:value></ns2:annotationElement><ns2:annotationElement position="113"><ns2:displayCharacter>T</ns2:displayCharacter><ns2:description>T 11%</ns2:description><ns2:value>11.428572</ns2:value></ns2:annotationElement><ns2:annotationElement position="114"><ns2:displayCharacter>T</ns2:displayCharacter><ns2:description>T 11%</ns2:description><ns2:value>11.428572</ns2:value></ns2:annotationElement><ns2:annotationElement position="115"><ns2:displayCharacter>C</ns2:displayCharacter><ns2:description>C 11%</ns2:description><ns2:value>11.428572</ns2:value></ns2:annotationElement><ns2:annotationElement position="116"><ns2:displayCharacter>T</ns2:displayCharacter><ns2:description>T 11%</ns2:description><ns2:value>11.428572</ns2:value></ns2:annotationElement><ns2:annotationElement position="117"><ns2:displayCharacter>G</ns2:displayCharacter><ns2:description>G 11%</ns2:description><ns2:value>11.428572</ns2:value></ns2:annotationElement><ns2:annotationElement position="118"><ns2:displayCharacter>C</ns2:displayCharacter><ns2:description>C 11%</ns2:description><ns2:value>11.428572</ns2:value></ns2:annotationElement><ns2:annotationElement position="119"><ns2:displayCharacter>G</ns2:displayCharacter><ns2:description>G 6%</ns2:description><ns2:value>5.714286</ns2:value></ns2:annotationElement><ns2:annotationElement position="120"><ns2:displayCharacter>+</ns2:displayCharacter><ns2:description>[AG] 6%</ns2:description><ns2:value>5.714286</ns2:value></ns2:annotationElement><ns2:annotationElement position="121"><ns2:displayCharacter>A</ns2:displayCharacter><ns2:description>A 9%</ns2:description><ns2:value>8.571428</ns2:value></ns2:annotationElement><ns2:annotationElement position="122"><ns2:displayCharacter>+</ns2:displayCharacter><ns2:description>[AT] 6%</ns2:description><ns2:value>5.714286</ns2:value></ns2:annotationElement><ns2:annotationElement position="123"><ns2:displayCharacter>T</ns2:displayCharacter><ns2:description>T 9%</ns2:description><ns2:value>8.571428</ns2:value></ns2:annotationElement><ns2:annotationElement position="124"><ns2:displayCharacter>T</ns2:displayCharacter><ns2:description>T 6%</ns2:description><ns2:value>5.714286</ns2:value></ns2:annotationElement><ns2:annotationElement position="125"><ns2:displayCharacter>G</ns2:displayCharacter><ns2:description>G 9%</ns2:description><ns2:value>8.571428</ns2:value></ns2:annotationElement><ns2:annotationElement position="126"><ns2:displayCharacter>+</ns2:displayCharacter><ns2:description>[CG] 6%</ns2:description><ns2:value>5.714286</ns2:value></ns2:annotationElement><ns2:annotationElement position="127"><ns2:displayCharacter>+</ns2:displayCharacter><ns2:description>[CG] 6%</ns2:description><ns2:value>5.714286</ns2:value></ns2:annotationElement><ns2:annotationElement position="128"><ns2:displayCharacter>A</ns2:displayCharacter><ns2:description>A 11%</ns2:description><ns2:value>11.428572</ns2:value></ns2:annotationElement><ns2:annotationElement position="129"><ns2:displayCharacter>A</ns2:displayCharacter><ns2:description>A 11%</ns2:description><ns2:value>11.428572</ns2:value></ns2:annotationElement><ns2:annotationElement position="130"><ns2:displayCharacter>A</ns2:displayCharacter><ns2:description>A 11%</ns2:description><ns2:value>11.428572</ns2:value></ns2:annotationElement><ns2:annotationElement position="131"><ns2:displayCharacter>A</ns2:displayCharacter><ns2:description>A 11%</ns2:description><ns2:value>11.428572</ns2:value></ns2:annotationElement><ns2:annotationElement position="132"><ns2:displayCharacter>A</ns2:displayCharacter><ns2:description>A 11%</ns2:description><ns2:value>11.428572</ns2:value></ns2:annotationElement><ns2:annotationElement position="133"><ns2:displayCharacter>T</ns2:displayCharacter><ns2:description>T 11%</ns2:description><ns2:value>11.428572</ns2:value></ns2:annotationElement><ns2:annotationElement position="134"><ns2:displayCharacter>+</ns2:displayCharacter><ns2:description>[CG] 6%</ns2:description><ns2:value>5.714286</ns2:value></ns2:annotationElement><ns2:annotationElement position="135"><ns2:displayCharacter>+</ns2:displayCharacter><ns2:description>[AG] 6%</ns2:description><ns2:value>5.714286</ns2:value></ns2:annotationElement><ns2:annotationElement position="136"><ns2:displayCharacter>+</ns2:displayCharacter><ns2:description>[AG] 6%</ns2:description><ns2:value>5.714286</ns2:value></ns2:annotationElement><ns2:annotationElement position="137"><ns2:displayCharacter>T</ns2:displayCharacter><ns2:description>T 14%</ns2:description><ns2:value>14.285714</ns2:value></ns2:annotationElement><ns2:annotationElement position="138"><ns2:displayCharacter>+</ns2:displayCharacter><ns2:description>[AG] 6%</ns2:description><ns2:value>5.714286</ns2:value></ns2:annotationElement><ns2:annotationElement position="139"><ns2:displayCharacter>C</ns2:displayCharacter><ns2:description>C 14%</ns2:description><ns2:value>14.285714</ns2:value></ns2:annotationElement><ns2:annotationElement position="140"><ns2:displayCharacter>A</ns2:displayCharacter><ns2:description>A 11%</ns2:description><ns2:value>11.428572</ns2:value></ns2:annotationElement><ns2:annotationElement position="141"><ns2:displayCharacter>G</ns2:displayCharacter><ns2:description>G 14%</ns2:description><ns2:value>14.285714</ns2:value></ns2:annotationElement><ns2:annotationElement position="142"><ns2:displayCharacter>A</ns2:displayCharacter><ns2:description>A 11%</ns2:description><ns2:value>11.428572</ns2:value></ns2:annotationElement><ns2:annotationElement position="143"><ns2:displayCharacter>A</ns2:displayCharacter><ns2:description>A 11%</ns2:description><ns2:value>11.428572</ns2:value></ns2:annotationElement><ns2:annotationElement position="144"><ns2:displayCharacter>A</ns2:displayCharacter><ns2:description>A 11%</ns2:description><ns2:value>11.428572</ns2:value></ns2:annotationElement><ns2:annotationElement position="145"><ns2:displayCharacter>C</ns2:displayCharacter><ns2:description>C 14%</ns2:description><ns2:value>14.285714</ns2:value></ns2:annotationElement><ns2:annotationElement position="146"><ns2:displayCharacter>C</ns2:displayCharacter><ns2:description>C 14%</ns2:description><ns2:value>14.285714</ns2:value></ns2:annotationElement><ns2:annotationElement position="147"><ns2:displayCharacter>C</ns2:displayCharacter><ns2:description>C 17%</ns2:description><ns2:value>17.142857</ns2:value></ns2:annotationElement><ns2:annotationElement position="148"><ns2:displayCharacter>C</ns2:displayCharacter><ns2:description>C 17%</ns2:description><ns2:value>17.142857</ns2:value></ns2:annotationElement><ns2:annotationElement position="149"><ns2:displayCharacter>G</ns2:displayCharacter><ns2:description>G 14%</ns2:description><ns2:value>14.285714</ns2:value></ns2:annotationElement><ns2:annotationElement position="150"><ns2:displayCharacter>T</ns2:displayCharacter><ns2:description>T 11%</ns2:description><ns2:value>11.428572</ns2:value></ns2:annotationElement><ns2:annotationElement position="151"><ns2:displayCharacter>T</ns2:displayCharacter><ns2:description>T 11%</ns2:description><ns2:value>11.428572</ns2:value></ns2:annotationElement><ns2:annotationElement position="152"><ns2:displayCharacter>C</ns2:displayCharacter><ns2:description>C 17%</ns2:description><ns2:value>17.142857</ns2:value></ns2:annotationElement><ns2:annotationElement position="153"><ns2:displayCharacter>A</ns2:displayCharacter><ns2:description>A 11%</ns2:description><ns2:value>11.428572</ns2:value></ns2:annotationElement><ns2:annotationElement position="154"><ns2:displayCharacter>T</ns2:displayCharacter><ns2:description>T 11%</ns2:description><ns2:value>11.428572</ns2:value></ns2:annotationElement><ns2:annotationElement position="155"><ns2:displayCharacter>A</ns2:displayCharacter><ns2:description>A 17%</ns2:description><ns2:value>17.142857</ns2:value></ns2:annotationElement><ns2:annotationElement position="156"><ns2:displayCharacter>T</ns2:displayCharacter><ns2:description>T 11%</ns2:description><ns2:value>11.428572</ns2:value></ns2:annotationElement><ns2:annotationElement position="157"><ns2:displayCharacter>T</ns2:displayCharacter><ns2:description>T 9%</ns2:description><ns2:value>8.571428</ns2:value></ns2:annotationElement><ns2:annotationElement position="158"><ns2:displayCharacter>T</ns2:displayCharacter><ns2:description>T 17%</ns2:description><ns2:value>17.142857</ns2:value></ns2:annotationElement><ns2:annotationElement position="159"><ns2:displayCharacter>T</ns2:displayCharacter><ns2:description>T 11%</ns2:description><ns2:value>11.428572</ns2:value></ns2:annotationElement><ns2:annotationElement position="160"><ns2:displayCharacter>+</ns2:displayCharacter><ns2:description>[CG] 6%</ns2:description><ns2:value>5.714286</ns2:value></ns2:annotationElement><ns2:annotationElement position="161"><ns2:displayCharacter>G</ns2:displayCharacter><ns2:description>G 9%</ns2:description><ns2:value>8.571428</ns2:value></ns2:annotationElement><ns2:annotationElement position="162"><ns2:displayCharacter>C</ns2:displayCharacter><ns2:description>C 9%</ns2:description><ns2:value>8.571428</ns2:value></ns2:annotationElement><ns2:annotationElement position="163"><ns2:displayCharacter>C</ns2:displayCharacter><ns2:description>C 9%</ns2:description><ns2:value>8.571428</ns2:value></ns2:annotationElement><ns2:annotationElement position="164"><ns2:displayCharacter>G</ns2:displayCharacter><ns2:description>G 11%</ns2:description><ns2:value>11.428572</ns2:value></ns2:annotationElement><ns2:annotationElement position="165"><ns2:displayCharacter>A</ns2:displayCharacter><ns2:description>A 14%</ns2:description><ns2:value>14.285714</ns2:value></ns2:annotationElement><ns2:annotationElement position="166"><ns2:displayCharacter>A</ns2:displayCharacter><ns2:description>A 20%</ns2:description><ns2:value>20.0</ns2:value></ns2:annotationElement><ns2:annotationElement position="167"><ns2:displayCharacter>A</ns2:displayCharacter><ns2:description>A 11%</ns2:description><ns2:value>11.428572</ns2:value></ns2:annotationElement><ns2:annotationElement position="168"><ns2:displayCharacter>A</ns2:displayCharacter><ns2:description>A 9%</ns2:description><ns2:value>8.571428</ns2:value></ns2:annotationElement><ns2:annotationElement position="169"><ns2:displayCharacter>T</ns2:displayCharacter><ns2:description>T 11%</ns2:description><ns2:value>11.428572</ns2:value></ns2:annotationElement><ns2:annotationElement position="170"><ns2:displayCharacter>C</ns2:displayCharacter><ns2:description>C 14%</ns2:description><ns2:value>14.285714</ns2:value></ns2:annotationElement><ns2:annotationElement position="171"><ns2:displayCharacter>C</ns2:displayCharacter><ns2:description>C 11%</ns2:description><ns2:value>11.428572</ns2:value></ns2:annotationElement><ns2:annotationElement position="172"><ns2:displayCharacter>C</ns2:displayCharacter><ns2:description>C 9%</ns2:description><ns2:value>8.571428</ns2:value></ns2:annotationElement><ns2:annotationElement position="173"><ns2:displayCharacter>G</ns2:displayCharacter><ns2:description>G 17%</ns2:description><ns2:value>17.142857</ns2:value></ns2:annotationElement><ns2:annotationElement position="174"><ns2:displayCharacter>A</ns2:displayCharacter><ns2:description>A 11%</ns2:description><ns2:value>11.428572</ns2:value></ns2:annotationElement><ns2:annotationElement position="175"><ns2:displayCharacter>A</ns2:displayCharacter><ns2:description>A 11%</ns2:description><ns2:value>11.428572</ns2:value></ns2:annotationElement><ns2:annotationElement position="176"><ns2:displayCharacter>T</ns2:displayCharacter><ns2:description>T 11%</ns2:description><ns2:value>11.428572</ns2:value></ns2:annotationElement><ns2:annotationElement position="177"><ns2:displayCharacter>T</ns2:displayCharacter><ns2:description>T 11%</ns2:description><ns2:value>11.428572</ns2:value></ns2:annotationElement><ns2:annotationElement position="178"><ns2:displayCharacter>T</ns2:displayCharacter><ns2:description>T 11%</ns2:description><ns2:value>11.428572</ns2:value></ns2:annotationElement><ns2:annotationElement position="179"><ns2:displayCharacter>C</ns2:displayCharacter><ns2:description>C 11%</ns2:description><ns2:value>11.428572</ns2:value></ns2:annotationElement><ns2:annotationElement position="180"><ns2:displayCharacter>G</ns2:displayCharacter><ns2:description>G 20%</ns2:description><ns2:value>20.0</ns2:value></ns2:annotationElement><ns2:annotationElement position="181"><ns2:displayCharacter>C</ns2:displayCharacter><ns2:description>C 14%</ns2:description><ns2:value>14.285714</ns2:value></ns2:annotationElement><ns2:annotationElement position="182"><ns2:displayCharacter>C</ns2:displayCharacter><ns2:description>C 20%</ns2:description><ns2:value>20.0</ns2:value></ns2:annotationElement><ns2:annotationElement position="183"><ns2:displayCharacter>T</ns2:displayCharacter><ns2:description>T 17%</ns2:description><ns2:value>17.142857</ns2:value></ns2:annotationElement><ns2:annotationElement position="184"><ns2:displayCharacter>C</ns2:displayCharacter><ns2:description>C 20%</ns2:description><ns2:value>20.0</ns2:value></ns2:annotationElement><ns2:annotationElement position="185"><ns2:displayCharacter>G</ns2:displayCharacter><ns2:description>G 14%</ns2:description><ns2:value>14.285714</ns2:value></ns2:annotationElement><ns2:annotationElement position="186"><ns2:displayCharacter>G</ns2:displayCharacter><ns2:description>G 14%</ns2:description><ns2:value>14.285714</ns2:value></ns2:annotationElement><ns2:annotationElement position="187"><ns2:displayCharacter>A</ns2:displayCharacter><ns2:description>A 11%</ns2:description><ns2:value>11.428572</ns2:value></ns2:annotationElement><ns2:annotationElement position="188"><ns2:displayCharacter>G</ns2:displayCharacter><ns2:description>G 14%</ns2:description><ns2:value>14.285714</ns2:value></ns2:annotationElement><ns2:annotationElement position="189"><ns2:displayCharacter>G</ns2:displayCharacter><ns2:description>G 11%</ns2:description><ns2:value>11.428572</ns2:value></ns2:annotationElement><ns2:annotationElement position="190"><ns2:displayCharacter>C</ns2:displayCharacter><ns2:description>C 11%</ns2:description><ns2:value>11.428572</ns2:value></ns2:annotationElement><ns2:annotationElement position="191"><ns2:displayCharacter>T</ns2:displayCharacter><ns2:description>T 14%</ns2:description><ns2:value>14.285714</ns2:value></ns2:annotationElement><ns2:annotationElement position="192"><ns2:displayCharacter>G</ns2:displayCharacter><ns2:description>G 11%</ns2:description><ns2:value>11.428572</ns2:value></ns2:annotationElement><ns2:annotationElement position="193"><ns2:displayCharacter>A</ns2:displayCharacter><ns2:description>A 9%</ns2:description><ns2:value>8.571428</ns2:value></ns2:annotationElement><ns2:annotationElement position="194"><ns2:displayCharacter>A</ns2:displayCharacter><ns2:description>A 17%</ns2:description><ns2:value>17.142857</ns2:value></ns2:annotationElement><ns2:annotationElement position="195"><ns2:displayCharacter>A</ns2:displayCharacter><ns2:description>A 20%</ns2:description><ns2:value>20.0</ns2:value></ns2:annotationElement><ns2:annotationElement position="196"><ns2:displayCharacter>A</ns2:displayCharacter><ns2:description>A 26%</ns2:description><ns2:value>25.714285</ns2:value></ns2:annotationElement><ns2:annotationElement position="197"><ns2:displayCharacter>C</ns2:displayCharacter><ns2:description>C 20%</ns2:description><ns2:value>20.0</ns2:value></ns2:annotationElement><ns2:annotationElement position="198"><ns2:displayCharacter>T</ns2:displayCharacter><ns2:description>T 20%</ns2:description><ns2:value>20.0</ns2:value></ns2:annotationElement><ns2:annotationElement position="199"><ns2:displayCharacter>G</ns2:displayCharacter><ns2:description>G 29%</ns2:description><ns2:value>28.571428</ns2:value></ns2:annotationElement><ns2:annotationElement position="200"><ns2:displayCharacter>G</ns2:displayCharacter><ns2:description>G 77%</ns2:description><ns2:value>77.14286</ns2:value></ns2:annotationElement><ns2:annotationElement position="201"><ns2:displayCharacter>G</ns2:displayCharacter><ns2:description>G 77%</ns2:description><ns2:value>77.14286</ns2:value></ns2:annotationElement><ns2:annotationElement position="202"><ns2:displayCharacter>G</ns2:displayCharacter><ns2:description>G 80%</ns2:description><ns2:value>80.0</ns2:value></ns2:annotationElement><ns2:annotationElement position="203"><ns2:displayCharacter>G</ns2:displayCharacter><ns2:description>G 80%</ns2:description><ns2:value>80.0</ns2:value></ns2:annotationElement><ns2:annotationElement position="204"><ns2:displayCharacter>T</ns2:displayCharacter><ns2:description>T 86%</ns2:description><ns2:value>85.71429</ns2:value></ns2:annotationElement><ns2:annotationElement position="205"><ns2:displayCharacter>T</ns2:displayCharacter><ns2:description>T 86%</ns2:description><ns2:value>85.71429</ns2:value></ns2:annotationElement><ns2:annotationElement position="206"><ns2:displayCharacter>G</ns2:displayCharacter><ns2:description>G 80%</ns2:description><ns2:value>80.0</ns2:value></ns2:annotationElement><ns2:annotationElement position="207"><ns2:displayCharacter>G</ns2:displayCharacter><ns2:description>G 86%</ns2:description><ns2:value>85.71429</ns2:value></ns2:annotationElement><ns2:annotationElement position="208"><ns2:displayCharacter>T</ns2:displayCharacter><ns2:description>T 80%</ns2:description><ns2:value>80.0</ns2:value></ns2:annotationElement><ns2:annotationElement position="209"><ns2:displayCharacter>G</ns2:displayCharacter><ns2:description>G 80%</ns2:description><ns2:value>80.0</ns2:value></ns2:annotationElement><ns2:annotationElement position="210"><ns2:displayCharacter>T</ns2:displayCharacter><ns2:description>T 80%</ns2:description><ns2:value>80.0</ns2:value></ns2:annotationElement><ns2:annotationElement position="211"><ns2:displayCharacter>A</ns2:displayCharacter><ns2:description>A 83%</ns2:description><ns2:value>82.85714</ns2:value></ns2:annotationElement><ns2:annotationElement position="212"><ns2:displayCharacter>A</ns2:displayCharacter><ns2:description>A 86%</ns2:description><ns2:value>85.71429</ns2:value></ns2:annotationElement><ns2:annotationElement position="213"><ns2:displayCharacter>A</ns2:displayCharacter><ns2:description>A 86%</ns2:description><ns2:value>85.71429</ns2:value></ns2:annotationElement><ns2:annotationElement position="214"><ns2:displayCharacter>A</ns2:displayCharacter><ns2:description>A 80%</ns2:description><ns2:value>80.0</ns2:value></ns2:annotationElement><ns2:annotationElement position="215"><ns2:displayCharacter>T</ns2:displayCharacter><ns2:description>T 80%</ns2:description><ns2:value>80.0</ns2:value></ns2:annotationElement><ns2:annotationElement position="216"><ns2:displayCharacter>A</ns2:displayCharacter><ns2:description>A 80%</ns2:description><ns2:value>80.0</ns2:value></ns2:annotationElement><ns2:annotationElement position="217"><ns2:displayCharacter>G</ns2:displayCharacter><ns2:description>G 80%</ns2:description><ns2:value>80.0</ns2:value></ns2:annotationElement><ns2:annotationElement position="218"><ns2:displayCharacter>G</ns2:displayCharacter><ns2:description>G 74%</ns2:description><ns2:value>74.28571</ns2:value></ns2:annotationElement><ns2:annotationElement position="219"><ns2:displayCharacter>G</ns2:displayCharacter><ns2:description>G 66%</ns2:description><ns2:value>65.71429</ns2:value></ns2:annotationElement><ns2:annotationElement position="220"><ns2:displayCharacter>C</ns2:displayCharacter><ns2:description>C 57%</ns2:description><ns2:value>57.142857</ns2:value></ns2:annotationElement><ns2:annotationElement position="221"><ns2:displayCharacter>C</ns2:displayCharacter><ns2:description>C 60%</ns2:description><ns2:value>60.0</ns2:value></ns2:annotationElement><ns2:annotationElement position="222"><ns2:displayCharacter>G</ns2:displayCharacter><ns2:description>G 77%</ns2:description><ns2:value>77.14286</ns2:value></ns2:annotationElement><ns2:annotationElement position="223"><ns2:displayCharacter>G</ns2:displayCharacter><ns2:description>G 71%</ns2:description><ns2:value>71.42857</ns2:value></ns2:annotationElement><ns2:annotationElement position="224"><ns2:displayCharacter>G</ns2:displayCharacter><ns2:description>G 69%</ns2:description><ns2:value>68.57143</ns2:value></ns2:annotationElement><ns2:annotationElement position="225"><ns2:displayCharacter>T</ns2:displayCharacter><ns2:description>T 57%</ns2:description><ns2:value>57.142857</ns2:value></ns2:annotationElement><ns2:annotationElement position="226"><ns2:displayCharacter>G</ns2:displayCharacter><ns2:description>G 69%</ns2:description><ns2:value>68.57143</ns2:value></ns2:annotationElement><ns2:annotationElement position="227"><ns2:displayCharacter>G</ns2:displayCharacter><ns2:description>G 60%</ns2:description><ns2:value>60.0</ns2:value></ns2:annotationElement><ns2:annotationElement position="228"><ns2:displayCharacter>T</ns2:displayCharacter><ns2:description>T 26%</ns2:description><ns2:value>25.714285</ns2:value></ns2:annotationElement><ns2:annotationElement position="229"><ns2:displayCharacter>C</ns2:displayCharacter><ns2:description>C 29%</ns2:description><ns2:value>28.571428</ns2:value></ns2:annotationElement><ns2:annotationElement position="230"><ns2:displayCharacter>C</ns2:displayCharacter><ns2:description>C 37%</ns2:description><ns2:value>37.142857</ns2:value></ns2:annotationElement><ns2:annotationElement position="231"><ns2:displayCharacter>G</ns2:displayCharacter><ns2:description>G 34%</ns2:description><ns2:value>34.285713</ns2:value></ns2:annotationElement><ns2:annotationElement position="232"><ns2:displayCharacter>G</ns2:displayCharacter><ns2:description>G 31%</ns2:description><ns2:value>31.428572</ns2:value></ns2:annotationElement><ns2:annotationElement position="233"><ns2:displayCharacter>G</ns2:displayCharacter><ns2:description>G 40%</ns2:description><ns2:value>40.0</ns2:value></ns2:annotationElement><ns2:annotationElement position="234"><ns2:displayCharacter>G</ns2:displayCharacter><ns2:description>G 23%</ns2:description><ns2:value>22.857143</ns2:value></ns2:annotationElement><ns2:annotationElement position="235"><ns2:displayCharacter>A</ns2:displayCharacter><ns2:description>A 34%</ns2:description><ns2:value>34.285713</ns2:value></ns2:annotationElement><ns2:annotationElement position="236"><ns2:displayCharacter>T</ns2:displayCharacter><ns2:description>T 26%</ns2:description><ns2:value>25.714285</ns2:value></ns2:annotationElement><ns2:annotationElement position="237"><ns2:displayCharacter>T</ns2:displayCharacter><ns2:description>T 34%</ns2:description><ns2:value>34.285713</ns2:value></ns2:annotationElement><ns2:annotationElement position="238"><ns2:displayCharacter>T</ns2:displayCharacter><ns2:description>T 51%</ns2:description><ns2:value>51.42857</ns2:value></ns2:annotationElement><ns2:annotationElement position="239"><ns2:displayCharacter>G</ns2:displayCharacter><ns2:description>G 31%</ns2:description><ns2:value>31.428572</ns2:value></ns2:annotationElement><ns2:annotationElement position="240"><ns2:displayCharacter>G</ns2:displayCharacter><ns2:description>G 51%</ns2:description><ns2:value>51.42857</ns2:value></ns2:annotationElement><ns2:annotationElement position="241"><ns2:displayCharacter>G</ns2:displayCharacter><ns2:description>G 29%</ns2:description><ns2:value>28.571428</ns2:value></ns2:annotationElement><ns2:annotationElement position="242"><ns2:displayCharacter>T</ns2:displayCharacter><ns2:description>T 34%</ns2:description><ns2:value>34.285713</ns2:value></ns2:annotationElement><ns2:annotationElement position="243"><ns2:displayCharacter>G</ns2:displayCharacter><ns2:description>G 46%</ns2:description><ns2:value>45.714287</ns2:value></ns2:annotationElement><ns2:annotationElement position="244"><ns2:displayCharacter>G</ns2:displayCharacter><ns2:description>G 34%</ns2:description><ns2:value>34.285713</ns2:value></ns2:annotationElement><ns2:annotationElement position="245"><ns2:displayCharacter>A</ns2:displayCharacter><ns2:description>A 34%</ns2:description><ns2:value>34.285713</ns2:value></ns2:annotationElement><ns2:annotationElement position="246"><ns2:displayCharacter>C</ns2:displayCharacter><ns2:description>C 17%</ns2:description><ns2:value>17.142857</ns2:value></ns2:annotationElement><ns2:annotationElement position="247"><ns2:displayCharacter>A</ns2:displayCharacter><ns2:description>A 40%</ns2:description><ns2:value>40.0</ns2:value></ns2:annotationElement><ns2:annotationElement position="248"><ns2:displayCharacter>A</ns2:displayCharacter><ns2:description>A 29%</ns2:description><ns2:value>28.571428</ns2:value></ns2:annotationElement><ns2:annotationElement position="249"><ns2:displayCharacter>T</ns2:displayCharacter><ns2:description>T 43%</ns2:description><ns2:value>42.857143</ns2:value></ns2:annotationElement><ns2:annotationElement position="250"><ns2:displayCharacter>G</ns2:displayCharacter><ns2:description>G 46%</ns2:description><ns2:value>45.714287</ns2:value></ns2:annotationElement><ns2:annotationElement position="251"><ns2:displayCharacter>G</ns2:displayCharacter><ns2:description>G 54%</ns2:description><ns2:value>54.285713</ns2:value></ns2:annotationElement><ns2:annotationElement position="252"><ns2:displayCharacter>G</ns2:displayCharacter><ns2:description>G 34%</ns2:description><ns2:value>34.285713</ns2:value></ns2:annotationElement><ns2:annotationElement position="253"><ns2:displayCharacter>C</ns2:displayCharacter><ns2:description>C 49%</ns2:description><ns2:value>48.57143</ns2:value></ns2:annotationElement><ns2:annotationElement position="254"><ns2:displayCharacter>T</ns2:displayCharacter><ns2:description>T 46%</ns2:description><ns2:value>45.714287</ns2:value></ns2:annotationElement><ns2:annotationElement position="255"><ns2:displayCharacter>C</ns2:displayCharacter><ns2:description>C 26%</ns2:description><ns2:value>25.714285</ns2:value></ns2:annotationElement><ns2:annotationElement position="256"><ns2:displayCharacter>C</ns2:displayCharacter><ns2:description>C 34%</ns2:description><ns2:value>34.285713</ns2:value></ns2:annotationElement><ns2:annotationElement position="257"><ns2:displayCharacter>C</ns2:displayCharacter><ns2:description>C 43%</ns2:description><ns2:value>42.857143</ns2:value></ns2:annotationElement><ns2:annotationElement position="258"><ns2:displayCharacter>T</ns2:displayCharacter><ns2:description>T 6%</ns2:description><ns2:value>5.714286</ns2:value></ns2:annotationElement><ns2:annotationElement position="259"><ns2:displayCharacter>G</ns2:displayCharacter><ns2:description>G 6%</ns2:description><ns2:value>5.714286</ns2:value></ns2:annotationElement><ns2:annotationElement position="260"><ns2:displayCharacter>G</ns2:displayCharacter><ns2:description>G 6%</ns2:description><ns2:value>5.714286</ns2:value></ns2:annotationElement><ns2:annotationElement position="261"><ns2:displayCharacter>G</ns2:displayCharacter><ns2:description>G 6%</ns2:description><ns2:value>5.714286</ns2:value></ns2:annotationElement><ns2:annotationElement position="262"><ns2:displayCharacter>G</ns2:displayCharacter><ns2:description>G 6%</ns2:description><ns2:value>5.714286</ns2:value></ns2:annotationElement><ns2:annotationElement position="263"><ns2:displayCharacter>G</ns2:displayCharacter><ns2:description>G 6%</ns2:description><ns2:value>5.714286</ns2:value></ns2:annotationElement><ns2:annotationElement position="264"><ns2:displayCharacter>T</ns2:displayCharacter><ns2:description>T 6%</ns2:description><ns2:value>5.714286</ns2:value></ns2:annotationElement><ns2:annotationElement position="265"><ns2:displayCharacter>G</ns2:displayCharacter><ns2:description>G 6%</ns2:description><ns2:value>5.714286</ns2:value></ns2:annotationElement><ns2:annotationElement position="266"><ns2:displayCharacter>C</ns2:displayCharacter><ns2:description>C 6%</ns2:description><ns2:value>5.714286</ns2:value></ns2:annotationElement><ns2:annotationElement position="267"><ns2:displayCharacter>C</ns2:displayCharacter><ns2:description>C 40%</ns2:description><ns2:value>40.0</ns2:value></ns2:annotationElement><ns2:annotationElement position="268"><ns2:displayCharacter>T</ns2:displayCharacter><ns2:description>T 46%</ns2:description><ns2:value>45.714287</ns2:value></ns2:annotationElement><ns2:annotationElement position="269"><ns2:displayCharacter>G</ns2:displayCharacter><ns2:description>G 40%</ns2:description><ns2:value>40.0</ns2:value></ns2:annotationElement><ns2:annotationElement position="270"><ns2:displayCharacter>G</ns2:displayCharacter><ns2:description>G 43%</ns2:description><ns2:value>42.857143</ns2:value></ns2:annotationElement><ns2:annotationElement position="271"><ns2:displayCharacter>+</ns2:displayCharacter><ns2:description>[CGT] 6%</ns2:description><ns2:value>5.714286</ns2:value></ns2:annotationElement><ns2:annotationElement position="272"><ns2:displayCharacter>G</ns2:displayCharacter><ns2:description>G 31%</ns2:description><ns2:value>31.428572</ns2:value></ns2:annotationElement><ns2:annotationElement position="273"><ns2:displayCharacter>C</ns2:displayCharacter><ns2:description>C 34%</ns2:description><ns2:value>34.285713</ns2:value></ns2:annotationElement><ns2:annotationElement position="274"><ns2:displayCharacter>T</ns2:displayCharacter><ns2:description>T 46%</ns2:description><ns2:value>45.714287</ns2:value></ns2:annotationElement><ns2:annotationElement position="275"><ns2:displayCharacter>G</ns2:displayCharacter><ns2:description>G 49%</ns2:description><ns2:value>48.57143</ns2:value></ns2:annotationElement><ns2:annotationElement position="276"><ns2:displayCharacter>G</ns2:displayCharacter><ns2:description>G 43%</ns2:description><ns2:value>42.857143</ns2:value></ns2:annotationElement><ns2:annotationElement position="277"><ns2:displayCharacter>A</ns2:displayCharacter><ns2:description>A 49%</ns2:description><ns2:value>48.57143</ns2:value></ns2:annotationElement><ns2:annotationElement position="278"><ns2:displayCharacter>T</ns2:displayCharacter><ns2:description>T 43%</ns2:description><ns2:value>42.857143</ns2:value></ns2:annotationElement><ns2:annotationElement position="279"><ns2:displayCharacter>T</ns2:displayCharacter><ns2:description>T 40%</ns2:description><ns2:value>40.0</ns2:value></ns2:annotationElement><ns2:annotationElement position="280"><ns2:displayCharacter>G</ns2:displayCharacter><ns2:description>G 46%</ns2:description><ns2:value>45.714287</ns2:value></ns2:annotationElement><ns2:annotationElement position="281"><ns2:displayCharacter>G</ns2:displayCharacter><ns2:description>G 66%</ns2:description><ns2:value>65.71429</ns2:value></ns2:annotationElement><ns2:annotationElement position="282"><ns2:displayCharacter>G</ns2:displayCharacter><ns2:description>G 49%</ns2:description><ns2:value>48.57143</ns2:value></ns2:annotationElement><ns2:annotationElement position="283"><ns2:displayCharacter>C</ns2:displayCharacter><ns2:description>C 63%</ns2:description><ns2:value>62.857143</ns2:value></ns2:annotationElement><ns2:annotationElement position="284"><ns2:displayCharacter>T</ns2:displayCharacter><ns2:description>T 66%</ns2:description><ns2:value>65.71429</ns2:value></ns2:annotationElement><ns2:annotationElement position="285"><ns2:displayCharacter>C</ns2:displayCharacter><ns2:description>C 3%</ns2:description><ns2:value>2.857143</ns2:value></ns2:annotationElement><ns2:annotationElement position="286"><ns2:displayCharacter>C</ns2:displayCharacter><ns2:description>C 34%</ns2:description><ns2:value>34.285713</ns2:value></ns2:annotationElement><ns2:annotationElement position="287"><ns2:displayCharacter>C</ns2:displayCharacter><ns2:description>C 49%</ns2:description><ns2:value>48.57143</ns2:value></ns2:annotationElement><ns2:annotationElement position="288"><ns2:displayCharacter>C</ns2:displayCharacter><ns2:description>C 60%</ns2:description><ns2:value>60.0</ns2:value></ns2:annotationElement><ns2:annotationElement position="289"><ns2:displayCharacter>C</ns2:displayCharacter><ns2:description>C 57%</ns2:description><ns2:value>57.142857</ns2:value></ns2:annotationElement><ns2:annotationElement position="290"><ns2:displayCharacter>T</ns2:displayCharacter><ns2:description>T 60%</ns2:description><ns2:value>60.0</ns2:value></ns2:annotationElement><ns2:annotationElement position="291"><ns2:displayCharacter>G</ns2:displayCharacter><ns2:description>G 66%</ns2:description><ns2:value>65.71429</ns2:value></ns2:annotationElement><ns2:annotationElement position="292"><ns2:displayCharacter>G</ns2:displayCharacter><ns2:description>G 69%</ns2:description><ns2:value>68.57143</ns2:value></ns2:annotationElement><ns2:annotationElement position="293"><ns2:displayCharacter>G</ns2:displayCharacter><ns2:description>G 63%</ns2:description><ns2:value>62.857143</ns2:value></ns2:annotationElement><ns2:annotationElement position="294"><ns2:displayCharacter>C</ns2:displayCharacter><ns2:description>C 66%</ns2:description><ns2:value>65.71429</ns2:value></ns2:annotationElement><ns2:annotationElement position="295"><ns2:displayCharacter>T</ns2:displayCharacter><ns2:description>T 69%</ns2:description><ns2:value>68.57143</ns2:value></ns2:annotationElement><ns2:annotationElement position="296"><ns2:displayCharacter>G</ns2:displayCharacter><ns2:description>G 60%</ns2:description><ns2:value>60.0</ns2:value></ns2:annotationElement><ns2:annotationElement position="297"><ns2:displayCharacter>G</ns2:displayCharacter><ns2:description>G 66%</ns2:description><ns2:value>65.71429</ns2:value></ns2:annotationElement><ns2:annotationElement position="298"><ns2:displayCharacter>A</ns2:displayCharacter><ns2:description>A 40%</ns2:description><ns2:value>40.0</ns2:value></ns2:annotationElement><ns2:annotationElement position="299"><ns2:displayCharacter>T</ns2:displayCharacter><ns2:description>T 49%</ns2:description><ns2:value>48.57143</ns2:value></ns2:annotationElement><ns2:annotationElement position="300"><ns2:displayCharacter>T</ns2:displayCharacter><ns2:description>T 74%</ns2:description><ns2:value>74.28571</ns2:value></ns2:annotationElement><ns2:annotationElement position="301"><ns2:displayCharacter>G</ns2:displayCharacter><ns2:description>G 69%</ns2:description><ns2:value>68.57143</ns2:value></ns2:annotationElement><ns2:annotationElement position="302"><ns2:displayCharacter>G</ns2:displayCharacter><ns2:description>G 63%</ns2:description><ns2:value>62.857143</ns2:value></ns2:annotationElement><ns2:annotationElement position="303"><ns2:displayCharacter>G</ns2:displayCharacter><ns2:description>G 40%</ns2:description><ns2:value>40.0</ns2:value></ns2:annotationElement><ns2:annotationElement position="304"><ns2:displayCharacter>C</ns2:displayCharacter><ns2:description>C 60%</ns2:description><ns2:value>60.0</ns2:value></ns2:annotationElement><ns2:annotationElement position="305"><ns2:displayCharacter>T</ns2:displayCharacter><ns2:description>T 57%</ns2:description><ns2:value>57.142857</ns2:value></ns2:annotationElement><ns2:annotationElement position="306"><ns2:displayCharacter>G</ns2:displayCharacter><ns2:description>G 71%</ns2:description><ns2:value>71.42857</ns2:value></ns2:annotationElement><ns2:annotationElement position="307"><ns2:displayCharacter>A</ns2:displayCharacter><ns2:description>A 49%</ns2:description><ns2:value>48.57143</ns2:value></ns2:annotationElement><ns2:annotationElement position="308"><ns2:displayCharacter>A</ns2:displayCharacter><ns2:description>A 63%</ns2:description><ns2:value>62.857143</ns2:value></ns2:annotationElement><ns2:annotationElement position="309"><ns2:displayCharacter>A</ns2:displayCharacter><ns2:description>A 63%</ns2:description><ns2:value>62.857143</ns2:value></ns2:annotationElement><ns2:annotationElement position="310"><ns2:displayCharacter>C</ns2:displayCharacter><ns2:description>C 69%</ns2:description><ns2:value>68.57143</ns2:value></ns2:annotationElement><ns2:annotationElement position="311"><ns2:displayCharacter>C</ns2:displayCharacter><ns2:description>C 54%</ns2:description><ns2:value>54.285713</ns2:value></ns2:annotationElement><ns2:annotationElement position="312"><ns2:displayCharacter>C</ns2:displayCharacter><ns2:description>C 43%</ns2:description><ns2:value>42.857143</ns2:value></ns2:annotationElement><ns2:annotationElement position="313"><ns2:displayCharacter>T</ns2:displayCharacter><ns2:description>T 49%</ns2:description><ns2:value>48.57143</ns2:value></ns2:annotationElement><ns2:annotationElement position="314"><ns2:displayCharacter>G</ns2:displayCharacter><ns2:description>G 57%</ns2:description><ns2:value>57.142857</ns2:value></ns2:annotationElement><ns2:annotationElement position="315"><ns2:displayCharacter>G</ns2:displayCharacter><ns2:description>G 54%</ns2:description><ns2:value>54.285713</ns2:value></ns2:annotationElement><ns2:annotationElement position="316"><ns2:displayCharacter>G</ns2:displayCharacter><ns2:description>G 51%</ns2:description><ns2:value>51.42857</ns2:value></ns2:annotationElement><ns2:annotationElement position="317"><ns2:displayCharacter>C</ns2:displayCharacter><ns2:description>C 31%</ns2:description><ns2:value>31.428572</ns2:value></ns2:annotationElement><ns2:annotationElement position="318"><ns2:displayCharacter>C</ns2:displayCharacter><ns2:description>C 46%</ns2:description><ns2:value>45.714287</ns2:value></ns2:annotationElement><ns2:annotationElement position="319"><ns2:displayCharacter>T</ns2:displayCharacter><ns2:description>T 20%</ns2:description><ns2:value>20.0</ns2:value></ns2:annotationElement><ns2:annotationElement position="320"><ns2:displayCharacter>T</ns2:displayCharacter><ns2:description>T 43%</ns2:description><ns2:value>42.857143</ns2:value></ns2:annotationElement><ns2:annotationElement position="321"><ns2:displayCharacter>G</ns2:displayCharacter><ns2:description>G 54%</ns2:description><ns2:value>54.285713</ns2:value></ns2:annotationElement><ns2:annotationElement position="322"><ns2:displayCharacter>G</ns2:displayCharacter><ns2:description>G 51%</ns2:description><ns2:value>51.42857</ns2:value></ns2:annotationElement><ns2:annotationElement position="323"><ns2:displayCharacter>A</ns2:displayCharacter><ns2:description>A 34%</ns2:description><ns2:value>34.285713</ns2:value></ns2:annotationElement><ns2:annotationElement position="324"><ns2:displayCharacter>G</ns2:displayCharacter><ns2:description>G 60%</ns2:description><ns2:value>60.0</ns2:value></ns2:annotationElement><ns2:annotationElement position="325"><ns2:displayCharacter>G</ns2:displayCharacter><ns2:description>G 49%</ns2:description><ns2:value>48.57143</ns2:value></ns2:annotationElement><ns2:annotationElement position="326"><ns2:displayCharacter>C</ns2:displayCharacter><ns2:description>C 37%</ns2:description><ns2:value>37.142857</ns2:value></ns2:annotationElement><ns2:annotationElement position="327"><ns2:displayCharacter>T</ns2:displayCharacter><ns2:description>T 54%</ns2:description><ns2:value>54.285713</ns2:value></ns2:annotationElement><ns2:annotationElement position="328"><ns2:displayCharacter>T</ns2:displayCharacter><ns2:description>T 43%</ns2:description><ns2:value>42.857143</ns2:value></ns2:annotationElement><ns2:annotationElement position="329"><ns2:displayCharacter>G</ns2:displayCharacter><ns2:description>G 43%</ns2:description><ns2:value>42.857143</ns2:value></ns2:annotationElement><ns2:annotationElement position="330"><ns2:displayCharacter>T</ns2:displayCharacter><ns2:description>T 43%</ns2:description><ns2:value>42.857143</ns2:value></ns2:annotationElement><ns2:annotationElement position="331"><ns2:displayCharacter>T</ns2:displayCharacter><ns2:description>T 71%</ns2:description><ns2:value>71.42857</ns2:value></ns2:annotationElement><ns2:annotationElement position="332"><ns2:displayCharacter>T</ns2:displayCharacter><ns2:description>T 71%</ns2:description><ns2:value>71.42857</ns2:value></ns2:annotationElement><ns2:annotationElement position="333"><ns2:displayCharacter>T</ns2:displayCharacter><ns2:description>T 63%</ns2:description><ns2:value>62.857143</ns2:value></ns2:annotationElement><ns2:annotationElement position="334"><ns2:displayCharacter>T</ns2:displayCharacter><ns2:description>T 43%</ns2:description><ns2:value>42.857143</ns2:value></ns2:annotationElement><ns2:annotationElement position="335"><ns2:displayCharacter>G</ns2:displayCharacter><ns2:description>G 57%</ns2:description><ns2:value>57.142857</ns2:value></ns2:annotationElement><ns2:annotationElement position="336"><ns2:displayCharacter>G</ns2:displayCharacter><ns2:description>G 51%</ns2:description><ns2:value>51.42857</ns2:value></ns2:annotationElement><ns2:annotationElement position="337"><ns2:displayCharacter>G</ns2:displayCharacter><ns2:description>G 46%</ns2:description><ns2:value>45.714287</ns2:value></ns2:annotationElement><ns2:annotationElement position="338"><ns2:displayCharacter>T</ns2:displayCharacter><ns2:description>T 49%</ns2:description><ns2:value>48.57143</ns2:value></ns2:annotationElement><ns2:annotationElement position="339"><ns2:displayCharacter>G</ns2:displayCharacter><ns2:description>G 37%</ns2:description><ns2:value>37.142857</ns2:value></ns2:annotationElement><ns2:annotationElement position="340"><ns2:displayCharacter>T</ns2:displayCharacter><ns2:description>T 3%</ns2:description><ns2:value>2.857143</ns2:value></ns2:annotationElement><ns2:annotationElement position="341"><ns2:displayCharacter>G</ns2:displayCharacter><ns2:description>G 49%</ns2:description><ns2:value>48.57143</ns2:value></ns2:annotationElement><ns2:annotationElement position="342"><ns2:displayCharacter>G</ns2:displayCharacter><ns2:description>G 43%</ns2:description><ns2:value>42.857143</ns2:value></ns2:annotationElement><ns2:annotationElement position="343"><ns2:displayCharacter>C</ns2:displayCharacter><ns2:description>C 57%</ns2:description><ns2:value>57.142857</ns2:value></ns2:annotationElement><ns2:annotationElement position="344"><ns2:displayCharacter>T</ns2:displayCharacter><ns2:description>T 60%</ns2:description><ns2:value>60.0</ns2:value></ns2:annotationElement><ns2:annotationElement position="345"><ns2:displayCharacter>A</ns2:displayCharacter><ns2:description>A 43%</ns2:description><ns2:value>42.857143</ns2:value></ns2:annotationElement><ns2:annotationElement position="346"><ns2:displayCharacter>G</ns2:displayCharacter><ns2:description>G 66%</ns2:description><ns2:value>65.71429</ns2:value></ns2:annotationElement><ns2:annotationElement position="347"><ns2:displayCharacter>C</ns2:displayCharacter><ns2:description>C 37%</ns2:description><ns2:value>37.142857</ns2:value></ns2:annotationElement><ns2:annotationElement position="348"><ns2:displayCharacter>T</ns2:displayCharacter><ns2:description>T 57%</ns2:description><ns2:value>57.142857</ns2:value></ns2:annotationElement><ns2:annotationElement position="349"><ns2:displayCharacter>T</ns2:displayCharacter><ns2:description>T 80%</ns2:description><ns2:value>80.0</ns2:value></ns2:annotationElement><ns2:annotationElement position="350"><ns2:displayCharacter>T</ns2:displayCharacter><ns2:description>T 77%</ns2:description><ns2:value>77.14286</ns2:value></ns2:annotationElement><ns2:annotationElement position="351"><ns2:displayCharacter>T</ns2:displayCharacter><ns2:description>T 49%</ns2:description><ns2:value>48.57143</ns2:value></ns2:annotationElement><ns2:annotationElement position="352"><ns2:displayCharacter>T</ns2:displayCharacter><ns2:description>T 46%</ns2:description><ns2:value>45.714287</ns2:value></ns2:annotationElement><ns2:annotationElement position="353"><ns2:displayCharacter>T</ns2:displayCharacter><ns2:description>T 34%</ns2:description><ns2:value>34.285713</ns2:value></ns2:annotationElement><ns2:annotationElement position="354"><ns2:displayCharacter>G</ns2:displayCharacter><ns2:description>G 43%</ns2:description><ns2:value>42.857143</ns2:value></ns2:annotationElement><ns2:annotationElement position="355"><ns2:displayCharacter>T</ns2:displayCharacter><ns2:description>T 31%</ns2:description><ns2:value>31.428572</ns2:value></ns2:annotationElement><ns2:annotationElement position="356"><ns2:displayCharacter>T</ns2:displayCharacter><ns2:description>T 63%</ns2:description><ns2:value>62.857143</ns2:value></ns2:annotationElement><ns2:annotationElement position="357"><ns2:displayCharacter>G</ns2:displayCharacter><ns2:description>G 46%</ns2:description><ns2:value>45.714287</ns2:value></ns2:annotationElement><ns2:annotationElement position="358"><ns2:displayCharacter>T</ns2:displayCharacter><ns2:description>T 37%</ns2:description><ns2:value>37.142857</ns2:value></ns2:annotationElement><ns2:annotationElement position="359"><ns2:displayCharacter>T</ns2:displayCharacter><ns2:description>T 51%</ns2:description><ns2:value>51.42857</ns2:value></ns2:annotationElement><ns2:annotationElement position="360"><ns2:displayCharacter>T</ns2:displayCharacter><ns2:description>T 60%</ns2:description><ns2:value>60.0</ns2:value></ns2:annotationElement><ns2:annotationElement position="361"><ns2:displayCharacter>T</ns2:displayCharacter><ns2:description>T 74%</ns2:description><ns2:value>74.28571</ns2:value></ns2:annotationElement><ns2:annotationElement position="362"><ns2:displayCharacter>T</ns2:displayCharacter><ns2:description>T 46%</ns2:description><ns2:value>45.714287</ns2:value></ns2:annotationElement><ns2:annotationElement position="363"><ns2:displayCharacter>A</ns2:displayCharacter><ns2:description>A 37%</ns2:description><ns2:value>37.142857</ns2:value></ns2:annotationElement><ns2:annotationElement position="364"><ns2:displayCharacter>T</ns2:displayCharacter><ns2:description>T 74%</ns2:description><ns2:value>74.28571</ns2:value></ns2:annotationElement><ns2:annotationElement position="365"><ns2:displayCharacter>G</ns2:displayCharacter><ns2:description>G 63%</ns2:description><ns2:value>62.857143</ns2:value></ns2:annotationElement><ns2:annotationElement position="366"><ns2:displayCharacter>G</ns2:displayCharacter><ns2:description>G 46%</ns2:description><ns2:value>45.714287</ns2:value></ns2:annotationElement><ns2:annotationElement position="367"><ns2:displayCharacter>T</ns2:displayCharacter><ns2:description>T 63%</ns2:description><ns2:value>62.857143</ns2:value></ns2:annotationElement><ns2:annotationElement position="368"><ns2:displayCharacter>T</ns2:displayCharacter><ns2:description>T 63%</ns2:description><ns2:value>62.857143</ns2:value></ns2:annotationElement><ns2:annotationElement position="369"><ns2:displayCharacter>+</ns2:displayCharacter><ns2:description>[AT] 3%</ns2:description><ns2:value>2.857143</ns2:value></ns2:annotationElement><ns2:annotationElement position="370"><ns2:displayCharacter>C</ns2:displayCharacter><ns2:description>C 3%</ns2:description><ns2:value>2.857143</ns2:value></ns2:annotationElement><ns2:annotationElement position="371"><ns2:displayCharacter>T</ns2:displayCharacter><ns2:description>T 11%</ns2:description><ns2:value>11.428572</ns2:value></ns2:annotationElement><ns2:annotationElement position="372"><ns2:displayCharacter>T</ns2:displayCharacter><ns2:description>T 6%</ns2:description><ns2:value>5.714286</ns2:value></ns2:annotationElement><ns2:annotationElement position="373"><ns2:displayCharacter>T</ns2:displayCharacter><ns2:description>T 6%</ns2:description><ns2:value>5.714286</ns2:value></ns2:annotationElement><ns2:annotationElement position="374"><ns2:displayCharacter>G</ns2:displayCharacter><ns2:description>G 6%</ns2:description><ns2:value>5.714286</ns2:value></ns2:annotationElement><ns2:annotationElement position="375"><ns2:displayCharacter>G</ns2:displayCharacter><ns2:description>G 6%</ns2:description><ns2:value>5.714286</ns2:value></ns2:annotationElement><ns2:annotationElement position="376"><ns2:displayCharacter>+</ns2:displayCharacter><ns2:description>[AT] 3%</ns2:description><ns2:value>2.857143</ns2:value></ns2:annotationElement><ns2:annotationElement position="377"><ns2:displayCharacter>T</ns2:displayCharacter><ns2:description>T 6%</ns2:description><ns2:value>5.714286</ns2:value></ns2:annotationElement><ns2:annotationElement position="378"><ns2:displayCharacter>C</ns2:displayCharacter><ns2:description>C 43%</ns2:description><ns2:value>42.857143</ns2:value></ns2:annotationElement><ns2:annotationElement position="379"><ns2:displayCharacter>G</ns2:displayCharacter><ns2:description>G 43%</ns2:description><ns2:value>42.857143</ns2:value></ns2:annotationElement><ns2:annotationElement position="380"><ns2:displayCharacter>G</ns2:displayCharacter><ns2:description>G 40%</ns2:description><ns2:value>40.0</ns2:value></ns2:annotationElement><ns2:annotationElement position="381"><ns2:displayCharacter>G</ns2:displayCharacter><ns2:description>G 40%</ns2:description><ns2:value>40.0</ns2:value></ns2:annotationElement><ns2:annotationElement position="382"><ns2:displayCharacter>T</ns2:displayCharacter><ns2:description>T 69%</ns2:description><ns2:value>68.57143</ns2:value></ns2:annotationElement><ns2:annotationElement position="383"><ns2:displayCharacter>T</ns2:displayCharacter><ns2:description>T 34%</ns2:description><ns2:value>34.285713</ns2:value></ns2:annotationElement><ns2:annotationElement position="384"><ns2:displayCharacter>T</ns2:displayCharacter><ns2:description>T 43%</ns2:description><ns2:value>42.857143</ns2:value></ns2:annotationElement><ns2:annotationElement position="385"><ns2:displayCharacter>C</ns2:displayCharacter><ns2:description>C 34%</ns2:description><ns2:value>34.285713</ns2:value></ns2:annotationElement><ns2:annotationElement position="386"><ns2:displayCharacter>T</ns2:displayCharacter><ns2:description>T 43%</ns2:description><ns2:value>42.857143</ns2:value></ns2:annotationElement><ns2:annotationElement position="387"><ns2:displayCharacter>T</ns2:displayCharacter><ns2:description>T 43%</ns2:description><ns2:value>42.857143</ns2:value></ns2:annotationElement><ns2:annotationElement position="388"><ns2:displayCharacter>T</ns2:displayCharacter><ns2:description>T 54%</ns2:description><ns2:value>54.285713</ns2:value></ns2:annotationElement><ns2:annotationElement position="389"><ns2:displayCharacter>G</ns2:displayCharacter><ns2:description>G 37%</ns2:description><ns2:value>37.142857</ns2:value></ns2:annotationElement><ns2:annotationElement position="390"><ns2:displayCharacter>A</ns2:displayCharacter><ns2:description>A 43%</ns2:description><ns2:value>42.857143</ns2:value></ns2:annotationElement><ns2:annotationElement position="391"><ns2:displayCharacter>T</ns2:displayCharacter><ns2:description>T 74%</ns2:description><ns2:value>74.28571</ns2:value></ns2:annotationElement><ns2:annotationElement position="392"><ns2:displayCharacter>T</ns2:displayCharacter><ns2:description>T 51%</ns2:description><ns2:value>51.42857</ns2:value></ns2:annotationElement><ns2:annotationElement position="393"><ns2:displayCharacter>T</ns2:displayCharacter><ns2:description>T 91%</ns2:description><ns2:value>91.42857</ns2:value></ns2:annotationElement><ns2:annotationElement position="394"><ns2:displayCharacter>G</ns2:displayCharacter><ns2:description>G 43%</ns2:description><ns2:value>42.857143</ns2:value></ns2:annotationElement><ns2:annotationElement position="395"><ns2:displayCharacter>G</ns2:displayCharacter><ns2:description>G 71%</ns2:description><ns2:value>71.42857</ns2:value></ns2:annotationElement><ns2:annotationElement position="396"><ns2:displayCharacter>C</ns2:displayCharacter><ns2:description>C 34%</ns2:description><ns2:value>34.285713</ns2:value></ns2:annotationElement><ns2:annotationElement position="397"><ns2:displayCharacter>T</ns2:displayCharacter><ns2:description>T 40%</ns2:description><ns2:value>40.0</ns2:value></ns2:annotationElement><ns2:annotationElement position="398"><ns2:displayCharacter>G</ns2:displayCharacter><ns2:description>G 69%</ns2:description><ns2:value>68.57143</ns2:value></ns2:annotationElement><ns2:annotationElement position="399"><ns2:displayCharacter>A</ns2:displayCharacter><ns2:description>A 23%</ns2:description><ns2:value>22.857143</ns2:value></ns2:annotationElement><ns2:annotationElement position="400"><ns2:displayCharacter>A</ns2:displayCharacter><ns2:description>A 23%</ns2:description><ns2:value>22.857143</ns2:value></ns2:annotationElement><ns2:annotationElement position="401"><ns2:displayCharacter>+</ns2:displayCharacter><ns2:description>[CT] 17%</ns2:description><ns2:value>17.142857</ns2:value></ns2:annotationElement><ns2:annotationElement position="402"><ns2:displayCharacter>G</ns2:displayCharacter><ns2:description>G 31%</ns2:description><ns2:value>31.428572</ns2:value></ns2:annotationElement><ns2:annotationElement position="403"><ns2:displayCharacter>C</ns2:displayCharacter><ns2:description>C 31%</ns2:description><ns2:value>31.428572</ns2:value></ns2:annotationElement><ns2:annotationElement position="404"><ns2:displayCharacter>C</ns2:displayCharacter><ns2:description>C 31%</ns2:description><ns2:value>31.428572</ns2:value></ns2:annotationElement><ns2:annotationElement position="405"><ns2:displayCharacter>C</ns2:displayCharacter><ns2:description>C 26%</ns2:description><ns2:value>25.714285</ns2:value></ns2:annotationElement><ns2:annotationElement position="406"><ns2:displayCharacter>G</ns2:displayCharacter><ns2:description>G 6%</ns2:description><ns2:value>5.714286</ns2:value></ns2:annotationElement><ns2:annotationElement position="407"><ns2:displayCharacter>G</ns2:displayCharacter><ns2:description>G 3%</ns2:description><ns2:value>2.857143</ns2:value></ns2:annotationElement><ns2:annotationElement position="408"><ns2:displayCharacter>G</ns2:displayCharacter><ns2:description>G 3%</ns2:description><ns2:value>2.857143</ns2:value></ns2:annotationElement><ns2:annotationElement position="409"><ns2:displayCharacter>G</ns2:displayCharacter><ns2:description>G 3%</ns2:description><ns2:value>2.857143</ns2:value></ns2:annotationElement><ns2:annotationElement position="410"><ns2:displayCharacter>G</ns2:displayCharacter><ns2:description>G 3%</ns2:description><ns2:value>2.857143</ns2:value></ns2:annotationElement><ns2:annotationElement position="411"><ns2:displayCharacter>T</ns2:displayCharacter><ns2:description>T 9%</ns2:description><ns2:value>8.571428</ns2:value></ns2:annotationElement><ns2:annotationElement position="412"><ns2:displayCharacter>T</ns2:displayCharacter><ns2:description>T 9%</ns2:description><ns2:value>8.571428</ns2:value></ns2:annotationElement><ns2:annotationElement position="413"><ns2:displayCharacter>G</ns2:displayCharacter><ns2:description>G 11%</ns2:description><ns2:value>11.428572</ns2:value></ns2:annotationElement><ns2:annotationElement position="414"><ns2:displayCharacter>T</ns2:displayCharacter><ns2:description>T 14%</ns2:description><ns2:value>14.285714</ns2:value></ns2:annotationElement><ns2:annotationElement position="415"><ns2:displayCharacter>G</ns2:displayCharacter><ns2:description>G 14%</ns2:description><ns2:value>14.285714</ns2:value></ns2:annotationElement><ns2:annotationElement position="416"><ns2:displayCharacter>G</ns2:displayCharacter><ns2:description>G 11%</ns2:description><ns2:value>11.428572</ns2:value></ns2:annotationElement><ns2:annotationElement position="417"><ns2:displayCharacter>C</ns2:displayCharacter><ns2:description>C 31%</ns2:description><ns2:value>31.428572</ns2:value></ns2:annotationElement><ns2:annotationElement position="418"><ns2:displayCharacter>T</ns2:displayCharacter><ns2:description>T 46%</ns2:description><ns2:value>45.714287</ns2:value></ns2:annotationElement><ns2:annotationElement position="419"><ns2:displayCharacter>A</ns2:displayCharacter><ns2:description>A 31%</ns2:description><ns2:value>31.428572</ns2:value></ns2:annotationElement><ns2:annotationElement position="420"><ns2:displayCharacter>G</ns2:displayCharacter><ns2:description>G 43%</ns2:description><ns2:value>42.857143</ns2:value></ns2:annotationElement><ns2:annotationElement position="421"><ns2:displayCharacter>C</ns2:displayCharacter><ns2:description>C 29%</ns2:description><ns2:value>28.571428</ns2:value></ns2:annotationElement><ns2:annotationElement position="422"><ns2:displayCharacter>T</ns2:displayCharacter><ns2:description>T 34%</ns2:description><ns2:value>34.285713</ns2:value></ns2:annotationElement><ns2:annotationElement position="423"><ns2:displayCharacter>G</ns2:displayCharacter><ns2:description>G 29%</ns2:description><ns2:value>28.571428</ns2:value></ns2:annotationElement><ns2:annotationElement position="424"><ns2:displayCharacter>G</ns2:displayCharacter><ns2:description>G 29%</ns2:description><ns2:value>28.571428</ns2:value></ns2:annotationElement><ns2:annotationElement position="425"><ns2:displayCharacter>G</ns2:displayCharacter><ns2:description>G 29%</ns2:description><ns2:value>28.571428</ns2:value></ns2:annotationElement><ns2:annotationElement position="426"><ns2:displayCharacter>G</ns2:displayCharacter><ns2:description>G 43%</ns2:description><ns2:value>42.857143</ns2:value></ns2:annotationElement><ns2:annotationElement position="427"><ns2:displayCharacter>G</ns2:displayCharacter><ns2:description>G 54%</ns2:description><ns2:value>54.285713</ns2:value></ns2:annotationElement><ns2:annotationElement position="428"><ns2:displayCharacter>A</ns2:displayCharacter><ns2:description>A 29%</ns2:description><ns2:value>28.571428</ns2:value></ns2:annotationElement><ns2:annotationElement position="429"><ns2:displayCharacter>+</ns2:displayCharacter><ns2:description>[CG] 17%</ns2:description><ns2:value>17.142857</ns2:value></ns2:annotationElement><ns2:annotationElement position="430"><ns2:displayCharacter>C</ns2:displayCharacter><ns2:description>C 34%</ns2:description><ns2:value>34.285713</ns2:value></ns2:annotationElement><ns2:annotationElement position="431"><ns2:displayCharacter>T</ns2:displayCharacter><ns2:description>T 63%</ns2:description><ns2:value>62.857143</ns2:value></ns2:annotationElement><ns2:annotationElement position="432"><ns2:displayCharacter>G</ns2:displayCharacter><ns2:description>G 71%</ns2:description><ns2:value>71.42857</ns2:value></ns2:annotationElement><ns2:annotationElement position="433"><ns2:displayCharacter>G</ns2:displayCharacter><ns2:description>G 40%</ns2:description><ns2:value>40.0</ns2:value></ns2:annotationElement><ns2:annotationElement position="434"><ns2:displayCharacter>T</ns2:displayCharacter><ns2:description>T 40%</ns2:description><ns2:value>40.0</ns2:value></ns2:annotationElement><ns2:annotationElement position="435"><ns2:displayCharacter>T</ns2:displayCharacter><ns2:description>T 51%</ns2:description><ns2:value>51.42857</ns2:value></ns2:annotationElement><ns2:annotationElement position="436"><ns2:displayCharacter>+</ns2:displayCharacter><ns2:description>[AG] 34%</ns2:description><ns2:value>34.285713</ns2:value></ns2:annotationElement><ns2:annotationElement position="437"><ns2:displayCharacter>G</ns2:displayCharacter><ns2:description>G 46%</ns2:description><ns2:value>45.714287</ns2:value></ns2:annotationElement><ns2:annotationElement position="438"><ns2:displayCharacter>T</ns2:displayCharacter><ns2:description>T 17%</ns2:description><ns2:value>17.142857</ns2:value></ns2:annotationElement><ns2:annotationElement position="439"><ns2:displayCharacter>T</ns2:displayCharacter><ns2:description>T 26%</ns2:description><ns2:value>25.714285</ns2:value></ns2:annotationElement><ns2:annotationElement position="440"><ns2:displayCharacter>T</ns2:displayCharacter><ns2:description>T 26%</ns2:description><ns2:value>25.714285</ns2:value></ns2:annotationElement><ns2:annotationElement position="441"><ns2:displayCharacter>G</ns2:displayCharacter><ns2:description>G 34%</ns2:description><ns2:value>34.285713</ns2:value></ns2:annotationElement><ns2:annotationElement position="442"><ns2:displayCharacter>G</ns2:displayCharacter><ns2:description>G 63%</ns2:description><ns2:value>62.857143</ns2:value></ns2:annotationElement><ns2:annotationElement position="443"><ns2:displayCharacter>G</ns2:displayCharacter><ns2:description>G 40%</ns2:description><ns2:value>40.0</ns2:value></ns2:annotationElement><ns2:annotationElement position="444"><ns2:displayCharacter>G</ns2:displayCharacter><ns2:description>G 43%</ns2:description><ns2:value>42.857143</ns2:value></ns2:annotationElement><ns2:annotationElement position="445"><ns2:displayCharacter>T</ns2:displayCharacter><ns2:description>T 69%</ns2:description><ns2:value>68.57143</ns2:value></ns2:annotationElement><ns2:annotationElement position="446"><ns2:displayCharacter>T</ns2:displayCharacter><ns2:description>T 69%</ns2:description><ns2:value>68.57143</ns2:value></ns2:annotationElement><ns2:annotationElement position="447"><ns2:displayCharacter>T</ns2:displayCharacter><ns2:description>T 60%</ns2:description><ns2:value>60.0</ns2:value></ns2:annotationElement><ns2:annotationElement position="448"><ns2:displayCharacter>T</ns2:displayCharacter><ns2:description>T 51%</ns2:description><ns2:value>51.42857</ns2:value></ns2:annotationElement><ns2:annotationElement position="449"><ns2:displayCharacter>T</ns2:displayCharacter><ns2:description>T 37%</ns2:description><ns2:value>37.142857</ns2:value></ns2:annotationElement><ns2:annotationElement position="450"><ns2:displayCharacter>G</ns2:displayCharacter><ns2:description>G 63%</ns2:description><ns2:value>62.857143</ns2:value></ns2:annotationElement><ns2:annotationElement position="451"><ns2:displayCharacter>C</ns2:displayCharacter><ns2:description>C 26%</ns2:description><ns2:value>25.714285</ns2:value></ns2:annotationElement><ns2:annotationElement position="452"><ns2:displayCharacter>T</ns2:displayCharacter><ns2:description>T 49%</ns2:description><ns2:value>48.57143</ns2:value></ns2:annotationElement><ns2:annotationElement position="453"><ns2:displayCharacter>G</ns2:displayCharacter><ns2:description>G 57%</ns2:description><ns2:value>57.142857</ns2:value></ns2:annotationElement><ns2:annotationElement position="454"><ns2:displayCharacter>G</ns2:displayCharacter><ns2:description>G 43%</ns2:description><ns2:value>42.857143</ns2:value></ns2:annotationElement><ns2:annotationElement position="455"><ns2:displayCharacter>T</ns2:displayCharacter><ns2:description>T 51%</ns2:description><ns2:value>51.42857</ns2:value></ns2:annotationElement><ns2:annotationElement position="456"><ns2:displayCharacter>T</ns2:displayCharacter><ns2:description>T 63%</ns2:description><ns2:value>62.857143</ns2:value></ns2:annotationElement><ns2:annotationElement position="457"><ns2:displayCharacter>T</ns2:displayCharacter><ns2:description>T 66%</ns2:description><ns2:value>65.71429</ns2:value></ns2:annotationElement><ns2:annotationElement position="458"><ns2:displayCharacter>G</ns2:displayCharacter><ns2:description>G 40%</ns2:description><ns2:value>40.0</ns2:value></ns2:annotationElement><ns2:annotationElement position="459"><ns2:displayCharacter>T</ns2:displayCharacter><ns2:description>T 49%</ns2:description><ns2:value>48.57143</ns2:value></ns2:annotationElement><ns2:annotationElement position="460"><ns2:displayCharacter>G</ns2:displayCharacter><ns2:description>G 37%</ns2:description><ns2:value>37.142857</ns2:value></ns2:annotationElement><ns2:annotationElement position="461"><ns2:displayCharacter>G</ns2:displayCharacter><ns2:description>G 63%</ns2:description><ns2:value>62.857143</ns2:value></ns2:annotationElement><ns2:annotationElement position="462"><ns2:displayCharacter>G</ns2:displayCharacter><ns2:description>G 46%</ns2:description><ns2:value>45.714287</ns2:value></ns2:annotationElement><ns2:annotationElement position="463"><ns2:displayCharacter>C</ns2:displayCharacter><ns2:description>C 31%</ns2:description><ns2:value>31.428572</ns2:value></ns2:annotationElement><ns2:annotationElement position="464"><ns2:displayCharacter>T</ns2:displayCharacter><ns2:description>T 43%</ns2:description><ns2:value>42.857143</ns2:value></ns2:annotationElement><ns2:annotationElement position="465"><ns2:displayCharacter>G</ns2:displayCharacter><ns2:description>G 57%</ns2:description><ns2:value>57.142857</ns2:value></ns2:annotationElement><ns2:annotationElement position="466"><ns2:displayCharacter>T</ns2:displayCharacter><ns2:description>T 40%</ns2:description><ns2:value>40.0</ns2:value></ns2:annotationElement><ns2:annotationElement position="467"><ns2:displayCharacter>T</ns2:displayCharacter><ns2:description>T 71%</ns2:description><ns2:value>71.42857</ns2:value></ns2:annotationElement><ns2:annotationElement position="468"><ns2:displayCharacter>G</ns2:displayCharacter><ns2:description>G 66%</ns2:description><ns2:value>65.71429</ns2:value></ns2:annotationElement><ns2:annotationElement position="469"><ns2:displayCharacter>G</ns2:displayCharacter><ns2:description>G 57%</ns2:description><ns2:value>57.142857</ns2:value></ns2:annotationElement><ns2:annotationElement position="470"><ns2:displayCharacter>T</ns2:displayCharacter><ns2:description>T 37%</ns2:description><ns2:value>37.142857</ns2:value></ns2:annotationElement><ns2:annotationElement position="471"><ns2:displayCharacter>G</ns2:displayCharacter><ns2:description>G 49%</ns2:description><ns2:value>48.57143</ns2:value></ns2:annotationElement><ns2:annotationElement position="472"><ns2:displayCharacter>G</ns2:displayCharacter><ns2:description>G 60%</ns2:description><ns2:value>60.0</ns2:value></ns2:annotationElement><ns2:annotationElement position="473"><ns2:displayCharacter>C</ns2:displayCharacter><ns2:description>C 49%</ns2:description><ns2:value>48.57143</ns2:value></ns2:annotationElement><ns2:annotationElement position="474"><ns2:displayCharacter>T</ns2:displayCharacter><ns2:description>T 46%</ns2:description><ns2:value>45.714287</ns2:value></ns2:annotationElement><ns2:annotationElement position="475"><ns2:displayCharacter>T</ns2:displayCharacter><ns2:description>T 40%</ns2:description><ns2:value>40.0</ns2:value></ns2:annotationElement><ns2:annotationElement position="476"><ns2:displayCharacter>T</ns2:displayCharacter><ns2:description>T 60%</ns2:description><ns2:value>60.0</ns2:value></ns2:annotationElement><ns2:annotationElement position="477"><ns2:displayCharacter>T</ns2:displayCharacter><ns2:description>T 94%</ns2:description><ns2:value>94.28571</ns2:value></ns2:annotationElement><ns2:annotationElement position="478"><ns2:displayCharacter>T</ns2:displayCharacter><ns2:description>T 17%</ns2:description><ns2:value>17.142857</ns2:value></ns2:annotationElement><ns2:annotationElement position="479"><ns2:displayCharacter>T</ns2:displayCharacter><ns2:description>T 43%</ns2:description><ns2:value>42.857143</ns2:value></ns2:annotationElement><ns2:annotationElement position="480"><ns2:displayCharacter>+</ns2:displayCharacter><ns2:description>[GT] 29%</ns2:description><ns2:value>28.571428</ns2:value></ns2:annotationElement><ns2:annotationElement position="481"><ns2:displayCharacter>C</ns2:displayCharacter><ns2:description>C 34%</ns2:description><ns2:value>34.285713</ns2:value></ns2:annotationElement><ns2:annotationElement position="482"><ns2:displayCharacter>T</ns2:displayCharacter><ns2:description>T 57%</ns2:description><ns2:value>57.142857</ns2:value></ns2:annotationElement><ns2:annotationElement position="483"><ns2:displayCharacter>T</ns2:displayCharacter><ns2:description>T 49%</ns2:description><ns2:value>48.57143</ns2:value></ns2:annotationElement><ns2:annotationElement position="484"><ns2:displayCharacter>G</ns2:displayCharacter><ns2:description>G 51%</ns2:description><ns2:value>51.42857</ns2:value></ns2:annotationElement><ns2:annotationElement position="485"><ns2:displayCharacter>T</ns2:displayCharacter><ns2:description>T 51%</ns2:description><ns2:value>51.42857</ns2:value></ns2:annotationElement><ns2:annotationElement position="486"><ns2:displayCharacter>T</ns2:displayCharacter><ns2:description>T 60%</ns2:description><ns2:value>60.0</ns2:value></ns2:annotationElement><ns2:annotationElement position="487"><ns2:displayCharacter>G</ns2:displayCharacter><ns2:description>G 37%</ns2:description><ns2:value>37.142857</ns2:value></ns2:annotationElement><ns2:annotationElement position="488"><ns2:displayCharacter>G</ns2:displayCharacter><ns2:description>G 29%</ns2:description><ns2:value>28.571428</ns2:value></ns2:annotationElement><ns2:annotationElement position="489"><ns2:displayCharacter>G</ns2:displayCharacter><ns2:description>G 49%</ns2:description><ns2:value>48.57143</ns2:value></ns2:annotationElement><ns2:annotationElement position="490"><ns2:displayCharacter>G</ns2:displayCharacter><ns2:description>G 51%</ns2:description><ns2:value>51.42857</ns2:value></ns2:annotationElement><ns2:annotationElement position="491"><ns2:displayCharacter>G</ns2:displayCharacter><ns2:description>G 40%</ns2:description><ns2:value>40.0</ns2:value></ns2:annotationElement><ns2:annotationElement position="492"><ns2:displayCharacter>T</ns2:displayCharacter><ns2:description>T 57%</ns2:description><ns2:value>57.142857</ns2:value></ns2:annotationElement><ns2:annotationElement position="493"><ns2:displayCharacter>G</ns2:displayCharacter><ns2:description>G 49%</ns2:description><ns2:value>48.57143</ns2:value></ns2:annotationElement><ns2:annotationElement position="494"><ns2:displayCharacter>C</ns2:displayCharacter><ns2:description>C 37%</ns2:description><ns2:value>37.142857</ns2:value></ns2:annotationElement><ns2:annotationElement position="495"><ns2:displayCharacter>T</ns2:displayCharacter><ns2:description>T 37%</ns2:description><ns2:value>37.142857</ns2:value></ns2:annotationElement><ns2:annotationElement position="496"><ns2:displayCharacter>C</ns2:displayCharacter><ns2:description>C 31%</ns2:description><ns2:value>31.428572</ns2:value></ns2:annotationElement><ns2:annotationElement position="497"><ns2:displayCharacter>T</ns2:displayCharacter><ns2:description>T 66%</ns2:description><ns2:value>65.71429</ns2:value></ns2:annotationElement><ns2:annotationElement position="498"><ns2:displayCharacter>T</ns2:displayCharacter><ns2:description>T 14%</ns2:description><ns2:value>14.285714</ns2:value></ns2:annotationElement><ns2:annotationElement position="499"><ns2:displayCharacter>G</ns2:displayCharacter><ns2:description>G 37%</ns2:description><ns2:value>37.142857</ns2:value></ns2:annotationElement><ns2:annotationElement position="500"><ns2:displayCharacter>G</ns2:displayCharacter><ns2:description>G 23%</ns2:description><ns2:value>22.857143</ns2:value></ns2:annotationElement><ns2:annotationElement position="501"><ns2:displayCharacter>T</ns2:displayCharacter><ns2:description>T 69%</ns2:description><ns2:value>68.57143</ns2:value></ns2:annotationElement><ns2:annotationElement position="502"><ns2:displayCharacter>G</ns2:displayCharacter><ns2:description>G 43%</ns2:description><ns2:value>42.857143</ns2:value></ns2:annotationElement><ns2:annotationElement position="503"><ns2:displayCharacter>G</ns2:displayCharacter><ns2:description>G 34%</ns2:description><ns2:value>34.285713</ns2:value></ns2:annotationElement><ns2:annotationElement position="504"><ns2:displayCharacter>A</ns2:displayCharacter><ns2:description>A 37%</ns2:description><ns2:value>37.142857</ns2:value></ns2:annotationElement><ns2:annotationElement position="505"><ns2:displayCharacter>G</ns2:displayCharacter><ns2:description>G 37%</ns2:description><ns2:value>37.142857</ns2:value></ns2:annotationElement><ns2:annotationElement position="506"><ns2:displayCharacter>T</ns2:displayCharacter><ns2:description>T 26%</ns2:description><ns2:value>25.714285</ns2:value></ns2:annotationElement><ns2:annotationElement position="507"><ns2:displayCharacter>T</ns2:displayCharacter><ns2:description>T 23%</ns2:description><ns2:value>22.857143</ns2:value></ns2:annotationElement><ns2:annotationElement position="508"><ns2:displayCharacter>T</ns2:displayCharacter><ns2:description>T 17%</ns2:description><ns2:value>17.142857</ns2:value></ns2:annotationElement><ns2:annotationElement position="509"><ns2:displayCharacter>G</ns2:displayCharacter><ns2:description>G 14%</ns2:description><ns2:value>14.285714</ns2:value></ns2:annotationElement><ns2:annotationElement position="510"><ns2:displayCharacter>A</ns2:displayCharacter><ns2:description>A 11%</ns2:description><ns2:value>11.428572</ns2:value></ns2:annotationElement><ns2:annotationElement position="511"><ns2:displayCharacter>G</ns2:displayCharacter><ns2:description>G 37%</ns2:description><ns2:value>37.142857</ns2:value></ns2:annotationElement><ns2:annotationElement position="512"><ns2:displayCharacter>C</ns2:displayCharacter><ns2:description>C 26%</ns2:description><ns2:value>25.714285</ns2:value></ns2:annotationElement><ns2:annotationElement position="513"><ns2:displayCharacter>T</ns2:displayCharacter><ns2:description>T 54%</ns2:description><ns2:value>54.285713</ns2:value></ns2:annotationElement><ns2:annotationElement position="514"><ns2:displayCharacter>G</ns2:displayCharacter><ns2:description>G 43%</ns2:description><ns2:value>42.857143</ns2:value></ns2:annotationElement><ns2:annotationElement position="515"><ns2:displayCharacter>C</ns2:displayCharacter><ns2:description>C 40%</ns2:description><ns2:value>40.0</ns2:value></ns2:annotationElement><ns2:annotationElement position="516"><ns2:displayCharacter>T</ns2:displayCharacter><ns2:description>T 37%</ns2:description><ns2:value>37.142857</ns2:value></ns2:annotationElement><ns2:annotationElement position="517"><ns2:displayCharacter>T</ns2:displayCharacter><ns2:description>T 43%</ns2:description><ns2:value>42.857143</ns2:value></ns2:annotationElement><ns2:annotationElement position="518"><ns2:displayCharacter>C</ns2:displayCharacter><ns2:description>C 40%</ns2:description><ns2:value>40.0</ns2:value></ns2:annotationElement><ns2:annotationElement position="519"><ns2:displayCharacter>G</ns2:displayCharacter><ns2:description>G 63%</ns2:description><ns2:value>62.857143</ns2:value></ns2:annotationElement><ns2:annotationElement position="520"><ns2:displayCharacter>G</ns2:displayCharacter><ns2:description>G 57%</ns2:description><ns2:value>57.142857</ns2:value></ns2:annotationElement><ns2:annotationElement position="521"><ns2:displayCharacter>G</ns2:displayCharacter><ns2:description>G 34%</ns2:description><ns2:value>34.285713</ns2:value></ns2:annotationElement><ns2:annotationElement position="522"><ns2:displayCharacter>T</ns2:displayCharacter><ns2:description>T 54%</ns2:description><ns2:value>54.285713</ns2:value></ns2:annotationElement><ns2:annotationElement position="523"><ns2:displayCharacter>T</ns2:displayCharacter><ns2:description>T 77%</ns2:description><ns2:value>77.14286</ns2:value></ns2:annotationElement><ns2:annotationElement position="524"><ns2:displayCharacter>G</ns2:displayCharacter><ns2:description>G 54%</ns2:description><ns2:value>54.285713</ns2:value></ns2:annotationElement><ns2:annotationElement position="525"><ns2:displayCharacter>C</ns2:displayCharacter><ns2:description>C 51%</ns2:description><ns2:value>51.42857</ns2:value></ns2:annotationElement><ns2:annotationElement position="526"><ns2:displayCharacter>T</ns2:displayCharacter><ns2:description>T 54%</ns2:description><ns2:value>54.285713</ns2:value></ns2:annotationElement><ns2:annotationElement position="527"><ns2:displayCharacter>T</ns2:displayCharacter><ns2:description>T 57%</ns2:description><ns2:value>57.142857</ns2:value></ns2:annotationElement><ns2:annotationElement position="528"><ns2:displayCharacter>C</ns2:displayCharacter><ns2:description>C 37%</ns2:description><ns2:value>37.142857</ns2:value></ns2:annotationElement><ns2:annotationElement position="529"><ns2:displayCharacter>+</ns2:displayCharacter><ns2:description>[AG] 37%</ns2:description><ns2:value>37.142857</ns2:value></ns2:annotationElement><ns2:annotationElement position="530"><ns2:displayCharacter>T</ns2:displayCharacter><ns2:description>T 43%</ns2:description><ns2:value>42.857143</ns2:value></ns2:annotationElement><ns2:annotationElement position="531"><ns2:displayCharacter>G</ns2:displayCharacter><ns2:description>G 63%</ns2:description><ns2:value>62.857143</ns2:value></ns2:annotationElement><ns2:annotationElement position="532"><ns2:displayCharacter>G</ns2:displayCharacter><ns2:description>G 54%</ns2:description><ns2:value>54.285713</ns2:value></ns2:annotationElement><ns2:annotationElement position="533"><ns2:displayCharacter>G</ns2:displayCharacter><ns2:description>G 34%</ns2:description><ns2:value>34.285713</ns2:value></ns2:annotationElement><ns2:annotationElement position="534"><ns2:displayCharacter>T</ns2:displayCharacter><ns2:description>T 57%</ns2:description><ns2:value>57.142857</ns2:value></ns2:annotationElement><ns2:annotationElement position="535"><ns2:displayCharacter>G</ns2:displayCharacter><ns2:description>G 60%</ns2:description><ns2:value>60.0</ns2:value></ns2:annotationElement><ns2:annotationElement position="536"><ns2:displayCharacter>G</ns2:displayCharacter><ns2:description>G 57%</ns2:description><ns2:value>57.142857</ns2:value></ns2:annotationElement><ns2:annotationElement position="537"><ns2:displayCharacter>C</ns2:displayCharacter><ns2:description>C 54%</ns2:description><ns2:value>54.285713</ns2:value></ns2:annotationElement><ns2:annotationElement position="538"><ns2:displayCharacter>T</ns2:displayCharacter><ns2:description>T 57%</ns2:description><ns2:value>57.142857</ns2:value></ns2:annotationElement><ns2:annotationElement position="539"><ns2:displayCharacter>T</ns2:displayCharacter><ns2:description>T 74%</ns2:description><ns2:value>74.28571</ns2:value></ns2:annotationElement><ns2:annotationElement position="540"><ns2:displayCharacter>T</ns2:displayCharacter><ns2:description>T 60%</ns2:description><ns2:value>60.0</ns2:value></ns2:annotationElement><ns2:annotationElement position="541"><ns2:displayCharacter>G</ns2:displayCharacter><ns2:description>G 46%</ns2:description><ns2:value>45.714287</ns2:value></ns2:annotationElement><ns2:annotationElement position="542"><ns2:displayCharacter>A</ns2:displayCharacter><ns2:description>A 34%</ns2:description><ns2:value>34.285713</ns2:value></ns2:annotationElement><ns2:annotationElement position="543"><ns2:displayCharacter>T</ns2:displayCharacter><ns2:description>T 37%</ns2:description><ns2:value>37.142857</ns2:value></ns2:annotationElement><ns2:annotationElement position="544"><ns2:displayCharacter>G</ns2:displayCharacter><ns2:description>G 57%</ns2:description><ns2:value>57.142857</ns2:value></ns2:annotationElement><ns2:annotationElement position="545"><ns2:displayCharacter>T</ns2:displayCharacter><ns2:description>T 31%</ns2:description><ns2:value>31.428572</ns2:value></ns2:annotationElement><ns2:annotationElement position="546"><ns2:displayCharacter>T</ns2:displayCharacter><ns2:description>T 29%</ns2:description><ns2:value>28.571428</ns2:value></ns2:annotationElement><ns2:annotationElement position="547"><ns2:displayCharacter>G</ns2:displayCharacter><ns2:description>G 49%</ns2:description><ns2:value>48.57143</ns2:value></ns2:annotationElement><ns2:annotationElement position="548"><ns2:displayCharacter>A</ns2:displayCharacter><ns2:description>A 29%</ns2:description><ns2:value>28.571428</ns2:value></ns2:annotationElement><ns2:annotationElement position="549"><ns2:displayCharacter>T</ns2:displayCharacter><ns2:description>T 49%</ns2:description><ns2:value>48.57143</ns2:value></ns2:annotationElement><ns2:annotationElement position="550"><ns2:displayCharacter>G</ns2:displayCharacter><ns2:description>G 63%</ns2:description><ns2:value>62.857143</ns2:value></ns2:annotationElement><ns2:annotationElement position="551"><ns2:displayCharacter>G</ns2:displayCharacter><ns2:description>G 69%</ns2:description><ns2:value>68.57143</ns2:value></ns2:annotationElement><ns2:annotationElement position="552"><ns2:displayCharacter>G</ns2:displayCharacter><ns2:description>G 34%</ns2:description><ns2:value>34.285713</ns2:value></ns2:annotationElement><ns2:annotationElement position="553"><ns2:displayCharacter>T</ns2:displayCharacter><ns2:description>T 46%</ns2:description><ns2:value>45.714287</ns2:value></ns2:annotationElement><ns2:annotationElement position="554"><ns2:displayCharacter>T</ns2:displayCharacter><ns2:description>T 46%</ns2:description><ns2:value>45.714287</ns2:value></ns2:annotationElement><ns2:annotationElement position="555"><ns2:displayCharacter>T</ns2:displayCharacter><ns2:description>T 40%</ns2:description><ns2:value>40.0</ns2:value></ns2:annotationElement><ns2:annotationElement position="556"><ns2:displayCharacter>G</ns2:displayCharacter><ns2:description>G 54%</ns2:description><ns2:value>54.285713</ns2:value></ns2:annotationElement><ns2:annotationElement position="557"><ns2:displayCharacter>G</ns2:displayCharacter><ns2:description>G 40%</ns2:description><ns2:value>40.0</ns2:value></ns2:annotationElement><ns2:annotationElement position="558"><ns2:displayCharacter>T</ns2:displayCharacter><ns2:description>T 46%</ns2:description><ns2:value>45.714287</ns2:value></ns2:annotationElement><ns2:annotationElement position="559"><ns2:displayCharacter>G</ns2:displayCharacter><ns2:description>G 29%</ns2:description><ns2:value>28.571428</ns2:value></ns2:annotationElement><ns2:annotationElement position="560"><ns2:displayCharacter>G</ns2:displayCharacter><ns2:description>G 34%</ns2:description><ns2:value>34.285713</ns2:value></ns2:annotationElement><ns2:annotationElement position="561"><ns2:displayCharacter>T</ns2:displayCharacter><ns2:description>T 57%</ns2:description><ns2:value>57.142857</ns2:value></ns2:annotationElement><ns2:annotationElement position="562"><ns2:displayCharacter>T</ns2:displayCharacter><ns2:description>T 54%</ns2:description><ns2:value>54.285713</ns2:value></ns2:annotationElement><ns2:annotationElement position="563"><ns2:displayCharacter>G</ns2:displayCharacter><ns2:description>G 49%</ns2:description><ns2:value>48.57143</ns2:value></ns2:annotationElement><ns2:annotationElement position="564"><ns2:displayCharacter>G</ns2:displayCharacter><ns2:description>G 46%</ns2:description><ns2:value>45.714287</ns2:value></ns2:annotationElement><ns2:annotationElement position="565"><ns2:displayCharacter>C</ns2:displayCharacter><ns2:description>C 46%</ns2:description><ns2:value>45.714287</ns2:value></ns2:annotationElement><ns2:annotationElement position="566"><ns2:displayCharacter>T</ns2:displayCharacter><ns2:description>T 54%</ns2:description><ns2:value>54.285713</ns2:value></ns2:annotationElement><ns2:annotationElement position="567"><ns2:displayCharacter>T</ns2:displayCharacter><ns2:description>T 77%</ns2:description><ns2:value>77.14286</ns2:value></ns2:annotationElement><ns2:annotationElement position="568"><ns2:displayCharacter>T</ns2:displayCharacter><ns2:description>T 54%</ns2:description><ns2:value>54.285713</ns2:value></ns2:annotationElement><ns2:annotationElement position="569"><ns2:displayCharacter>G</ns2:displayCharacter><ns2:description>G 43%</ns2:description><ns2:value>42.857143</ns2:value></ns2:annotationElement><ns2:annotationElement position="570"><ns2:displayCharacter>G</ns2:displayCharacter><ns2:description>G 14%</ns2:description><ns2:value>14.285714</ns2:value></ns2:annotationElement><ns2:annotationElement position="571"><ns2:displayCharacter>T</ns2:displayCharacter><ns2:description>T 14%</ns2:description><ns2:value>14.285714</ns2:value></ns2:annotationElement><ns2:annotationElement position="572"><ns2:displayCharacter>G</ns2:displayCharacter><ns2:description>G 11%</ns2:description><ns2:value>11.428572</ns2:value></ns2:annotationElement><ns2:annotationElement position="573"><ns2:displayCharacter>G</ns2:displayCharacter><ns2:description>G 34%</ns2:description><ns2:value>34.285713</ns2:value></ns2:annotationElement><ns2:annotationElement position="574"><ns2:displayCharacter>T</ns2:displayCharacter><ns2:description>T 26%</ns2:description><ns2:value>25.714285</ns2:value></ns2:annotationElement><ns2:annotationElement position="575"><ns2:displayCharacter>T</ns2:displayCharacter><ns2:description>T 6%</ns2:description><ns2:value>5.714286</ns2:value></ns2:annotationElement><ns2:annotationElement position="576"><ns2:displayCharacter>T</ns2:displayCharacter><ns2:description>T 6%</ns2:description><ns2:value>5.714286</ns2:value></ns2:annotationElement><ns2:annotationElement position="577"><ns2:displayCharacter>A</ns2:displayCharacter><ns2:description>A 6%</ns2:description><ns2:value>5.714286</ns2:value></ns2:annotationElement><ns2:annotationElement position="578"><ns2:displayCharacter>T</ns2:displayCharacter><ns2:description>T 6%</ns2:description><ns2:value>5.714286</ns2:value></ns2:annotationElement><ns2:annotationElement position="579"><ns2:displayCharacter>+</ns2:displayCharacter><ns2:description>[AT] 3%</ns2:description><ns2:value>2.857143</ns2:value></ns2:annotationElement><ns2:annotationElement position="580"><ns2:displayCharacter>T</ns2:displayCharacter><ns2:description>T 40%</ns2:description><ns2:value>40.0</ns2:value></ns2:annotationElement><ns2:annotationElement position="581"><ns2:displayCharacter>T</ns2:displayCharacter><ns2:description>T 3%</ns2:description><ns2:value>2.857143</ns2:value></ns2:annotationElement><ns2:annotationElement position="582"><ns2:displayCharacter>A</ns2:displayCharacter><ns2:description>A 3%</ns2:description><ns2:value>2.857143</ns2:value></ns2:annotationElement><ns2:annotationElement position="583"><ns2:displayCharacter>T</ns2:displayCharacter><ns2:description>T 3%</ns2:description><ns2:value>2.857143</ns2:value></ns2:annotationElement><ns2:annotationElement position="584"><ns2:displayCharacter>A</ns2:displayCharacter><ns2:description>A 3%</ns2:description><ns2:value>2.857143</ns2:value></ns2:annotationElement><ns2:annotationElement position="585"><ns2:displayCharacter>T</ns2:displayCharacter><ns2:description>T 3%</ns2:description><ns2:value>2.857143</ns2:value></ns2:annotationElement><ns2:annotationElement position="586"><ns2:displayCharacter>G</ns2:displayCharacter><ns2:description>G 43%</ns2:description><ns2:value>42.857143</ns2:value></ns2:annotationElement><ns2:annotationElement position="587"><ns2:displayCharacter>T</ns2:displayCharacter><ns2:description>T 40%</ns2:description><ns2:value>40.0</ns2:value></ns2:annotationElement><ns2:annotationElement position="588"><ns2:displayCharacter>T</ns2:displayCharacter><ns2:description>T 51%</ns2:description><ns2:value>51.42857</ns2:value></ns2:annotationElement><ns2:annotationElement position="589"><ns2:displayCharacter>G</ns2:displayCharacter><ns2:description>G 66%</ns2:description><ns2:value>65.71429</ns2:value></ns2:annotationElement><ns2:annotationElement position="590"><ns2:displayCharacter>G</ns2:displayCharacter><ns2:description>G 49%</ns2:description><ns2:value>48.57143</ns2:value></ns2:annotationElement><ns2:annotationElement position="591"><ns2:displayCharacter>G</ns2:displayCharacter><ns2:description>G 51%</ns2:description><ns2:value>51.42857</ns2:value></ns2:annotationElement><ns2:annotationElement position="592"><ns2:displayCharacter>T</ns2:displayCharacter><ns2:description>T 43%</ns2:description><ns2:value>42.857143</ns2:value></ns2:annotationElement><ns2:annotationElement position="593"><ns2:displayCharacter>T</ns2:displayCharacter><ns2:description>T 74%</ns2:description><ns2:value>74.28571</ns2:value></ns2:annotationElement><ns2:annotationElement position="594"><ns2:displayCharacter>T</ns2:displayCharacter><ns2:description>T 54%</ns2:description><ns2:value>54.285713</ns2:value></ns2:annotationElement><ns2:annotationElement position="595"><ns2:displayCharacter>G</ns2:displayCharacter><ns2:description>G 40%</ns2:description><ns2:value>40.0</ns2:value></ns2:annotationElement><ns2:annotationElement position="596"><ns2:displayCharacter>G</ns2:displayCharacter><ns2:description>G 43%</ns2:description><ns2:value>42.857143</ns2:value></ns2:annotationElement><ns2:annotationElement position="597"><ns2:displayCharacter>T</ns2:displayCharacter><ns2:description>T 31%</ns2:description><ns2:value>31.428572</ns2:value></ns2:annotationElement><ns2:annotationElement position="598"><ns2:displayCharacter>T</ns2:displayCharacter><ns2:description>T 6%</ns2:description><ns2:value>5.714286</ns2:value></ns2:annotationElement><ns2:annotationElement position="599"><ns2:displayCharacter>+</ns2:displayCharacter><ns2:description>[GT] 3%</ns2:description><ns2:value>2.857143</ns2:value></ns2:annotationElement><ns2:annotationElement position="600"><ns2:displayCharacter>+</ns2:displayCharacter><ns2:description>[AT] 3%</ns2:description><ns2:value>2.857143</ns2:value></ns2:annotationElement><ns2:annotationElement position="601"><ns2:displayCharacter>C</ns2:displayCharacter><ns2:description>C 29%</ns2:description><ns2:value>28.571428</ns2:value></ns2:annotationElement><ns2:annotationElement position="602"><ns2:displayCharacter>T</ns2:displayCharacter><ns2:description>T 43%</ns2:description><ns2:value>42.857143</ns2:value></ns2:annotationElement><ns2:annotationElement position="603"><ns2:displayCharacter>A</ns2:displayCharacter><ns2:description>A 37%</ns2:description><ns2:value>37.142857</ns2:value></ns2:annotationElement><ns2:annotationElement position="604"><ns2:displayCharacter>T</ns2:displayCharacter><ns2:description>T 66%</ns2:description><ns2:value>65.71429</ns2:value></ns2:annotationElement><ns2:annotationElement position="605"><ns2:displayCharacter>G</ns2:displayCharacter><ns2:description>G 66%</ns2:description><ns2:value>65.71429</ns2:value></ns2:annotationElement><ns2:annotationElement position="606"><ns2:displayCharacter>G</ns2:displayCharacter><ns2:description>G 51%</ns2:description><ns2:value>51.42857</ns2:value></ns2:annotationElement><ns2:annotationElement position="607"><ns2:displayCharacter>T</ns2:displayCharacter><ns2:description>T 74%</ns2:description><ns2:value>74.28571</ns2:value></ns2:annotationElement><ns2:annotationElement position="608"><ns2:displayCharacter>G</ns2:displayCharacter><ns2:description>G 63%</ns2:description><ns2:value>62.857143</ns2:value></ns2:annotationElement><ns2:annotationElement position="609"><ns2:displayCharacter>G</ns2:displayCharacter><ns2:description>G 60%</ns2:description><ns2:value>60.0</ns2:value></ns2:annotationElement><ns2:annotationElement position="610"><ns2:displayCharacter>T</ns2:displayCharacter><ns2:description>T 40%</ns2:description><ns2:value>40.0</ns2:value></ns2:annotationElement><ns2:annotationElement position="611"><ns2:displayCharacter>C</ns2:displayCharacter><ns2:description>C 43%</ns2:description><ns2:value>42.857143</ns2:value></ns2:annotationElement><ns2:annotationElement position="612"><ns2:displayCharacter>T</ns2:displayCharacter><ns2:description>T 63%</ns2:description><ns2:value>62.857143</ns2:value></ns2:annotationElement><ns2:annotationElement position="613"><ns2:displayCharacter>T</ns2:displayCharacter><ns2:description>T 60%</ns2:description><ns2:value>60.0</ns2:value></ns2:annotationElement><ns2:annotationElement position="614"><ns2:displayCharacter>G</ns2:displayCharacter><ns2:description>G 51%</ns2:description><ns2:value>51.42857</ns2:value></ns2:annotationElement><ns2:annotationElement position="615"><ns2:displayCharacter>G</ns2:displayCharacter><ns2:description>G 57%</ns2:description><ns2:value>57.142857</ns2:value></ns2:annotationElement><ns2:annotationElement position="616"><ns2:displayCharacter>G</ns2:displayCharacter><ns2:description>G 46%</ns2:description><ns2:value>45.714287</ns2:value></ns2:annotationElement><ns2:annotationElement position="617"><ns2:displayCharacter>T</ns2:displayCharacter><ns2:description>T 54%</ns2:description><ns2:value>54.285713</ns2:value></ns2:annotationElement><ns2:annotationElement position="618"><ns2:displayCharacter>T</ns2:displayCharacter><ns2:description>T 51%</ns2:description><ns2:value>51.42857</ns2:value></ns2:annotationElement><ns2:annotationElement position="619"><ns2:displayCharacter>G</ns2:displayCharacter><ns2:description>G 66%</ns2:description><ns2:value>65.71429</ns2:value></ns2:annotationElement><ns2:annotationElement position="620"><ns2:displayCharacter>T</ns2:displayCharacter><ns2:description>T 34%</ns2:description><ns2:value>34.285713</ns2:value></ns2:annotationElement><ns2:annotationElement position="621"><ns2:displayCharacter>C</ns2:displayCharacter><ns2:description>C 37%</ns2:description><ns2:value>37.142857</ns2:value></ns2:annotationElement><ns2:annotationElement position="622"><ns2:displayCharacter>C</ns2:displayCharacter><ns2:description>C 57%</ns2:description><ns2:value>57.142857</ns2:value></ns2:annotationElement><ns2:annotationElement position="623"><ns2:displayCharacter>T</ns2:displayCharacter><ns2:description>T 46%</ns2:description><ns2:value>45.714287</ns2:value></ns2:annotationElement><ns2:annotationElement position="624"><ns2:displayCharacter>G</ns2:displayCharacter><ns2:description>G 11%</ns2:description><ns2:value>11.428572</ns2:value></ns2:annotationElement><ns2:annotationElement position="625"><ns2:displayCharacter>G</ns2:displayCharacter><ns2:description>G 14%</ns2:description><ns2:value>14.285714</ns2:value></ns2:annotationElement><ns2:annotationElement position="626"><ns2:displayCharacter>+</ns2:displayCharacter><ns2:description>[AT] 9%</ns2:description><ns2:value>8.571428</ns2:value></ns2:annotationElement><ns2:annotationElement position="627"><ns2:displayCharacter>A</ns2:displayCharacter><ns2:description>A 20%</ns2:description><ns2:value>20.0</ns2:value></ns2:annotationElement><ns2:annotationElement position="628"><ns2:displayCharacter>T</ns2:displayCharacter><ns2:description>T 31%</ns2:description><ns2:value>31.428572</ns2:value></ns2:annotationElement><ns2:annotationElement position="629"><ns2:displayCharacter>+</ns2:displayCharacter><ns2:description>[CG] 20%</ns2:description><ns2:value>20.0</ns2:value></ns2:annotationElement><ns2:annotationElement position="630"><ns2:displayCharacter>G</ns2:displayCharacter><ns2:description>G 20%</ns2:description><ns2:value>20.0</ns2:value></ns2:annotationElement><ns2:annotationElement position="631"><ns2:displayCharacter>T</ns2:displayCharacter><ns2:description>T 46%</ns2:description><ns2:value>45.714287</ns2:value></ns2:annotationElement><ns2:annotationElement position="632"><ns2:displayCharacter>A</ns2:displayCharacter><ns2:description>A 51%</ns2:description><ns2:value>51.42857</ns2:value></ns2:annotationElement><ns2:annotationElement position="633"><ns2:displayCharacter>T</ns2:displayCharacter><ns2:description>T 17%</ns2:description><ns2:value>17.142857</ns2:value></ns2:annotationElement><ns2:annotationElement position="634"><ns2:displayCharacter>G</ns2:displayCharacter><ns2:description>G 11%</ns2:description><ns2:value>11.428572</ns2:value></ns2:annotationElement><ns2:annotationElement position="635"><ns2:displayCharacter>G</ns2:displayCharacter><ns2:description>G 54%</ns2:description><ns2:value>54.285713</ns2:value></ns2:annotationElement><ns2:annotationElement position="636"><ns2:displayCharacter>G</ns2:displayCharacter><ns2:description>G 77%</ns2:description><ns2:value>77.14286</ns2:value></ns2:annotationElement><ns2:annotationElement position="637"><ns2:displayCharacter>A</ns2:displayCharacter><ns2:description>A 23%</ns2:description><ns2:value>22.857143</ns2:value></ns2:annotationElement><ns2:annotationElement position="638"><ns2:displayCharacter>T</ns2:displayCharacter><ns2:description>T 63%</ns2:description><ns2:value>62.857143</ns2:value></ns2:annotationElement><ns2:annotationElement position="639"><ns2:displayCharacter>G</ns2:displayCharacter><ns2:description>G 51%</ns2:description><ns2:value>51.42857</ns2:value></ns2:annotationElement><ns2:annotationElement position="640"><ns2:displayCharacter>G</ns2:displayCharacter><ns2:description>G 46%</ns2:description><ns2:value>45.714287</ns2:value></ns2:annotationElement><ns2:annotationElement position="641"><ns2:displayCharacter>T</ns2:displayCharacter><ns2:description>T 57%</ns2:description><ns2:value>57.142857</ns2:value></ns2:annotationElement><ns2:annotationElement position="642"><ns2:displayCharacter>G</ns2:displayCharacter><ns2:description>G 43%</ns2:description><ns2:value>42.857143</ns2:value></ns2:annotationElement><ns2:annotationElement position="643"><ns2:displayCharacter>A</ns2:displayCharacter><ns2:description>A 49%</ns2:description><ns2:value>48.57143</ns2:value></ns2:annotationElement><ns2:annotationElement position="644"><ns2:displayCharacter>C</ns2:displayCharacter><ns2:description>C 26%</ns2:description><ns2:value>25.714285</ns2:value></ns2:annotationElement><ns2:annotationElement position="645"><ns2:displayCharacter>T</ns2:displayCharacter><ns2:description>T 20%</ns2:description><ns2:value>20.0</ns2:value></ns2:annotationElement><ns2:annotationElement position="646"><ns2:displayCharacter>C</ns2:displayCharacter><ns2:description>C 26%</ns2:description><ns2:value>25.714285</ns2:value></ns2:annotationElement><ns2:annotationElement position="647"><ns2:displayCharacter>T</ns2:displayCharacter><ns2:description>T 31%</ns2:description><ns2:value>31.428572</ns2:value></ns2:annotationElement><ns2:annotationElement position="648"><ns2:displayCharacter>C</ns2:displayCharacter><ns2:description>C 26%</ns2:description><ns2:value>25.714285</ns2:value></ns2:annotationElement><ns2:annotationElement position="649"><ns2:displayCharacter>T</ns2:displayCharacter><ns2:description>T 49%</ns2:description><ns2:value>48.57143</ns2:value></ns2:annotationElement><ns2:annotationElement position="650"><ns2:displayCharacter>T</ns2:displayCharacter><ns2:description>T 60%</ns2:description><ns2:value>60.0</ns2:value></ns2:annotationElement><ns2:annotationElement position="651"><ns2:displayCharacter>T</ns2:displayCharacter><ns2:description>T 71%</ns2:description><ns2:value>71.42857</ns2:value></ns2:annotationElement><ns2:annotationElement position="652"><ns2:displayCharacter>A</ns2:displayCharacter><ns2:description>A 31%</ns2:description><ns2:value>31.428572</ns2:value></ns2:annotationElement><ns2:annotationElement position="653"><ns2:displayCharacter>A</ns2:displayCharacter><ns2:description>A 46%</ns2:description><ns2:value>45.714287</ns2:value></ns2:annotationElement><ns2:annotationElement position="654"><ns2:displayCharacter>+</ns2:displayCharacter><ns2:description>[CT] 37%</ns2:description><ns2:value>37.142857</ns2:value></ns2:annotationElement><ns2:annotationElement position="655"><ns2:displayCharacter>G</ns2:displayCharacter><ns2:description>G 14%</ns2:description><ns2:value>14.285714</ns2:value></ns2:annotationElement><ns2:annotationElement position="656"><ns2:displayCharacter>T</ns2:displayCharacter><ns2:description>T 17%</ns2:description><ns2:value>17.142857</ns2:value></ns2:annotationElement><ns2:annotationElement position="657"><ns2:displayCharacter>+</ns2:displayCharacter><ns2:description>[CG] 11%</ns2:description><ns2:value>11.428572</ns2:value></ns2:annotationElement><ns2:annotationElement position="658"><ns2:displayCharacter>+</ns2:displayCharacter><ns2:description>[ACT] 9%</ns2:description><ns2:value>8.571428</ns2:value></ns2:annotationElement><ns2:annotationElement position="659"><ns2:displayCharacter>T</ns2:displayCharacter><ns2:description>T 17%</ns2:description><ns2:value>17.142857</ns2:value></ns2:annotationElement><ns2:annotationElement position="660"><ns2:displayCharacter>T</ns2:displayCharacter><ns2:description>T 14%</ns2:description><ns2:value>14.285714</ns2:value></ns2:annotationElement><ns2:annotationElement position="661"><ns2:displayCharacter>T</ns2:displayCharacter><ns2:description>T 20%</ns2:description><ns2:value>20.0</ns2:value></ns2:annotationElement><ns2:annotationElement position="662"><ns2:displayCharacter>A</ns2:displayCharacter><ns2:description>A 26%</ns2:description><ns2:value>25.714285</ns2:value></ns2:annotationElement><ns2:annotationElement position="663"><ns2:displayCharacter>T</ns2:displayCharacter><ns2:description>T 23%</ns2:description><ns2:value>22.857143</ns2:value></ns2:annotationElement><ns2:annotationElement position="664"><ns2:displayCharacter>A</ns2:displayCharacter><ns2:description>A 40%</ns2:description><ns2:value>40.0</ns2:value></ns2:annotationElement><ns2:annotationElement position="665"><ns2:displayCharacter>T</ns2:displayCharacter><ns2:description>T 43%</ns2:description><ns2:value>42.857143</ns2:value></ns2:annotationElement><ns2:annotationElement position="666"><ns2:displayCharacter>T</ns2:displayCharacter><ns2:description>T 80%</ns2:description><ns2:value>80.0</ns2:value></ns2:annotationElement><ns2:annotationElement position="667"><ns2:displayCharacter>T</ns2:displayCharacter><ns2:description>T 71%</ns2:description><ns2:value>71.42857</ns2:value></ns2:annotationElement><ns2:annotationElement position="668"><ns2:displayCharacter>A</ns2:displayCharacter><ns2:description>A 77%</ns2:description><ns2:value>77.14286</ns2:value></ns2:annotationElement><ns2:annotationElement position="669"><ns2:displayCharacter>A</ns2:displayCharacter><ns2:description>A 77%</ns2:description><ns2:value>77.14286</ns2:value></ns2:annotationElement><ns2:annotationElement position="670"><ns2:displayCharacter>T</ns2:displayCharacter><ns2:description>T 69%</ns2:description><ns2:value>68.57143</ns2:value></ns2:annotationElement><ns2:annotationElement position="671"><ns2:displayCharacter>A</ns2:displayCharacter><ns2:description>A 77%</ns2:description><ns2:value>77.14286</ns2:value></ns2:annotationElement><ns2:annotationElement position="672"><ns2:displayCharacter>T</ns2:displayCharacter><ns2:description>T 69%</ns2:description><ns2:value>68.57143</ns2:value></ns2:annotationElement><ns2:annotationElement position="673"><ns2:displayCharacter>T</ns2:displayCharacter><ns2:description>T 86%</ns2:description><ns2:value>85.71429</ns2:value></ns2:annotationElement><ns2:annotationElement position="674"><ns2:displayCharacter>A</ns2:displayCharacter><ns2:description>A 74%</ns2:description><ns2:value>74.28571</ns2:value></ns2:annotationElement><ns2:annotationElement position="675"><ns2:displayCharacter>A</ns2:displayCharacter><ns2:description>A 66%</ns2:description><ns2:value>65.71429</ns2:value></ns2:annotationElement><ns2:annotationElement position="676"><ns2:displayCharacter>T</ns2:displayCharacter><ns2:description>T 54%</ns2:description><ns2:value>54.285713</ns2:value></ns2:annotationElement><ns2:annotationElement position="677"><ns2:displayCharacter>A</ns2:displayCharacter><ns2:description>A 60%</ns2:description><ns2:value>60.0</ns2:value></ns2:annotationElement><ns2:annotationElement position="678"><ns2:displayCharacter>T</ns2:displayCharacter><ns2:description>T 66%</ns2:description><ns2:value>65.71429</ns2:value></ns2:annotationElement><ns2:annotationElement position="679"><ns2:displayCharacter>T</ns2:displayCharacter><ns2:description>T 66%</ns2:description><ns2:value>65.71429</ns2:value></ns2:annotationElement><ns2:annotationElement position="680"><ns2:displayCharacter>A</ns2:displayCharacter><ns2:description>A 66%</ns2:description><ns2:value>65.71429</ns2:value></ns2:annotationElement><ns2:annotationElement position="681"><ns2:displayCharacter>A</ns2:displayCharacter><ns2:description>A 66%</ns2:description><ns2:value>65.71429</ns2:value></ns2:annotationElement><ns2:annotationElement position="682"><ns2:displayCharacter>A</ns2:displayCharacter><ns2:description>A 69%</ns2:description><ns2:value>68.57143</ns2:value></ns2:annotationElement><ns2:annotationElement position="683"><ns2:displayCharacter>T</ns2:displayCharacter><ns2:description>T 46%</ns2:description><ns2:value>45.714287</ns2:value></ns2:annotationElement><ns2:annotationElement position="684"><ns2:displayCharacter>G</ns2:displayCharacter><ns2:description>G 49%</ns2:description><ns2:value>48.57143</ns2:value></ns2:annotationElement><ns2:annotationElement position="685"><ns2:displayCharacter>T</ns2:displayCharacter><ns2:description>T 46%</ns2:description><ns2:value>45.714287</ns2:value></ns2:annotationElement><ns2:annotationElement position="686"><ns2:displayCharacter>A</ns2:displayCharacter><ns2:description>A 60%</ns2:description><ns2:value>60.0</ns2:value></ns2:annotationElement><ns2:annotationElement position="687"><ns2:displayCharacter>A</ns2:displayCharacter><ns2:description>A 63%</ns2:description><ns2:value>62.857143</ns2:value></ns2:annotationElement><ns2:annotationElement position="688"><ns2:displayCharacter>G</ns2:displayCharacter><ns2:description>G 57%</ns2:description><ns2:value>57.142857</ns2:value></ns2:annotationElement><ns2:annotationElement position="689"><ns2:displayCharacter>T</ns2:displayCharacter><ns2:description>T 43%</ns2:description><ns2:value>42.857143</ns2:value></ns2:annotationElement><ns2:annotationElement position="690"><ns2:displayCharacter>G</ns2:displayCharacter><ns2:description>G 49%</ns2:description><ns2:value>48.57143</ns2:value></ns2:annotationElement><ns2:annotationElement position="691"><ns2:displayCharacter>C</ns2:displayCharacter><ns2:description>C 46%</ns2:description><ns2:value>45.714287</ns2:value></ns2:annotationElement><ns2:annotationElement position="692"><ns2:displayCharacter>T</ns2:displayCharacter><ns2:description>T 71%</ns2:description><ns2:value>71.42857</ns2:value></ns2:annotationElement><ns2:annotationElement position="693"><ns2:displayCharacter>T</ns2:displayCharacter><ns2:description>T 66%</ns2:description><ns2:value>65.71429</ns2:value></ns2:annotationElement><ns2:annotationElement position="694"><ns2:displayCharacter>G</ns2:displayCharacter><ns2:description>G 43%</ns2:description><ns2:value>42.857143</ns2:value></ns2:annotationElement><ns2:annotationElement position="695"><ns2:displayCharacter>G</ns2:displayCharacter><ns2:description>G 54%</ns2:description><ns2:value>54.285713</ns2:value></ns2:annotationElement><ns2:annotationElement position="696"><ns2:displayCharacter>G</ns2:displayCharacter><ns2:description>G 37%</ns2:description><ns2:value>37.142857</ns2:value></ns2:annotationElement><ns2:annotationElement position="697"><ns2:displayCharacter>C</ns2:displayCharacter><ns2:description>C 40%</ns2:description><ns2:value>40.0</ns2:value></ns2:annotationElement><ns2:annotationElement position="698"><ns2:displayCharacter>A</ns2:displayCharacter><ns2:description>A 43%</ns2:description><ns2:value>42.857143</ns2:value></ns2:annotationElement><ns2:annotationElement position="699"><ns2:displayCharacter>T</ns2:displayCharacter><ns2:description>T 54%</ns2:description><ns2:value>54.285713</ns2:value></ns2:annotationElement><ns2:annotationElement position="700"><ns2:displayCharacter>A</ns2:displayCharacter><ns2:description>A 46%</ns2:description><ns2:value>45.714287</ns2:value></ns2:annotationElement><ns2:annotationElement position="701"><ns2:displayCharacter>T</ns2:displayCharacter><ns2:description>T 49%</ns2:description><ns2:value>48.57143</ns2:value></ns2:annotationElement><ns2:annotationElement position="702"><ns2:displayCharacter>G</ns2:displayCharacter><ns2:description>G 57%</ns2:description><ns2:value>57.142857</ns2:value></ns2:annotationElement><ns2:annotationElement position="703"><ns2:displayCharacter>A</ns2:displayCharacter><ns2:description>A 37%</ns2:description><ns2:value>37.142857</ns2:value></ns2:annotationElement><ns2:annotationElement position="704"><ns2:displayCharacter>A</ns2:displayCharacter><ns2:description>A 14%</ns2:description><ns2:value>14.285714</ns2:value></ns2:annotationElement><ns2:annotationElement position="705"><ns2:displayCharacter>T</ns2:displayCharacter><ns2:description>T 71%</ns2:description><ns2:value>71.42857</ns2:value></ns2:annotationElement><ns2:annotationElement position="706"><ns2:displayCharacter>A</ns2:displayCharacter><ns2:description>A 60%</ns2:description><ns2:value>60.0</ns2:value></ns2:annotationElement><ns2:annotationElement position="707"><ns2:displayCharacter>T</ns2:displayCharacter><ns2:description>T 51%</ns2:description><ns2:value>51.42857</ns2:value></ns2:annotationElement><ns2:annotationElement position="708"><ns2:displayCharacter>A</ns2:displayCharacter><ns2:description>A 43%</ns2:description><ns2:value>42.857143</ns2:value></ns2:annotationElement><ns2:annotationElement position="709"><ns2:displayCharacter>G</ns2:displayCharacter><ns2:description>G 49%</ns2:description><ns2:value>48.57143</ns2:value></ns2:annotationElement><ns2:annotationElement position="710"><ns2:displayCharacter>C</ns2:displayCharacter><ns2:description>C 46%</ns2:description><ns2:value>45.714287</ns2:value></ns2:annotationElement><ns2:annotationElement position="711"><ns2:displayCharacter>+</ns2:displayCharacter><ns2:description>[AC] 40%</ns2:description><ns2:value>40.0</ns2:value></ns2:annotationElement><ns2:annotationElement position="712"><ns2:displayCharacter>A</ns2:displayCharacter><ns2:description>A 49%</ns2:description><ns2:value>48.57143</ns2:value></ns2:annotationElement><ns2:annotationElement position="713"><ns2:displayCharacter>T</ns2:displayCharacter><ns2:description>T 63%</ns2:description><ns2:value>62.857143</ns2:value></ns2:annotationElement><ns2:annotationElement position="714"><ns2:displayCharacter>A</ns2:displayCharacter><ns2:description>A 74%</ns2:description><ns2:value>74.28571</ns2:value></ns2:annotationElement><ns2:annotationElement position="715"><ns2:displayCharacter>G</ns2:displayCharacter><ns2:description>G 54%</ns2:description><ns2:value>54.285713</ns2:value></ns2:annotationElement><ns2:annotationElement position="716"><ns2:displayCharacter>C</ns2:displayCharacter><ns2:description>C 37%</ns2:description><ns2:value>37.142857</ns2:value></ns2:annotationElement><ns2:annotationElement position="717"><ns2:displayCharacter>G</ns2:displayCharacter><ns2:description>G 69%</ns2:description><ns2:value>68.57143</ns2:value></ns2:annotationElement><ns2:annotationElement position="718"><ns2:displayCharacter>C</ns2:displayCharacter><ns2:description>C 57%</ns2:description><ns2:value>57.142857</ns2:value></ns2:annotationElement><ns2:annotationElement position="719"><ns2:displayCharacter>T</ns2:displayCharacter><ns2:description>T 51%</ns2:description><ns2:value>51.42857</ns2:value></ns2:annotationElement><ns2:annotationElement position="720"><ns2:displayCharacter>T</ns2:displayCharacter><ns2:description>T 74%</ns2:description><ns2:value>74.28571</ns2:value></ns2:annotationElement><ns2:annotationElement position="721"><ns2:displayCharacter>T</ns2:displayCharacter><ns2:description>T 49%</ns2:description><ns2:value>48.57143</ns2:value></ns2:annotationElement><ns2:annotationElement position="722"><ns2:displayCharacter>A</ns2:displayCharacter><ns2:description>A 37%</ns2:description><ns2:value>37.142857</ns2:value></ns2:annotationElement><ns2:annotationElement position="723"><ns2:displayCharacter>G</ns2:displayCharacter><ns2:description>G 57%</ns2:description><ns2:value>57.142857</ns2:value></ns2:annotationElement><ns2:annotationElement position="724"><ns2:displayCharacter>A</ns2:displayCharacter><ns2:description>A 77%</ns2:description><ns2:value>77.14286</ns2:value></ns2:annotationElement><ns2:annotationElement position="725"><ns2:displayCharacter>A</ns2:displayCharacter><ns2:description>A 57%</ns2:description><ns2:value>57.142857</ns2:value></ns2:annotationElement><ns2:annotationElement position="726"><ns2:displayCharacter>T</ns2:displayCharacter><ns2:description>T 77%</ns2:description><ns2:value>77.14286</ns2:value></ns2:annotationElement><ns2:annotationElement position="727"><ns2:displayCharacter>A</ns2:displayCharacter><ns2:description>A 57%</ns2:description><ns2:value>57.142857</ns2:value></ns2:annotationElement><ns2:annotationElement position="728"><ns2:displayCharacter>G</ns2:displayCharacter><ns2:description>G 46%</ns2:description><ns2:value>45.714287</ns2:value></ns2:annotationElement><ns2:annotationElement position="729"><ns2:displayCharacter>T</ns2:displayCharacter><ns2:description>T 51%</ns2:description><ns2:value>51.42857</ns2:value></ns2:annotationElement><ns2:annotationElement position="730"><ns2:displayCharacter>T</ns2:displayCharacter><ns2:description>T 57%</ns2:description><ns2:value>57.142857</ns2:value></ns2:annotationElement><ns2:annotationElement position="731"><ns2:displayCharacter>C</ns2:displayCharacter><ns2:description>C 54%</ns2:description><ns2:value>54.285713</ns2:value></ns2:annotationElement><ns2:annotationElement position="732"><ns2:displayCharacter>G</ns2:displayCharacter><ns2:description>G 66%</ns2:description><ns2:value>65.71429</ns2:value></ns2:annotationElement><ns2:annotationElement position="733"><ns2:displayCharacter>G</ns2:displayCharacter><ns2:description>G 29%</ns2:description><ns2:value>28.571428</ns2:value></ns2:annotationElement><ns2:annotationElement position="734"><ns2:displayCharacter>C</ns2:displayCharacter><ns2:description>C 49%</ns2:description><ns2:value>48.57143</ns2:value></ns2:annotationElement><ns2:annotationElement position="735"><ns2:displayCharacter>T</ns2:displayCharacter><ns2:description>T 69%</ns2:description><ns2:value>68.57143</ns2:value></ns2:annotationElement><ns2:annotationElement position="736"><ns2:displayCharacter>C</ns2:displayCharacter><ns2:description>C 46%</ns2:description><ns2:value>45.714287</ns2:value></ns2:annotationElement><ns2:annotationElement position="737"><ns2:displayCharacter>C</ns2:displayCharacter><ns2:description>C 43%</ns2:description><ns2:value>42.857143</ns2:value></ns2:annotationElement><ns2:annotationElement position="738"><ns2:displayCharacter>G</ns2:displayCharacter><ns2:description>G 57%</ns2:description><ns2:value>57.142857</ns2:value></ns2:annotationElement><ns2:annotationElement position="739"><ns2:displayCharacter>A</ns2:displayCharacter><ns2:description>A 71%</ns2:description><ns2:value>71.42857</ns2:value></ns2:annotationElement><ns2:annotationElement position="740"><ns2:displayCharacter>A</ns2:displayCharacter><ns2:description>A 54%</ns2:description><ns2:value>54.285713</ns2:value></ns2:annotationElement><ns2:annotationElement position="741"><ns2:displayCharacter>G</ns2:displayCharacter><ns2:description>G 46%</ns2:description><ns2:value>45.714287</ns2:value></ns2:annotationElement><ns2:annotationElement position="742"><ns2:displayCharacter>C</ns2:displayCharacter><ns2:description>C 9%</ns2:description><ns2:value>8.571428</ns2:value></ns2:annotationElement><ns2:annotationElement position="743"><ns2:displayCharacter>A</ns2:displayCharacter><ns2:description>A 51%</ns2:description><ns2:value>51.42857</ns2:value></ns2:annotationElement><ns2:annotationElement position="744"><ns2:displayCharacter>A</ns2:displayCharacter><ns2:description>A 37%</ns2:description><ns2:value>37.142857</ns2:value></ns2:annotationElement><ns2:annotationElement position="745"><ns2:displayCharacter>T</ns2:displayCharacter><ns2:description>T 29%</ns2:description><ns2:value>28.571428</ns2:value></ns2:annotationElement><ns2:annotationElement position="746"><ns2:displayCharacter>A</ns2:displayCharacter><ns2:description>A 29%</ns2:description><ns2:value>28.571428</ns2:value></ns2:annotationElement><ns2:annotationElement position="747"><ns2:displayCharacter>G</ns2:displayCharacter><ns2:description>G 23%</ns2:description><ns2:value>22.857143</ns2:value></ns2:annotationElement><ns2:annotationElement position="748"><ns2:displayCharacter>G</ns2:displayCharacter><ns2:description>G 34%</ns2:description><ns2:value>34.285713</ns2:value></ns2:annotationElement><ns2:annotationElement position="749"><ns2:displayCharacter>T</ns2:displayCharacter><ns2:description>T 46%</ns2:description><ns2:value>45.714287</ns2:value></ns2:annotationElement><ns2:annotationElement position="750"><ns2:displayCharacter>C</ns2:displayCharacter><ns2:description>C 31%</ns2:description><ns2:value>31.428572</ns2:value></ns2:annotationElement><ns2:annotationElement position="751"><ns2:displayCharacter>T</ns2:displayCharacter><ns2:description>T 66%</ns2:description><ns2:value>65.71429</ns2:value></ns2:annotationElement><ns2:annotationElement position="752"><ns2:displayCharacter>G</ns2:displayCharacter><ns2:description>G 46%</ns2:description><ns2:value>45.714287</ns2:value></ns2:annotationElement><ns2:annotationElement position="753"><ns2:displayCharacter>A</ns2:displayCharacter><ns2:description>A 37%</ns2:description><ns2:value>37.142857</ns2:value></ns2:annotationElement><ns2:annotationElement position="754"><ns2:displayCharacter>G</ns2:displayCharacter><ns2:description>G 54%</ns2:description><ns2:value>54.285713</ns2:value></ns2:annotationElement><ns2:annotationElement position="755"><ns2:displayCharacter>G</ns2:displayCharacter><ns2:description>G 54%</ns2:description><ns2:value>54.285713</ns2:value></ns2:annotationElement><ns2:annotationElement position="756"><ns2:displayCharacter>T</ns2:displayCharacter><ns2:description>T 54%</ns2:description><ns2:value>54.285713</ns2:value></ns2:annotationElement><ns2:annotationElement position="757"><ns2:displayCharacter>A</ns2:displayCharacter><ns2:description>A 31%</ns2:description><ns2:value>31.428572</ns2:value></ns2:annotationElement><ns2:annotationElement position="758"><ns2:displayCharacter>G</ns2:displayCharacter><ns2:description>G 40%</ns2:description><ns2:value>40.0</ns2:value></ns2:annotationElement><ns2:annotationElement position="759"><ns2:displayCharacter>T</ns2:displayCharacter><ns2:description>T 57%</ns2:description><ns2:value>57.142857</ns2:value></ns2:annotationElement><ns2:annotationElement position="760"><ns2:displayCharacter>T</ns2:displayCharacter><ns2:description>T 29%</ns2:description><ns2:value>28.571428</ns2:value></ns2:annotationElement><ns2:annotationElement position="761"><ns2:displayCharacter>G</ns2:displayCharacter><ns2:description>G 37%</ns2:description><ns2:value>37.142857</ns2:value></ns2:annotationElement><ns2:annotationElement position="762"><ns2:displayCharacter>T</ns2:displayCharacter><ns2:description>T 46%</ns2:description><ns2:value>45.714287</ns2:value></ns2:annotationElement><ns2:annotationElement position="763"><ns2:displayCharacter>T</ns2:displayCharacter><ns2:description>T 40%</ns2:description><ns2:value>40.0</ns2:value></ns2:annotationElement><ns2:annotationElement position="764"><ns2:displayCharacter>A</ns2:displayCharacter><ns2:description>A 54%</ns2:description><ns2:value>54.285713</ns2:value></ns2:annotationElement><ns2:annotationElement position="765"><ns2:displayCharacter>A</ns2:displayCharacter><ns2:description>A 6%</ns2:description><ns2:value>5.714286</ns2:value></ns2:annotationElement><ns2:annotationElement position="766"><ns2:displayCharacter>T</ns2:displayCharacter><ns2:description>T 6%</ns2:description><ns2:value>5.714286</ns2:value></ns2:annotationElement><ns2:annotationElement position="767"><ns2:displayCharacter>G</ns2:displayCharacter><ns2:description>G 6%</ns2:description><ns2:value>5.714286</ns2:value></ns2:annotationElement><ns2:annotationElement position="768"><ns2:displayCharacter>C</ns2:displayCharacter><ns2:description>C 6%</ns2:description><ns2:value>5.714286</ns2:value></ns2:annotationElement><ns2:annotationElement position="769"><ns2:displayCharacter>T</ns2:displayCharacter><ns2:description>T 6%</ns2:description><ns2:value>5.714286</ns2:value></ns2:annotationElement><ns2:annotationElement position="770"><ns2:displayCharacter>+</ns2:displayCharacter><ns2:description>[CT] 3%</ns2:description><ns2:value>2.857143</ns2:value></ns2:annotationElement><ns2:annotationElement position="771"><ns2:displayCharacter>G</ns2:displayCharacter><ns2:description>G 54%</ns2:description><ns2:value>54.285713</ns2:value></ns2:annotationElement><ns2:annotationElement position="772"><ns2:displayCharacter>T</ns2:displayCharacter><ns2:description>T 46%</ns2:description><ns2:value>45.714287</ns2:value></ns2:annotationElement><ns2:annotationElement position="773"><ns2:displayCharacter>A</ns2:displayCharacter><ns2:description>A 51%</ns2:description><ns2:value>51.42857</ns2:value></ns2:annotationElement><ns2:annotationElement position="774"><ns2:displayCharacter>T</ns2:displayCharacter><ns2:description>T 54%</ns2:description><ns2:value>54.285713</ns2:value></ns2:annotationElement><ns2:annotationElement position="775"><ns2:displayCharacter>A</ns2:displayCharacter><ns2:description>A 69%</ns2:description><ns2:value>68.57143</ns2:value></ns2:annotationElement><ns2:annotationElement position="776"><ns2:displayCharacter>C</ns2:displayCharacter><ns2:description>C 51%</ns2:description><ns2:value>51.42857</ns2:value></ns2:annotationElement><ns2:annotationElement position="777"><ns2:displayCharacter>A</ns2:displayCharacter><ns2:description>A 46%</ns2:description><ns2:value>45.714287</ns2:value></ns2:annotationElement><ns2:annotationElement position="778"><ns2:displayCharacter>T</ns2:displayCharacter><ns2:description>T 49%</ns2:description><ns2:value>48.57143</ns2:value></ns2:annotationElement><ns2:annotationElement position="779"><ns2:displayCharacter>T</ns2:displayCharacter><ns2:description>T 74%</ns2:description><ns2:value>74.28571</ns2:value></ns2:annotationElement><ns2:annotationElement position="780"><ns2:displayCharacter>A</ns2:displayCharacter><ns2:description>A 43%</ns2:description><ns2:value>42.857143</ns2:value></ns2:annotationElement><ns2:annotationElement position="781"><ns2:displayCharacter>A</ns2:displayCharacter><ns2:description>A 63%</ns2:description><ns2:value>62.857143</ns2:value></ns2:annotationElement><ns2:annotationElement position="782"><ns2:displayCharacter>T</ns2:displayCharacter><ns2:description>T 46%</ns2:description><ns2:value>45.714287</ns2:value></ns2:annotationElement><ns2:annotationElement position="783"><ns2:displayCharacter>C</ns2:displayCharacter><ns2:description>C 37%</ns2:description><ns2:value>37.142857</ns2:value></ns2:annotationElement><ns2:annotationElement position="784"><ns2:displayCharacter>T</ns2:displayCharacter><ns2:description>T 83%</ns2:description><ns2:value>82.85714</ns2:value></ns2:annotationElement><ns2:annotationElement position="785"><ns2:displayCharacter>A</ns2:displayCharacter><ns2:description>A 69%</ns2:description><ns2:value>68.57143</ns2:value></ns2:annotationElement><ns2:annotationElement position="786"><ns2:displayCharacter>+</ns2:displayCharacter><ns2:description>[AG] 37%</ns2:description><ns2:value>37.142857</ns2:value></ns2:annotationElement><ns2:annotationElement position="787"><ns2:displayCharacter>T</ns2:displayCharacter><ns2:description>T 69%</ns2:description><ns2:value>68.57143</ns2:value></ns2:annotationElement><ns2:annotationElement position="788"><ns2:displayCharacter>A</ns2:displayCharacter><ns2:description>A 69%</ns2:description><ns2:value>68.57143</ns2:value></ns2:annotationElement><ns2:annotationElement position="789"><ns2:displayCharacter>T</ns2:displayCharacter><ns2:description>T 80%</ns2:description><ns2:value>80.0</ns2:value></ns2:annotationElement><ns2:annotationElement position="790"><ns2:displayCharacter>A</ns2:displayCharacter><ns2:description>A 83%</ns2:description><ns2:value>82.85714</ns2:value></ns2:annotationElement><ns2:annotationElement position="791"><ns2:displayCharacter>T</ns2:displayCharacter><ns2:description>T 57%</ns2:description><ns2:value>57.142857</ns2:value></ns2:annotationElement><ns2:annotationElement position="792"><ns2:displayCharacter>A</ns2:displayCharacter><ns2:description>A 51%</ns2:description><ns2:value>51.42857</ns2:value></ns2:annotationElement><ns2:annotationElement position="793"><ns2:displayCharacter>A</ns2:displayCharacter><ns2:description>A 71%</ns2:description><ns2:value>71.42857</ns2:value></ns2:annotationElement><ns2:annotationElement position="794"><ns2:displayCharacter>T</ns2:displayCharacter><ns2:description>T 40%</ns2:description><ns2:value>40.0</ns2:value></ns2:annotationElement><ns2:annotationElement position="795"><ns2:displayCharacter>T</ns2:displayCharacter><ns2:description>T 51%</ns2:description><ns2:value>51.42857</ns2:value></ns2:annotationElement><ns2:annotationElement position="796"><ns2:displayCharacter>T</ns2:displayCharacter><ns2:description>T 91%</ns2:description><ns2:value>91.42857</ns2:value></ns2:annotationElement><ns2:annotationElement position="797"><ns2:displayCharacter>A</ns2:displayCharacter><ns2:description>A 77%</ns2:description><ns2:value>77.14286</ns2:value></ns2:annotationElement><ns2:annotationElement position="798"><ns2:displayCharacter>G</ns2:displayCharacter><ns2:description>G 46%</ns2:description><ns2:value>45.714287</ns2:value></ns2:annotationElement><ns2:annotationElement position="799"><ns2:displayCharacter>T</ns2:displayCharacter><ns2:description>T 43%</ns2:description><ns2:value>42.857143</ns2:value></ns2:annotationElement><ns2:annotationElement position="800"><ns2:displayCharacter>A</ns2:displayCharacter><ns2:description>A 49%</ns2:description><ns2:value>48.57143</ns2:value></ns2:annotationElement><ns2:annotationElement position="801"><ns2:displayCharacter>T</ns2:displayCharacter><ns2:description>T 66%</ns2:description><ns2:value>65.71429</ns2:value></ns2:annotationElement><ns2:annotationElement position="802"><ns2:displayCharacter>A</ns2:displayCharacter><ns2:description>A 71%</ns2:description><ns2:value>71.42857</ns2:value></ns2:annotationElement><ns2:annotationElement position="803"><ns2:displayCharacter>A</ns2:displayCharacter><ns2:description>A 23%</ns2:description><ns2:value>22.857143</ns2:value></ns2:annotationElement><ns2:annotationElement position="804"><ns2:displayCharacter>+</ns2:displayCharacter><ns2:description>[AG] 9%</ns2:description><ns2:value>8.571428</ns2:value></ns2:annotationElement><ns2:annotationElement position="805"><ns2:displayCharacter>T</ns2:displayCharacter><ns2:description>T 20%</ns2:description><ns2:value>20.0</ns2:value></ns2:annotationElement><ns2:annotationElement position="806"><ns2:displayCharacter>A</ns2:displayCharacter><ns2:description>A 11%</ns2:description><ns2:value>11.428572</ns2:value></ns2:annotationElement><ns2:annotationElement position="807"><ns2:displayCharacter>A</ns2:displayCharacter><ns2:description>A 14%</ns2:description><ns2:value>14.285714</ns2:value></ns2:annotationElement><ns2:annotationElement position="808"><ns2:displayCharacter>A</ns2:displayCharacter><ns2:description>A 11%</ns2:description><ns2:value>11.428572</ns2:value></ns2:annotationElement><ns2:annotationElement position="809"><ns2:displayCharacter>C</ns2:displayCharacter><ns2:description>C 3%</ns2:description><ns2:value>2.857143</ns2:value></ns2:annotationElement><ns2:annotationElement position="810"><ns2:displayCharacter>C</ns2:displayCharacter><ns2:description>C 3%</ns2:description><ns2:value>2.857143</ns2:value></ns2:annotationElement><ns2:annotationElement position="811"><ns2:displayCharacter>T</ns2:displayCharacter><ns2:description>T 6%</ns2:description><ns2:value>5.714286</ns2:value></ns2:annotationElement><ns2:annotationElement position="812"><ns2:displayCharacter>+</ns2:displayCharacter><ns2:description>[AT] 6%</ns2:description><ns2:value>5.714286</ns2:value></ns2:annotationElement><ns2:annotationElement position="813"><ns2:displayCharacter>A</ns2:displayCharacter><ns2:description>A 9%</ns2:description><ns2:value>8.571428</ns2:value></ns2:annotationElement><ns2:annotationElement position="814"><ns2:displayCharacter>A</ns2:displayCharacter><ns2:description>A 26%</ns2:description><ns2:value>25.714285</ns2:value></ns2:annotationElement><ns2:annotationElement position="815"><ns2:displayCharacter>T</ns2:displayCharacter><ns2:description>T 20%</ns2:description><ns2:value>20.0</ns2:value></ns2:annotationElement><ns2:annotationElement position="816"><ns2:displayCharacter>A</ns2:displayCharacter><ns2:description>A 29%</ns2:description><ns2:value>28.571428</ns2:value></ns2:annotationElement><ns2:annotationElement position="817"><ns2:displayCharacter>T</ns2:displayCharacter><ns2:description>T 34%</ns2:description><ns2:value>34.285713</ns2:value></ns2:annotationElement><ns2:annotationElement position="818"><ns2:displayCharacter>A</ns2:displayCharacter><ns2:description>A 20%</ns2:description><ns2:value>20.0</ns2:value></ns2:annotationElement><ns2:annotationElement position="819"><ns2:displayCharacter>T</ns2:displayCharacter><ns2:description>T 54%</ns2:description><ns2:value>54.285713</ns2:value></ns2:annotationElement><ns2:annotationElement position="820"><ns2:displayCharacter>A</ns2:displayCharacter><ns2:description>A 57%</ns2:description><ns2:value>57.142857</ns2:value></ns2:annotationElement><ns2:annotationElement position="821"><ns2:displayCharacter>A</ns2:displayCharacter><ns2:description>A 57%</ns2:description><ns2:value>57.142857</ns2:value></ns2:annotationElement><ns2:annotationElement position="822"><ns2:displayCharacter>T</ns2:displayCharacter><ns2:description>T 63%</ns2:description><ns2:value>62.857143</ns2:value></ns2:annotationElement><ns2:annotationElement position="823"><ns2:displayCharacter>A</ns2:displayCharacter><ns2:description>A 74%</ns2:description><ns2:value>74.28571</ns2:value></ns2:annotationElement><ns2:annotationElement position="824"><ns2:displayCharacter>A</ns2:displayCharacter><ns2:description>A 51%</ns2:description><ns2:value>51.42857</ns2:value></ns2:annotationElement><ns2:annotationElement position="825"><ns2:displayCharacter>C</ns2:displayCharacter><ns2:description>C 54%</ns2:description><ns2:value>54.285713</ns2:value></ns2:annotationElement><ns2:annotationElement position="826"><ns2:displayCharacter>T</ns2:displayCharacter><ns2:description>T 80%</ns2:description><ns2:value>80.0</ns2:value></ns2:annotationElement><ns2:annotationElement position="827"><ns2:displayCharacter>G</ns2:displayCharacter><ns2:description>G 43%</ns2:description><ns2:value>42.857143</ns2:value></ns2:annotationElement><ns2:annotationElement position="828"><ns2:displayCharacter>A</ns2:displayCharacter><ns2:description>A 63%</ns2:description><ns2:value>62.857143</ns2:value></ns2:annotationElement><ns2:annotationElement position="829"><ns2:displayCharacter>C</ns2:displayCharacter><ns2:description>C 57%</ns2:description><ns2:value>57.142857</ns2:value></ns2:annotationElement><ns2:annotationElement position="830"><ns2:displayCharacter>A</ns2:displayCharacter><ns2:description>A 60%</ns2:description><ns2:value>60.0</ns2:value></ns2:annotationElement><ns2:annotationElement position="831"><ns2:displayCharacter>T</ns2:displayCharacter><ns2:description>T 60%</ns2:description><ns2:value>60.0</ns2:value></ns2:annotationElement><ns2:annotationElement position="832"><ns2:displayCharacter>T</ns2:displayCharacter><ns2:description>T 60%</ns2:description><ns2:value>60.0</ns2:value></ns2:annotationElement><ns2:annotationElement position="833"><ns2:displayCharacter>A</ns2:displayCharacter><ns2:description>A 40%</ns2:description><ns2:value>40.0</ns2:value></ns2:annotationElement><ns2:annotationElement position="834"><ns2:displayCharacter>C</ns2:displayCharacter><ns2:description>C 51%</ns2:description><ns2:value>51.42857</ns2:value></ns2:annotationElement><ns2:annotationElement position="835"><ns2:displayCharacter>T</ns2:displayCharacter><ns2:description>T 43%</ns2:description><ns2:value>42.857143</ns2:value></ns2:annotationElement><ns2:annotationElement position="836"><ns2:displayCharacter>C</ns2:displayCharacter><ns2:description>C 51%</ns2:description><ns2:value>51.42857</ns2:value></ns2:annotationElement><ns2:annotationElement position="837"><ns2:displayCharacter>A</ns2:displayCharacter><ns2:description>A 40%</ns2:description><ns2:value>40.0</ns2:value></ns2:annotationElement><ns2:annotationElement position="838"><ns2:displayCharacter>T</ns2:displayCharacter><ns2:description>T 80%</ns2:description><ns2:value>80.0</ns2:value></ns2:annotationElement><ns2:annotationElement position="839"><ns2:displayCharacter>A</ns2:displayCharacter><ns2:description>A 71%</ns2:description><ns2:value>71.42857</ns2:value></ns2:annotationElement><ns2:annotationElement position="840"><ns2:displayCharacter>C</ns2:displayCharacter><ns2:description>C 60%</ns2:description><ns2:value>60.0</ns2:value></ns2:annotationElement><ns2:annotationElement position="841"><ns2:displayCharacter>A</ns2:displayCharacter><ns2:description>A 51%</ns2:description><ns2:value>51.42857</ns2:value></ns2:annotationElement><ns2:annotationElement position="842"><ns2:displayCharacter>C</ns2:displayCharacter><ns2:description>C 69%</ns2:description><ns2:value>68.57143</ns2:value></ns2:annotationElement><ns2:annotationElement position="843"><ns2:displayCharacter>T</ns2:displayCharacter><ns2:description>T 71%</ns2:description><ns2:value>71.42857</ns2:value></ns2:annotationElement><ns2:annotationElement position="844"><ns2:displayCharacter>A</ns2:displayCharacter><ns2:description>A 54%</ns2:description><ns2:value>54.285713</ns2:value></ns2:annotationElement><ns2:annotationElement position="845"><ns2:displayCharacter>T</ns2:displayCharacter><ns2:description>T 69%</ns2:description><ns2:value>68.57143</ns2:value></ns2:annotationElement><ns2:annotationElement position="846"><ns2:displayCharacter>+</ns2:displayCharacter><ns2:description>[AT] 40%</ns2:description><ns2:value>40.0</ns2:value></ns2:annotationElement><ns2:annotationElement position="847"><ns2:displayCharacter>A</ns2:displayCharacter><ns2:description>A 63%</ns2:description><ns2:value>62.857143</ns2:value></ns2:annotationElement><ns2:annotationElement position="848"><ns2:displayCharacter>G</ns2:displayCharacter><ns2:description>G 49%</ns2:description><ns2:value>48.57143</ns2:value></ns2:annotationElement><ns2:annotationElement position="849"><ns2:displayCharacter>T</ns2:displayCharacter><ns2:description>T 83%</ns2:description><ns2:value>82.85714</ns2:value></ns2:annotationElement><ns2:annotationElement position="850"><ns2:displayCharacter>A</ns2:displayCharacter><ns2:description>A 63%</ns2:description><ns2:value>62.857143</ns2:value></ns2:annotationElement><ns2:annotationElement position="851"><ns2:displayCharacter>T</ns2:displayCharacter><ns2:description>T 63%</ns2:description><ns2:value>62.857143</ns2:value></ns2:annotationElement><ns2:annotationElement position="852"><ns2:displayCharacter>T</ns2:displayCharacter><ns2:description>T 54%</ns2:description><ns2:value>54.285713</ns2:value></ns2:annotationElement><ns2:annotationElement position="853"><ns2:displayCharacter>A</ns2:displayCharacter><ns2:description>A 54%</ns2:description><ns2:value>54.285713</ns2:value></ns2:annotationElement><ns2:annotationElement position="854"><ns2:displayCharacter>T</ns2:displayCharacter><ns2:description>T 57%</ns2:description><ns2:value>57.142857</ns2:value></ns2:annotationElement><ns2:annotationElement position="855"><ns2:displayCharacter>G</ns2:displayCharacter><ns2:description>G 54%</ns2:description><ns2:value>54.285713</ns2:value></ns2:annotationElement><ns2:annotationElement position="856"><ns2:displayCharacter>T</ns2:displayCharacter><ns2:description>T 63%</ns2:description><ns2:value>62.857143</ns2:value></ns2:annotationElement><ns2:annotationElement position="857"><ns2:displayCharacter>T</ns2:displayCharacter><ns2:description>T 71%</ns2:description><ns2:value>71.42857</ns2:value></ns2:annotationElement><ns2:annotationElement position="858"><ns2:displayCharacter>T</ns2:displayCharacter><ns2:description>T 69%</ns2:description><ns2:value>68.57143</ns2:value></ns2:annotationElement><ns2:annotationElement position="859"><ns2:displayCharacter>A</ns2:displayCharacter><ns2:description>A 54%</ns2:description><ns2:value>54.285713</ns2:value></ns2:annotationElement><ns2:annotationElement position="860"><ns2:displayCharacter>A</ns2:displayCharacter><ns2:description>A 43%</ns2:description><ns2:value>42.857143</ns2:value></ns2:annotationElement><ns2:annotationElement position="861"><ns2:displayCharacter>T</ns2:displayCharacter><ns2:description>T 51%</ns2:description><ns2:value>51.42857</ns2:value></ns2:annotationElement><ns2:annotationElement position="862"><ns2:displayCharacter>A</ns2:displayCharacter><ns2:description>A 49%</ns2:description><ns2:value>48.57143</ns2:value></ns2:annotationElement><ns2:annotationElement position="863"><ns2:displayCharacter>T</ns2:displayCharacter><ns2:description>T 57%</ns2:description><ns2:value>57.142857</ns2:value></ns2:annotationElement><ns2:annotationElement position="864"><ns2:displayCharacter>T</ns2:displayCharacter><ns2:description>T 9%</ns2:description><ns2:value>8.571428</ns2:value></ns2:annotationElement><ns2:annotationElement position="865"><ns2:displayCharacter>G</ns2:displayCharacter><ns2:description>G 9%</ns2:description><ns2:value>8.571428</ns2:value></ns2:annotationElement><ns2:annotationElement position="866"><ns2:displayCharacter>C</ns2:displayCharacter><ns2:description>C 6%</ns2:description><ns2:value>5.714286</ns2:value></ns2:annotationElement><ns2:annotationElement position="867"><ns2:displayCharacter>G</ns2:displayCharacter><ns2:description>G 6%</ns2:description><ns2:value>5.714286</ns2:value></ns2:annotationElement><ns2:annotationElement position="868"><ns2:displayCharacter>T</ns2:displayCharacter><ns2:description>T 6%</ns2:description><ns2:value>5.714286</ns2:value></ns2:annotationElement><ns2:annotationElement position="869"><ns2:displayCharacter>A</ns2:displayCharacter><ns2:description>A 6%</ns2:description><ns2:value>5.714286</ns2:value></ns2:annotationElement><ns2:annotationElement position="870"><ns2:displayCharacter>T</ns2:displayCharacter><ns2:description>T 9%</ns2:description><ns2:value>8.571428</ns2:value></ns2:annotationElement><ns2:annotationElement position="871"><ns2:displayCharacter>G</ns2:displayCharacter><ns2:description>G 6%</ns2:description><ns2:value>5.714286</ns2:value></ns2:annotationElement><ns2:annotationElement position="872"><ns2:displayCharacter>G</ns2:displayCharacter><ns2:description>G 14%</ns2:description><ns2:value>14.285714</ns2:value></ns2:annotationElement><ns2:annotationElement position="873"><ns2:displayCharacter>+</ns2:displayCharacter><ns2:description>[AT] 11%</ns2:description><ns2:value>11.428572</ns2:value></ns2:annotationElement><ns2:annotationElement position="874"><ns2:displayCharacter>T</ns2:displayCharacter><ns2:description>T 9%</ns2:description><ns2:value>8.571428</ns2:value></ns2:annotationElement><ns2:annotationElement position="875"><ns2:displayCharacter>A</ns2:displayCharacter><ns2:description>A 63%</ns2:description><ns2:value>62.857143</ns2:value></ns2:annotationElement><ns2:annotationElement position="876"><ns2:displayCharacter>T</ns2:displayCharacter><ns2:description>T 71%</ns2:description><ns2:value>71.42857</ns2:value></ns2:annotationElement><ns2:annotationElement position="877"><ns2:displayCharacter>T</ns2:displayCharacter><ns2:description>T 37%</ns2:description><ns2:value>37.142857</ns2:value></ns2:annotationElement><ns2:annotationElement position="878"><ns2:displayCharacter>T</ns2:displayCharacter><ns2:description>T 49%</ns2:description><ns2:value>48.57143</ns2:value></ns2:annotationElement><ns2:annotationElement position="879"><ns2:displayCharacter>G</ns2:displayCharacter><ns2:description>G 57%</ns2:description><ns2:value>57.142857</ns2:value></ns2:annotationElement><ns2:annotationElement position="880"><ns2:displayCharacter>A</ns2:displayCharacter><ns2:description>A 20%</ns2:description><ns2:value>20.0</ns2:value></ns2:annotationElement><ns2:annotationElement position="881"><ns2:displayCharacter>T</ns2:displayCharacter><ns2:description>T 23%</ns2:description><ns2:value>22.857143</ns2:value></ns2:annotationElement><ns2:annotationElement position="882"><ns2:displayCharacter>+</ns2:displayCharacter><ns2:description>[AT] 14%</ns2:description><ns2:value>14.285714</ns2:value></ns2:annotationElement><ns2:annotationElement position="883"><ns2:displayCharacter>T</ns2:displayCharacter><ns2:description>T 23%</ns2:description><ns2:value>22.857143</ns2:value></ns2:annotationElement><ns2:annotationElement position="884"><ns2:displayCharacter>T</ns2:displayCharacter><ns2:description>T 23%</ns2:description><ns2:value>22.857143</ns2:value></ns2:annotationElement><ns2:annotationElement position="885"><ns2:displayCharacter>T</ns2:displayCharacter><ns2:description>T 26%</ns2:description><ns2:value>25.714285</ns2:value></ns2:annotationElement><ns2:annotationElement position="886"><ns2:displayCharacter>C</ns2:displayCharacter><ns2:description>C 6%</ns2:description><ns2:value>5.714286</ns2:value></ns2:annotationElement><ns2:annotationElement position="887"><ns2:displayCharacter>C</ns2:displayCharacter><ns2:description>C 6%</ns2:description><ns2:value>5.714286</ns2:value></ns2:annotationElement><ns2:annotationElement position="888"><ns2:displayCharacter>G</ns2:displayCharacter><ns2:description>G 6%</ns2:description><ns2:value>5.714286</ns2:value></ns2:annotationElement><ns2:annotationElement position="889"><ns2:displayCharacter>A</ns2:displayCharacter><ns2:description>A 23%</ns2:description><ns2:value>22.857143</ns2:value></ns2:annotationElement><ns2:annotationElement position="890"><ns2:displayCharacter>C</ns2:displayCharacter><ns2:description>C 46%</ns2:description><ns2:value>45.714287</ns2:value></ns2:annotationElement><ns2:annotationElement position="891"><ns2:displayCharacter>T</ns2:displayCharacter><ns2:description>T 49%</ns2:description><ns2:value>48.57143</ns2:value></ns2:annotationElement><ns2:annotationElement position="892"><ns2:displayCharacter>A</ns2:displayCharacter><ns2:description>A 31%</ns2:description><ns2:value>31.428572</ns2:value></ns2:annotationElement><ns2:annotationElement position="893"><ns2:displayCharacter>T</ns2:displayCharacter><ns2:description>T 80%</ns2:description><ns2:value>80.0</ns2:value></ns2:annotationElement><ns2:annotationElement position="894"><ns2:displayCharacter>A</ns2:displayCharacter><ns2:description>A 57%</ns2:description><ns2:value>57.142857</ns2:value></ns2:annotationElement><ns2:annotationElement position="895"><ns2:displayCharacter>T</ns2:displayCharacter><ns2:description>T 6%</ns2:description><ns2:value>5.714286</ns2:value></ns2:annotationElement><ns2:annotationElement position="896"><ns2:displayCharacter>C</ns2:displayCharacter><ns2:description>C 6%</ns2:description><ns2:value>5.714286</ns2:value></ns2:annotationElement><ns2:annotationElement position="897"><ns2:displayCharacter>G</ns2:displayCharacter><ns2:description>G 34%</ns2:description><ns2:value>34.285713</ns2:value></ns2:annotationElement><ns2:annotationElement position="898"><ns2:displayCharacter>T</ns2:displayCharacter><ns2:description>T 60%</ns2:description><ns2:value>60.0</ns2:value></ns2:annotationElement><ns2:annotationElement position="899"><ns2:displayCharacter>T</ns2:displayCharacter><ns2:description>T 46%</ns2:description><ns2:value>45.714287</ns2:value></ns2:annotationElement><ns2:annotationElement position="900"><ns2:displayCharacter>T</ns2:displayCharacter><ns2:description>T 69%</ns2:description><ns2:value>68.57143</ns2:value></ns2:annotationElement><ns2:annotationElement position="901"><ns2:displayCharacter>G</ns2:displayCharacter><ns2:description>G 46%</ns2:description><ns2:value>45.714287</ns2:value></ns2:annotationElement><ns2:annotationElement position="902"><ns2:displayCharacter>T</ns2:displayCharacter><ns2:description>T 57%</ns2:description><ns2:value>57.142857</ns2:value></ns2:annotationElement><ns2:annotationElement position="903"><ns2:displayCharacter>A</ns2:displayCharacter><ns2:description>A 80%</ns2:description><ns2:value>80.0</ns2:value></ns2:annotationElement><ns2:annotationElement position="904"><ns2:displayCharacter>T</ns2:displayCharacter><ns2:description>T 83%</ns2:description><ns2:value>82.85714</ns2:value></ns2:annotationElement><ns2:annotationElement position="905"><ns2:displayCharacter>A</ns2:displayCharacter><ns2:description>A 40%</ns2:description><ns2:value>40.0</ns2:value></ns2:annotationElement><ns2:annotationElement position="906"><ns2:displayCharacter>T</ns2:displayCharacter><ns2:description>T 63%</ns2:description><ns2:value>62.857143</ns2:value></ns2:annotationElement><ns2:annotationElement position="907"><ns2:displayCharacter>G</ns2:displayCharacter><ns2:description>G 37%</ns2:description><ns2:value>37.142857</ns2:value></ns2:annotationElement><ns2:annotationElement position="908"><ns2:displayCharacter>T</ns2:displayCharacter><ns2:description>T 34%</ns2:description><ns2:value>34.285713</ns2:value></ns2:annotationElement><ns2:annotationElement position="909"><ns2:displayCharacter>A</ns2:displayCharacter><ns2:description>A 49%</ns2:description><ns2:value>48.57143</ns2:value></ns2:annotationElement><ns2:annotationElement position="910"><ns2:displayCharacter>T</ns2:displayCharacter><ns2:description>T 31%</ns2:description><ns2:value>31.428572</ns2:value></ns2:annotationElement><ns2:annotationElement position="911"><ns2:displayCharacter>G</ns2:displayCharacter><ns2:description>G 57%</ns2:description><ns2:value>57.142857</ns2:value></ns2:annotationElement><ns2:annotationElement position="912"><ns2:displayCharacter>C</ns2:displayCharacter><ns2:description>C 49%</ns2:description><ns2:value>48.57143</ns2:value></ns2:annotationElement><ns2:annotationElement position="913"><ns2:displayCharacter>T</ns2:displayCharacter><ns2:description>T 89%</ns2:description><ns2:value>88.57143</ns2:value></ns2:annotationElement><ns2:annotationElement position="914"><ns2:displayCharacter>G</ns2:displayCharacter><ns2:description>G 57%</ns2:description><ns2:value>57.142857</ns2:value></ns2:annotationElement><ns2:annotationElement position="915"><ns2:displayCharacter>T</ns2:displayCharacter><ns2:description>T 69%</ns2:description><ns2:value>68.57143</ns2:value></ns2:annotationElement><ns2:annotationElement position="916"><ns2:displayCharacter>G</ns2:displayCharacter><ns2:description>G 49%</ns2:description><ns2:value>48.57143</ns2:value></ns2:annotationElement><ns2:annotationElement position="917"><ns2:displayCharacter>T</ns2:displayCharacter><ns2:description>T 71%</ns2:description><ns2:value>71.42857</ns2:value></ns2:annotationElement><ns2:annotationElement position="918"><ns2:displayCharacter>G</ns2:displayCharacter><ns2:description>G 49%</ns2:description><ns2:value>48.57143</ns2:value></ns2:annotationElement><ns2:annotationElement position="919"><ns2:displayCharacter>T</ns2:displayCharacter><ns2:description>T 51%</ns2:description><ns2:value>51.42857</ns2:value></ns2:annotationElement><ns2:annotationElement position="920"><ns2:displayCharacter>A</ns2:displayCharacter><ns2:description>A 34%</ns2:description><ns2:value>34.285713</ns2:value></ns2:annotationElement><ns2:annotationElement position="921"><ns2:displayCharacter>G</ns2:displayCharacter><ns2:description>G 54%</ns2:description><ns2:value>54.285713</ns2:value></ns2:annotationElement><ns2:annotationElement position="922"><ns2:displayCharacter>T</ns2:displayCharacter><ns2:description>T 69%</ns2:description><ns2:value>68.57143</ns2:value></ns2:annotationElement><ns2:annotationElement position="923"><ns2:displayCharacter>A</ns2:displayCharacter><ns2:description>A 66%</ns2:description><ns2:value>65.71429</ns2:value></ns2:annotationElement><ns2:annotationElement position="924"><ns2:displayCharacter>G</ns2:displayCharacter><ns2:description>G 60%</ns2:description><ns2:value>60.0</ns2:value></ns2:annotationElement><ns2:annotationElement position="925"><ns2:displayCharacter>T</ns2:displayCharacter><ns2:description>T 49%</ns2:description><ns2:value>48.57143</ns2:value></ns2:annotationElement><ns2:annotationElement position="926"><ns2:displayCharacter>A</ns2:displayCharacter><ns2:description>A 54%</ns2:description><ns2:value>54.285713</ns2:value></ns2:annotationElement><ns2:annotationElement position="927"><ns2:displayCharacter>A</ns2:displayCharacter><ns2:description>A 37%</ns2:description><ns2:value>37.142857</ns2:value></ns2:annotationElement><ns2:annotationElement position="928"><ns2:displayCharacter>T</ns2:displayCharacter><ns2:description>T 49%</ns2:description><ns2:value>48.57143</ns2:value></ns2:annotationElement><ns2:annotationElement position="929"><ns2:displayCharacter>A</ns2:displayCharacter><ns2:description>A 57%</ns2:description><ns2:value>57.142857</ns2:value></ns2:annotationElement><ns2:annotationElement position="930"><ns2:displayCharacter>T</ns2:displayCharacter><ns2:description>T 57%</ns2:description><ns2:value>57.142857</ns2:value></ns2:annotationElement><ns2:annotationElement position="931"><ns2:displayCharacter>C</ns2:displayCharacter><ns2:description>C 43%</ns2:description><ns2:value>42.857143</ns2:value></ns2:annotationElement><ns2:annotationElement position="932"><ns2:displayCharacter>T</ns2:displayCharacter><ns2:description>T 80%</ns2:description><ns2:value>80.0</ns2:value></ns2:annotationElement><ns2:annotationElement position="933"><ns2:displayCharacter>A</ns2:displayCharacter><ns2:description>A 57%</ns2:description><ns2:value>57.142857</ns2:value></ns2:annotationElement><ns2:annotationElement position="934"><ns2:displayCharacter>T</ns2:displayCharacter><ns2:description>T 37%</ns2:description><ns2:value>37.142857</ns2:value></ns2:annotationElement><ns2:annotationElement position="935"><ns2:displayCharacter>A</ns2:displayCharacter><ns2:description>A 40%</ns2:description><ns2:value>40.0</ns2:value></ns2:annotationElement><ns2:annotationElement position="936"><ns2:displayCharacter>C</ns2:displayCharacter><ns2:description>C 54%</ns2:description><ns2:value>54.285713</ns2:value></ns2:annotationElement><ns2:annotationElement position="937"><ns2:displayCharacter>C</ns2:displayCharacter><ns2:description>C 54%</ns2:description><ns2:value>54.285713</ns2:value></ns2:annotationElement><ns2:annotationElement position="938"><ns2:displayCharacter>G</ns2:displayCharacter><ns2:description>G 40%</ns2:description><ns2:value>40.0</ns2:value></ns2:annotationElement><ns2:annotationElement position="939"><ns2:displayCharacter>A</ns2:displayCharacter><ns2:description>A 71%</ns2:description><ns2:value>71.42857</ns2:value></ns2:annotationElement><ns2:annotationElement position="940"><ns2:displayCharacter>T</ns2:displayCharacter><ns2:description>T 63%</ns2:description><ns2:value>62.857143</ns2:value></ns2:annotationElement><ns2:annotationElement position="941"><ns2:displayCharacter>A</ns2:displayCharacter><ns2:description>A 60%</ns2:description><ns2:value>60.0</ns2:value></ns2:annotationElement><ns2:annotationElement position="942"><ns2:displayCharacter>T</ns2:displayCharacter><ns2:description>T 63%</ns2:description><ns2:value>62.857143</ns2:value></ns2:annotationElement><ns2:annotationElement position="943"><ns2:displayCharacter>A</ns2:displayCharacter><ns2:description>A 49%</ns2:description><ns2:value>48.57143</ns2:value></ns2:annotationElement><ns2:annotationElement position="944"><ns2:displayCharacter>C</ns2:displayCharacter><ns2:description>C 29%</ns2:description><ns2:value>28.571428</ns2:value></ns2:annotationElement><ns2:annotationElement position="945"><ns2:displayCharacter>A</ns2:displayCharacter><ns2:description>A 17%</ns2:description><ns2:value>17.142857</ns2:value></ns2:annotationElement><ns2:annotationElement position="946"><ns2:displayCharacter>A</ns2:displayCharacter><ns2:description>A 20%</ns2:description><ns2:value>20.0</ns2:value></ns2:annotationElement><ns2:annotationElement position="947"><ns2:displayCharacter>G</ns2:displayCharacter><ns2:description>G 17%</ns2:description><ns2:value>17.142857</ns2:value></ns2:annotationElement><ns2:annotationElement position="948"><ns2:displayCharacter>A</ns2:displayCharacter><ns2:description>A 14%</ns2:description><ns2:value>14.285714</ns2:value></ns2:annotationElement><ns2:annotationElement position="949"><ns2:displayCharacter>C</ns2:displayCharacter><ns2:description>C 17%</ns2:description><ns2:value>17.142857</ns2:value></ns2:annotationElement><ns2:annotationElement position="950"><ns2:displayCharacter>C</ns2:displayCharacter><ns2:description>C 31%</ns2:description><ns2:value>31.428572</ns2:value></ns2:annotationElement><ns2:annotationElement position="951"><ns2:displayCharacter>C</ns2:displayCharacter><ns2:description>C 29%</ns2:description><ns2:value>28.571428</ns2:value></ns2:annotationElement><ns2:annotationElement position="952"><ns2:displayCharacter>T</ns2:displayCharacter><ns2:description>T 63%</ns2:description><ns2:value>62.857143</ns2:value></ns2:annotationElement><ns2:annotationElement position="953"><ns2:displayCharacter>T</ns2:displayCharacter><ns2:description>T 46%</ns2:description><ns2:value>45.714287</ns2:value></ns2:annotationElement><ns2:annotationElement position="954"><ns2:displayCharacter>T</ns2:displayCharacter><ns2:description>T 66%</ns2:description><ns2:value>65.71429</ns2:value></ns2:annotationElement><ns2:annotationElement position="955"><ns2:displayCharacter>A</ns2:displayCharacter><ns2:description>A 57%</ns2:description><ns2:value>57.142857</ns2:value></ns2:annotationElement><ns2:annotationElement position="956"><ns2:displayCharacter>T</ns2:displayCharacter><ns2:description>T 40%</ns2:description><ns2:value>40.0</ns2:value></ns2:annotationElement><ns2:annotationElement position="957"><ns2:displayCharacter>A</ns2:displayCharacter><ns2:description>A 43%</ns2:description><ns2:value>42.857143</ns2:value></ns2:annotationElement><ns2:annotationElement position="958"><ns2:displayCharacter>G</ns2:displayCharacter><ns2:description>G 66%</ns2:description><ns2:value>65.71429</ns2:value></ns2:annotationElement><ns2:annotationElement position="959"><ns2:displayCharacter>G</ns2:displayCharacter><ns2:description>G 40%</ns2:description><ns2:value>40.0</ns2:value></ns2:annotationElement><ns2:annotationElement position="960"><ns2:displayCharacter>T</ns2:displayCharacter><ns2:description>T 51%</ns2:description><ns2:value>51.42857</ns2:value></ns2:annotationElement><ns2:annotationElement position="961"><ns2:displayCharacter>T</ns2:displayCharacter><ns2:description>T 43%</ns2:description><ns2:value>42.857143</ns2:value></ns2:annotationElement><ns2:annotationElement position="962"><ns2:displayCharacter>G</ns2:displayCharacter><ns2:description>G 43%</ns2:description><ns2:value>42.857143</ns2:value></ns2:annotationElement><ns2:annotationElement position="963"><ns2:displayCharacter>G</ns2:displayCharacter><ns2:description>G 43%</ns2:description><ns2:value>42.857143</ns2:value></ns2:annotationElement><ns2:annotationElement position="964"><ns2:displayCharacter>C</ns2:displayCharacter><ns2:description>C 51%</ns2:description><ns2:value>51.42857</ns2:value></ns2:annotationElement><ns2:annotationElement position="965"><ns2:displayCharacter>G</ns2:displayCharacter><ns2:description>G 34%</ns2:description><ns2:value>34.285713</ns2:value></ns2:annotationElement><ns2:annotationElement position="966"><ns2:displayCharacter>C</ns2:displayCharacter><ns2:description>C 46%</ns2:description><ns2:value>45.714287</ns2:value></ns2:annotationElement><ns2:annotationElement position="967"><ns2:displayCharacter>A</ns2:displayCharacter><ns2:description>A 60%</ns2:description><ns2:value>60.0</ns2:value></ns2:annotationElement><ns2:annotationElement position="968"><ns2:displayCharacter>T</ns2:displayCharacter><ns2:description>T 69%</ns2:description><ns2:value>68.57143</ns2:value></ns2:annotationElement><ns2:annotationElement position="969"><ns2:displayCharacter>G</ns2:displayCharacter><ns2:description>G 34%</ns2:description><ns2:value>34.285713</ns2:value></ns2:annotationElement><ns2:annotationElement position="970"><ns2:displayCharacter>C</ns2:displayCharacter><ns2:description>C 3%</ns2:description><ns2:value>2.857143</ns2:value></ns2:annotationElement><ns2:annotationElement position="971"><ns2:displayCharacter>A</ns2:displayCharacter><ns2:description>A 3%</ns2:description><ns2:value>2.857143</ns2:value></ns2:annotationElement><ns2:annotationElement position="972"><ns2:displayCharacter>C</ns2:displayCharacter><ns2:description>C 63%</ns2:description><ns2:value>62.857143</ns2:value></ns2:annotationElement><ns2:annotationElement position="973"><ns2:displayCharacter>T</ns2:displayCharacter><ns2:description>T 51%</ns2:description><ns2:value>51.42857</ns2:value></ns2:annotationElement><ns2:annotationElement position="974"><ns2:displayCharacter>A</ns2:displayCharacter><ns2:description>A 49%</ns2:description><ns2:value>48.57143</ns2:value></ns2:annotationElement><ns2:annotationElement position="975"><ns2:displayCharacter>C</ns2:displayCharacter><ns2:description>C 57%</ns2:description><ns2:value>57.142857</ns2:value></ns2:annotationElement><ns2:annotationElement position="976"><ns2:displayCharacter>A</ns2:displayCharacter><ns2:description>A 34%</ns2:description><ns2:value>34.285713</ns2:value></ns2:annotationElement><ns2:annotationElement position="977"><ns2:displayCharacter>G</ns2:displayCharacter><ns2:description>G 54%</ns2:description><ns2:value>54.285713</ns2:value></ns2:annotationElement><ns2:annotationElement position="978"><ns2:displayCharacter>T</ns2:displayCharacter><ns2:description>T 37%</ns2:description><ns2:value>37.142857</ns2:value></ns2:annotationElement><ns2:annotationElement position="979"><ns2:displayCharacter>G</ns2:displayCharacter><ns2:description>G 37%</ns2:description><ns2:value>37.142857</ns2:value></ns2:annotationElement><ns2:annotationElement position="980"><ns2:displayCharacter>A</ns2:displayCharacter><ns2:description>A 49%</ns2:description><ns2:value>48.57143</ns2:value></ns2:annotationElement><ns2:annotationElement position="981"><ns2:displayCharacter>A</ns2:displayCharacter><ns2:description>A 49%</ns2:description><ns2:value>48.57143</ns2:value></ns2:annotationElement><ns2:annotationElement position="982"><ns2:displayCharacter>T</ns2:displayCharacter><ns2:description>T 43%</ns2:description><ns2:value>42.857143</ns2:value></ns2:annotationElement><ns2:annotationElement position="983"><ns2:displayCharacter>T</ns2:displayCharacter><ns2:description>T 60%</ns2:description><ns2:value>60.0</ns2:value></ns2:annotationElement><ns2:annotationElement position="984"><ns2:displayCharacter>G</ns2:displayCharacter><ns2:description>G 54%</ns2:description><ns2:value>54.285713</ns2:value></ns2:annotationElement><ns2:annotationElement position="985"><ns2:displayCharacter>A</ns2:displayCharacter><ns2:description>A 37%</ns2:description><ns2:value>37.142857</ns2:value></ns2:annotationElement><ns2:annotationElement position="986"><ns2:displayCharacter>A</ns2:displayCharacter><ns2:description>A 34%</ns2:description><ns2:value>34.285713</ns2:value></ns2:annotationElement><ns2:annotationElement position="987"><ns2:displayCharacter>A</ns2:displayCharacter><ns2:description>A 63%</ns2:description><ns2:value>62.857143</ns2:value></ns2:annotationElement><ns2:annotationElement position="988"><ns2:displayCharacter>A</ns2:displayCharacter><ns2:description>A 49%</ns2:description><ns2:value>48.57143</ns2:value></ns2:annotationElement><ns2:annotationElement position="989"><ns2:displayCharacter>T</ns2:displayCharacter><ns2:description>T 37%</ns2:description><ns2:value>37.142857</ns2:value></ns2:annotationElement><ns2:annotationElement position="990"><ns2:displayCharacter>T</ns2:displayCharacter><ns2:description>T 40%</ns2:description><ns2:value>40.0</ns2:value></ns2:annotationElement><ns2:annotationElement position="991"><ns2:displayCharacter>G</ns2:displayCharacter><ns2:description>G 3%</ns2:description><ns2:value>2.857143</ns2:value></ns2:annotationElement><ns2:annotationElement position="992"><ns2:displayCharacter>A</ns2:displayCharacter><ns2:description>A 54%</ns2:description><ns2:value>54.285713</ns2:value></ns2:annotationElement><ns2:annotationElement position="993"><ns2:displayCharacter>A</ns2:displayCharacter><ns2:description>A 49%</ns2:description><ns2:value>48.57143</ns2:value></ns2:annotationElement><ns2:annotationElement position="994"><ns2:displayCharacter>T</ns2:displayCharacter><ns2:description>T 46%</ns2:description><ns2:value>45.714287</ns2:value></ns2:annotationElement><ns2:annotationElement position="995"><ns2:displayCharacter>A</ns2:displayCharacter><ns2:description>A 37%</ns2:description><ns2:value>37.142857</ns2:value></ns2:annotationElement><ns2:annotationElement position="996"><ns2:displayCharacter>A</ns2:displayCharacter><ns2:description>A 46%</ns2:description><ns2:value>45.714287</ns2:value></ns2:annotationElement><ns2:annotationElement position="997"><ns2:displayCharacter>A</ns2:displayCharacter><ns2:description>A 43%</ns2:description><ns2:value>42.857143</ns2:value></ns2:annotationElement><ns2:annotationElement position="998"><ns2:displayCharacter>G</ns2:displayCharacter><ns2:description>G 37%</ns2:description><ns2:value>37.142857</ns2:value></ns2:annotationElement><ns2:annotationElement position="999"><ns2:displayCharacter>T</ns2:displayCharacter><ns2:description>T 46%</ns2:description><ns2:value>45.714287</ns2:value></ns2:annotationElement><ns2:annotationElement position="1000"><ns2:displayCharacter>G</ns2:displayCharacter><ns2:description>G 51%</ns2:description><ns2:value>51.42857</ns2:value></ns2:annotationElement><ns2:annotationElement position="1001"><ns2:displayCharacter>G</ns2:displayCharacter><ns2:description>G 37%</ns2:description><ns2:value>37.142857</ns2:value></ns2:annotationElement><ns2:annotationElement position="1002"><ns2:displayCharacter>G</ns2:displayCharacter><ns2:description>G 40%</ns2:description><ns2:value>40.0</ns2:value></ns2:annotationElement><ns2:annotationElement position="1003"><ns2:displayCharacter>G</ns2:displayCharacter><ns2:description>G 46%</ns2:description><ns2:value>45.714287</ns2:value></ns2:annotationElement><ns2:annotationElement position="1004"><ns2:displayCharacter>T</ns2:displayCharacter><ns2:description>T 40%</ns2:description><ns2:value>40.0</ns2:value></ns2:annotationElement><ns2:annotationElement position="1005"><ns2:displayCharacter>C</ns2:displayCharacter><ns2:description>C 37%</ns2:description><ns2:value>37.142857</ns2:value></ns2:annotationElement><ns2:annotationElement position="1006"><ns2:displayCharacter>G</ns2:displayCharacter><ns2:description>G 49%</ns2:description><ns2:value>48.57143</ns2:value></ns2:annotationElement><ns2:annotationElement position="1007"><ns2:displayCharacter>G</ns2:displayCharacter><ns2:description>G 49%</ns2:description><ns2:value>48.57143</ns2:value></ns2:annotationElement><ns2:annotationElement position="1008"><ns2:displayCharacter>+</ns2:displayCharacter><ns2:description>[GT] 29%</ns2:description><ns2:value>28.571428</ns2:value></ns2:annotationElement><ns2:annotationElement position="1009"><ns2:displayCharacter>G</ns2:displayCharacter><ns2:description>G 54%</ns2:description><ns2:value>54.285713</ns2:value></ns2:annotationElement><ns2:annotationElement position="1010"><ns2:displayCharacter>T</ns2:displayCharacter><ns2:description>T 29%</ns2:description><ns2:value>28.571428</ns2:value></ns2:annotationElement><ns2:annotationElement position="1011"><ns2:displayCharacter>T</ns2:displayCharacter><ns2:description>T 51%</ns2:description><ns2:value>51.42857</ns2:value></ns2:annotationElement><ns2:annotationElement position="1012"><ns2:displayCharacter>G</ns2:displayCharacter><ns2:description>G 51%</ns2:description><ns2:value>51.42857</ns2:value></ns2:annotationElement><ns2:annotationElement position="1013"><ns2:displayCharacter>T</ns2:displayCharacter><ns2:description>T 40%</ns2:description><ns2:value>40.0</ns2:value></ns2:annotationElement><ns2:annotationElement position="1014"><ns2:displayCharacter>G</ns2:displayCharacter><ns2:description>G 51%</ns2:description><ns2:value>51.42857</ns2:value></ns2:annotationElement><ns2:annotationElement position="1015"><ns2:displayCharacter>G</ns2:displayCharacter><ns2:description>G 40%</ns2:description><ns2:value>40.0</ns2:value></ns2:annotationElement><ns2:annotationElement position="1016"><ns2:displayCharacter>A</ns2:displayCharacter><ns2:description>A 34%</ns2:description><ns2:value>34.285713</ns2:value></ns2:annotationElement><ns2:annotationElement position="1017"><ns2:displayCharacter>A</ns2:displayCharacter><ns2:description>A 23%</ns2:description><ns2:value>22.857143</ns2:value></ns2:annotationElement><ns2:annotationElement position="1018"><ns2:displayCharacter>T</ns2:displayCharacter><ns2:description>T 26%</ns2:description><ns2:value>25.714285</ns2:value></ns2:annotationElement><ns2:annotationElement position="1019"><ns2:displayCharacter>G</ns2:displayCharacter><ns2:description>G 20%</ns2:description><ns2:value>20.0</ns2:value></ns2:annotationElement><ns2:annotationElement position="1020"><ns2:displayCharacter>G</ns2:displayCharacter><ns2:description>G 26%</ns2:description><ns2:value>25.714285</ns2:value></ns2:annotationElement><ns2:annotationElement position="1021"><ns2:displayCharacter>G</ns2:displayCharacter><ns2:description>G 23%</ns2:description><ns2:value>22.857143</ns2:value></ns2:annotationElement><ns2:annotationElement position="1022"><ns2:displayCharacter>+</ns2:displayCharacter><ns2:description>[CT] 14%</ns2:description><ns2:value>14.285714</ns2:value></ns2:annotationElement><ns2:annotationElement position="1023"><ns2:displayCharacter>G</ns2:displayCharacter><ns2:description>G 23%</ns2:description><ns2:value>22.857143</ns2:value></ns2:annotationElement><ns2:annotationElement position="1024"><ns2:displayCharacter>G</ns2:displayCharacter><ns2:description>G 17%</ns2:description><ns2:value>17.142857</ns2:value></ns2:annotationElement><ns2:annotationElement position="1025"><ns2:displayCharacter>G</ns2:displayCharacter><ns2:description>G 37%</ns2:description><ns2:value>37.142857</ns2:value></ns2:annotationElement><ns2:annotationElement position="1026"><ns2:displayCharacter>A</ns2:displayCharacter><ns2:description>A 40%</ns2:description><ns2:value>40.0</ns2:value></ns2:annotationElement><ns2:annotationElement position="1027"><ns2:displayCharacter>A</ns2:displayCharacter><ns2:description>A 34%</ns2:description><ns2:value>34.285713</ns2:value></ns2:annotationElement><ns2:annotationElement position="1028"><ns2:displayCharacter>G</ns2:displayCharacter><ns2:description>G 43%</ns2:description><ns2:value>42.857143</ns2:value></ns2:annotationElement><ns2:annotationElement position="1029"><ns2:displayCharacter>G</ns2:displayCharacter><ns2:description>G 40%</ns2:description><ns2:value>40.0</ns2:value></ns2:annotationElement><ns2:annotationElement position="1030"><ns2:displayCharacter>T</ns2:displayCharacter><ns2:description>T 34%</ns2:description><ns2:value>34.285713</ns2:value></ns2:annotationElement><ns2:annotationElement position="1031"><ns2:displayCharacter>G</ns2:displayCharacter><ns2:description>G 37%</ns2:description><ns2:value>37.142857</ns2:value></ns2:annotationElement><ns2:annotationElement position="1032"><ns2:displayCharacter>T</ns2:displayCharacter><ns2:description>T 40%</ns2:description><ns2:value>40.0</ns2:value></ns2:annotationElement><ns2:annotationElement position="1033"><ns2:displayCharacter>C</ns2:displayCharacter><ns2:description>C 43%</ns2:description><ns2:value>42.857143</ns2:value></ns2:annotationElement><ns2:annotationElement position="1034"><ns2:displayCharacter>G</ns2:displayCharacter><ns2:description>G 37%</ns2:description><ns2:value>37.142857</ns2:value></ns2:annotationElement><ns2:annotationElement position="1035"><ns2:displayCharacter>T</ns2:displayCharacter><ns2:description>T 31%</ns2:description><ns2:value>31.428572</ns2:value></ns2:annotationElement><ns2:annotationElement position="1036"><ns2:displayCharacter>A</ns2:displayCharacter><ns2:description>A 54%</ns2:description><ns2:value>54.285713</ns2:value></ns2:annotationElement><ns2:annotationElement position="1037"><ns2:displayCharacter>A</ns2:displayCharacter><ns2:description>A 51%</ns2:description><ns2:value>51.42857</ns2:value></ns2:annotationElement><ns2:annotationElement position="1038"><ns2:displayCharacter>A</ns2:displayCharacter><ns2:description>A 57%</ns2:description><ns2:value>57.142857</ns2:value></ns2:annotationElement><ns2:annotationElement position="1039"><ns2:displayCharacter>T</ns2:displayCharacter><ns2:description>T 31%</ns2:description><ns2:value>31.428572</ns2:value></ns2:annotationElement><ns2:annotationElement position="1040"><ns2:displayCharacter>T</ns2:displayCharacter><ns2:description>T 37%</ns2:description><ns2:value>37.142857</ns2:value></ns2:annotationElement><ns2:annotationElement position="1041"><ns2:displayCharacter>C</ns2:displayCharacter><ns2:description>C 51%</ns2:description><ns2:value>51.42857</ns2:value></ns2:annotationElement><ns2:annotationElement position="1042"><ns2:displayCharacter>C</ns2:displayCharacter><ns2:description>C 51%</ns2:description><ns2:value>51.42857</ns2:value></ns2:annotationElement><ns2:annotationElement position="1043"><ns2:displayCharacter>G</ns2:displayCharacter><ns2:description>G 34%</ns2:description><ns2:value>34.285713</ns2:value></ns2:annotationElement><ns2:annotationElement position="1044"><ns2:displayCharacter>A</ns2:displayCharacter><ns2:description>A 51%</ns2:description><ns2:value>51.42857</ns2:value></ns2:annotationElement><ns2:annotationElement position="1045"><ns2:displayCharacter>A</ns2:displayCharacter><ns2:description>A 80%</ns2:description><ns2:value>80.0</ns2:value></ns2:annotationElement><ns2:annotationElement position="1046"><ns2:displayCharacter>A</ns2:displayCharacter><ns2:description>A 77%</ns2:description><ns2:value>77.14286</ns2:value></ns2:annotationElement><ns2:annotationElement position="1047"><ns2:displayCharacter>A</ns2:displayCharacter><ns2:description>A 71%</ns2:description><ns2:value>71.42857</ns2:value></ns2:annotationElement><ns2:annotationElement position="1048"><ns2:displayCharacter>A</ns2:displayCharacter><ns2:description>A 43%</ns2:description><ns2:value>42.857143</ns2:value></ns2:annotationElement><ns2:annotationElement position="1049"><ns2:displayCharacter>T</ns2:displayCharacter><ns2:description>T 60%</ns2:description><ns2:value>60.0</ns2:value></ns2:annotationElement><ns2:annotationElement position="1050"><ns2:displayCharacter>A</ns2:displayCharacter><ns2:description>A 6%</ns2:description><ns2:value>5.714286</ns2:value></ns2:annotationElement><ns2:annotationElement position="1051"><ns2:displayCharacter>G</ns2:displayCharacter><ns2:description>G 57%</ns2:description><ns2:value>57.142857</ns2:value></ns2:annotationElement><ns2:annotationElement position="1052"><ns2:displayCharacter>A</ns2:displayCharacter><ns2:description>A 34%</ns2:description><ns2:value>34.285713</ns2:value></ns2:annotationElement><ns2:annotationElement position="1053"><ns2:displayCharacter>T</ns2:displayCharacter><ns2:description>T 43%</ns2:description><ns2:value>42.857143</ns2:value></ns2:annotationElement><ns2:annotationElement position="1054"><ns2:displayCharacter>C</ns2:displayCharacter><ns2:description>C 43%</ns2:description><ns2:value>42.857143</ns2:value></ns2:annotationElement><ns2:annotationElement position="1055"><ns2:displayCharacter>+</ns2:displayCharacter><ns2:description>[AG] 40%</ns2:description><ns2:value>40.0</ns2:value></ns2:annotationElement><ns2:annotationElement position="1056"><ns2:displayCharacter>A</ns2:displayCharacter><ns2:description>A 80%</ns2:description><ns2:value>80.0</ns2:value></ns2:annotationElement><ns2:annotationElement position="1057"><ns2:displayCharacter>A</ns2:displayCharacter><ns2:description>A 77%</ns2:description><ns2:value>77.14286</ns2:value></ns2:annotationElement><ns2:annotationElement position="1058"><ns2:displayCharacter>A</ns2:displayCharacter><ns2:description>A 69%</ns2:description><ns2:value>68.57143</ns2:value></ns2:annotationElement><ns2:annotationElement position="1059"><ns2:displayCharacter>A</ns2:displayCharacter><ns2:description>A 77%</ns2:description><ns2:value>77.14286</ns2:value></ns2:annotationElement><ns2:annotationElement position="1060"><ns2:displayCharacter>T</ns2:displayCharacter><ns2:description>T 63%</ns2:description><ns2:value>62.857143</ns2:value></ns2:annotationElement><ns2:annotationElement position="1061"><ns2:displayCharacter>G</ns2:displayCharacter><ns2:description>G 60%</ns2:description><ns2:value>60.0</ns2:value></ns2:annotationElement><ns2:annotationElement position="1062"><ns2:displayCharacter>G</ns2:displayCharacter><ns2:description>G 57%</ns2:description><ns2:value>57.142857</ns2:value></ns2:annotationElement><ns2:annotationElement position="1063"><ns2:displayCharacter>C</ns2:displayCharacter><ns2:description>C 43%</ns2:description><ns2:value>42.857143</ns2:value></ns2:annotationElement><ns2:annotationElement position="1064"><ns2:displayCharacter>C</ns2:displayCharacter><ns2:description>C 63%</ns2:description><ns2:value>62.857143</ns2:value></ns2:annotationElement><ns2:annotationElement position="1065"><ns2:displayCharacter>A</ns2:displayCharacter><ns2:description>A 63%</ns2:description><ns2:value>62.857143</ns2:value></ns2:annotationElement><ns2:annotationElement position="1066"><ns2:displayCharacter>A</ns2:displayCharacter><ns2:description>A 86%</ns2:description><ns2:value>85.71429</ns2:value></ns2:annotationElement><ns2:annotationElement position="1067"><ns2:displayCharacter>A</ns2:displayCharacter><ns2:description>A 89%</ns2:description><ns2:value>88.57143</ns2:value></ns2:annotationElement><ns2:annotationElement position="1068"><ns2:displayCharacter>A</ns2:displayCharacter><ns2:description>A 71%</ns2:description><ns2:value>71.42857</ns2:value></ns2:annotationElement><ns2:annotationElement position="1069"><ns2:displayCharacter>A</ns2:displayCharacter><ns2:description>A 74%</ns2:description><ns2:value>74.28571</ns2:value></ns2:annotationElement><ns2:annotationElement position="1070"><ns2:displayCharacter>T</ns2:displayCharacter><ns2:description>T 57%</ns2:description><ns2:value>57.142857</ns2:value></ns2:annotationElement><ns2:annotationElement position="1071"><ns2:displayCharacter>G</ns2:displayCharacter><ns2:description>G 46%</ns2:description><ns2:value>45.714287</ns2:value></ns2:annotationElement><ns2:annotationElement position="1072"><ns2:displayCharacter>G</ns2:displayCharacter><ns2:description>G 66%</ns2:description><ns2:value>65.71429</ns2:value></ns2:annotationElement><ns2:annotationElement position="1073"><ns2:displayCharacter>G</ns2:displayCharacter><ns2:description>G 49%</ns2:description><ns2:value>48.57143</ns2:value></ns2:annotationElement><ns2:annotationElement position="1074"><ns2:displayCharacter>C</ns2:displayCharacter><ns2:description>C 43%</ns2:description><ns2:value>42.857143</ns2:value></ns2:annotationElement><ns2:annotationElement position="1075"><ns2:displayCharacter>G</ns2:displayCharacter><ns2:description>G 46%</ns2:description><ns2:value>45.714287</ns2:value></ns2:annotationElement><ns2:annotationElement position="1076"><ns2:displayCharacter>A</ns2:displayCharacter><ns2:description>A 69%</ns2:description><ns2:value>68.57143</ns2:value></ns2:annotationElement><ns2:annotationElement position="1077"><ns2:displayCharacter>A</ns2:displayCharacter><ns2:description>A 74%</ns2:description><ns2:value>74.28571</ns2:value></ns2:annotationElement><ns2:annotationElement position="1078"><ns2:displayCharacter>A</ns2:displayCharacter><ns2:description>A 60%</ns2:description><ns2:value>60.0</ns2:value></ns2:annotationElement><ns2:annotationElement position="1079"><ns2:displayCharacter>A</ns2:displayCharacter><ns2:description>A 60%</ns2:description><ns2:value>60.0</ns2:value></ns2:annotationElement><ns2:annotationElement position="1080"><ns2:displayCharacter>T</ns2:displayCharacter><ns2:description>T 69%</ns2:description><ns2:value>68.57143</ns2:value></ns2:annotationElement><ns2:annotationElement position="1081"><ns2:displayCharacter>C</ns2:displayCharacter><ns2:description>C 3%</ns2:description><ns2:value>2.857143</ns2:value></ns2:annotationElement><ns2:annotationElement position="1082"><ns2:displayCharacter>C</ns2:displayCharacter><ns2:description>C 3%</ns2:description><ns2:value>2.857143</ns2:value></ns2:annotationElement><ns2:annotationElement position="1083"><ns2:displayCharacter>+</ns2:displayCharacter><ns2:description>[CT] 34%</ns2:description><ns2:value>34.285713</ns2:value></ns2:annotationElement><ns2:annotationElement position="1084"><ns2:displayCharacter>C</ns2:displayCharacter><ns2:description>C 77%</ns2:description><ns2:value>77.14286</ns2:value></ns2:annotationElement><ns2:annotationElement position="1085"><ns2:displayCharacter>C</ns2:displayCharacter><ns2:description>C 83%</ns2:description><ns2:value>82.85714</ns2:value></ns2:annotationElement><ns2:annotationElement position="1086"><ns2:displayCharacter>A</ns2:displayCharacter><ns2:description>A 80%</ns2:description><ns2:value>80.0</ns2:value></ns2:annotationElement><ns2:annotationElement position="1087"><ns2:displayCharacter>A</ns2:displayCharacter><ns2:description>A 74%</ns2:description><ns2:value>74.28571</ns2:value></ns2:annotationElement><ns2:annotationElement position="1088"><ns2:displayCharacter>A</ns2:displayCharacter><ns2:description>A 66%</ns2:description><ns2:value>65.71429</ns2:value></ns2:annotationElement><ns2:annotationElement position="1089"><ns2:displayCharacter>C</ns2:displayCharacter><ns2:description>C 69%</ns2:description><ns2:value>68.57143</ns2:value></ns2:annotationElement><ns2:annotationElement position="1090"><ns2:displayCharacter>T</ns2:displayCharacter><ns2:description>T 69%</ns2:description><ns2:value>68.57143</ns2:value></ns2:annotationElement><ns2:annotationElement position="1091"><ns2:displayCharacter>T</ns2:displayCharacter><ns2:description>T 69%</ns2:description><ns2:value>68.57143</ns2:value></ns2:annotationElement><ns2:annotationElement position="1092"><ns2:displayCharacter>T</ns2:displayCharacter><ns2:description>T 69%</ns2:description><ns2:value>68.57143</ns2:value></ns2:annotationElement><ns2:annotationElement position="1093"><ns2:displayCharacter>T</ns2:displayCharacter><ns2:description>T 69%</ns2:description><ns2:value>68.57143</ns2:value></ns2:annotationElement><ns2:annotationElement position="1094"><ns2:displayCharacter>C</ns2:displayCharacter><ns2:description>C 69%</ns2:description><ns2:value>68.57143</ns2:value></ns2:annotationElement><ns2:annotationElement position="1095"><ns2:displayCharacter>T</ns2:displayCharacter><ns2:description>T 66%</ns2:description><ns2:value>65.71429</ns2:value></ns2:annotationElement><ns2:annotationElement position="1096"><ns2:displayCharacter>G</ns2:displayCharacter><ns2:description>G 60%</ns2:description><ns2:value>60.0</ns2:value></ns2:annotationElement><ns2:annotationElement position="1097"><ns2:displayCharacter>G</ns2:displayCharacter><ns2:description>G 80%</ns2:description><ns2:value>80.0</ns2:value></ns2:annotationElement><ns2:annotationElement position="1098"><ns2:displayCharacter>T</ns2:displayCharacter><ns2:description>T 51%</ns2:description><ns2:value>51.42857</ns2:value></ns2:annotationElement><ns2:annotationElement position="1099"><ns2:displayCharacter>C</ns2:displayCharacter><ns2:description>C 83%</ns2:description><ns2:value>82.85714</ns2:value></ns2:annotationElement><ns2:annotationElement position="1100"><ns2:displayCharacter>C</ns2:displayCharacter><ns2:description>C 74%</ns2:description><ns2:value>74.28571</ns2:value></ns2:annotationElement><ns2:annotationElement position="1101"><ns2:displayCharacter>T</ns2:displayCharacter><ns2:description>T 66%</ns2:description><ns2:value>65.71429</ns2:value></ns2:annotationElement><ns2:annotationElement position="1102"><ns2:displayCharacter>C</ns2:displayCharacter><ns2:description>C 60%</ns2:description><ns2:value>60.0</ns2:value></ns2:annotationElement><ns2:annotationElement position="1103"><ns2:displayCharacter>C</ns2:displayCharacter><ns2:description>C 69%</ns2:description><ns2:value>68.57143</ns2:value></ns2:annotationElement><ns2:annotationElement position="1104"><ns2:displayCharacter>G</ns2:displayCharacter><ns2:description>G 66%</ns2:description><ns2:value>65.71429</ns2:value></ns2:annotationElement><ns2:annotationElement position="1105"><ns2:displayCharacter>G</ns2:displayCharacter><ns2:description>G 74%</ns2:description><ns2:value>74.28571</ns2:value></ns2:annotationElement><ns2:annotationElement position="1106"><ns2:displayCharacter>G</ns2:displayCharacter><ns2:description>G 69%</ns2:description><ns2:value>68.57143</ns2:value></ns2:annotationElement><ns2:annotationElement position="1107"><ns2:displayCharacter>T</ns2:displayCharacter><ns2:description>T 66%</ns2:description><ns2:value>65.71429</ns2:value></ns2:annotationElement><ns2:annotationElement position="1108"><ns2:displayCharacter>A</ns2:displayCharacter><ns2:description>A 83%</ns2:description><ns2:value>82.85714</ns2:value></ns2:annotationElement><ns2:annotationElement position="1109"><ns2:displayCharacter>G</ns2:displayCharacter><ns2:description>G 74%</ns2:description><ns2:value>74.28571</ns2:value></ns2:annotationElement><ns2:annotationElement position="1110"><ns2:displayCharacter>G</ns2:displayCharacter><ns2:description>G 77%</ns2:description><ns2:value>77.14286</ns2:value></ns2:annotationElement><ns2:annotationElement position="1111"><ns2:displayCharacter>G</ns2:displayCharacter><ns2:description>G 69%</ns2:description><ns2:value>68.57143</ns2:value></ns2:annotationElement><ns2:annotationElement position="1112"><ns2:displayCharacter>G</ns2:displayCharacter><ns2:description>G 69%</ns2:description><ns2:value>68.57143</ns2:value></ns2:annotationElement><ns2:annotationElement position="1113"><ns2:displayCharacter>C</ns2:displayCharacter><ns2:description>C 83%</ns2:description><ns2:value>82.85714</ns2:value></ns2:annotationElement><ns2:annotationElement position="1114"><ns2:displayCharacter>G</ns2:displayCharacter><ns2:description>G 71%</ns2:description><ns2:value>71.42857</ns2:value></ns2:annotationElement><ns2:annotationElement position="1115"><ns2:displayCharacter>T</ns2:displayCharacter><ns2:description>T 69%</ns2:description><ns2:value>68.57143</ns2:value></ns2:annotationElement><ns2:annotationElement position="1116"><ns2:displayCharacter>A</ns2:displayCharacter><ns2:description>A 14%</ns2:description><ns2:value>14.285714</ns2:value></ns2:annotationElement><ns2:annotationElement position="1117"><ns2:displayCharacter>C</ns2:displayCharacter><ns2:description>C 11%</ns2:description><ns2:value>11.428572</ns2:value></ns2:annotationElement><ns2:annotationElement position="1118"><ns2:displayCharacter>A</ns2:displayCharacter><ns2:description>A 9%</ns2:description><ns2:value>8.571428</ns2:value></ns2:annotationElement><ns2:annotationElement position="1119"><ns2:displayCharacter>C</ns2:displayCharacter><ns2:description>C 14%</ns2:description><ns2:value>14.285714</ns2:value></ns2:annotationElement><ns2:annotationElement position="1120"><ns2:displayCharacter>T</ns2:displayCharacter><ns2:description>T 66%</ns2:description><ns2:value>65.71429</ns2:value></ns2:annotationElement><ns2:annotationElement position="1121"><ns2:displayCharacter>C</ns2:displayCharacter><ns2:description>C 83%</ns2:description><ns2:value>82.85714</ns2:value></ns2:annotationElement><ns2:annotationElement position="1122"><ns2:displayCharacter>C</ns2:displayCharacter><ns2:description>C 9%</ns2:description><ns2:value>8.571428</ns2:value></ns2:annotationElement><ns2:annotationElement position="1123"><ns2:displayCharacter>T</ns2:displayCharacter><ns2:description>T 69%</ns2:description><ns2:value>68.57143</ns2:value></ns2:annotationElement><ns2:annotationElement position="1124"><ns2:displayCharacter>G</ns2:displayCharacter><ns2:description>G 63%</ns2:description><ns2:value>62.857143</ns2:value></ns2:annotationElement><ns2:annotationElement position="1125"><ns2:displayCharacter>C</ns2:displayCharacter><ns2:description>C 80%</ns2:description><ns2:value>80.0</ns2:value></ns2:annotationElement><ns2:annotationElement position="1126"><ns2:displayCharacter>G</ns2:displayCharacter><ns2:description>G 49%</ns2:description><ns2:value>48.57143</ns2:value></ns2:annotationElement><ns2:annotationElement position="1127"><ns2:displayCharacter>A</ns2:displayCharacter><ns2:description>A 83%</ns2:description><ns2:value>82.85714</ns2:value></ns2:annotationElement><ns2:annotationElement position="1128"><ns2:displayCharacter>A</ns2:displayCharacter><ns2:description>A 74%</ns2:description><ns2:value>74.28571</ns2:value></ns2:annotationElement><ns2:annotationElement position="1129"><ns2:displayCharacter>A</ns2:displayCharacter><ns2:description>A 69%</ns2:description><ns2:value>68.57143</ns2:value></ns2:annotationElement><ns2:annotationElement position="1130"><ns2:displayCharacter>A</ns2:displayCharacter><ns2:description>A 11%</ns2:description><ns2:value>11.428572</ns2:value></ns2:annotationElement><ns2:annotationElement position="1131"><ns2:displayCharacter>C</ns2:displayCharacter><ns2:description>C 14%</ns2:description><ns2:value>14.285714</ns2:value></ns2:annotationElement><ns2:annotationElement position="1132"><ns2:displayCharacter>C</ns2:displayCharacter><ns2:description>C 9%</ns2:description><ns2:value>8.571428</ns2:value></ns2:annotationElement><ns2:annotationElement position="1133"><ns2:displayCharacter>+</ns2:displayCharacter><ns2:description>[AC] 9%</ns2:description><ns2:value>8.571428</ns2:value></ns2:annotationElement><ns2:annotationElement position="1134"><ns2:displayCharacter>C</ns2:displayCharacter><ns2:description>C 14%</ns2:description><ns2:value>14.285714</ns2:value></ns2:annotationElement><ns2:annotationElement position="1135"><ns2:displayCharacter>A</ns2:displayCharacter><ns2:description>A 6%</ns2:description><ns2:value>5.714286</ns2:value></ns2:annotationElement><ns2:annotationElement position="1136"><ns2:displayCharacter>A</ns2:displayCharacter><ns2:description>A 9%</ns2:description><ns2:value>8.571428</ns2:value></ns2:annotationElement><ns2:annotationElement position="1137"><ns2:displayCharacter>A</ns2:displayCharacter><ns2:description>A 17%</ns2:description><ns2:value>17.142857</ns2:value></ns2:annotationElement><ns2:annotationElement position="1138"><ns2:displayCharacter>A</ns2:displayCharacter><ns2:description>A 14%</ns2:description><ns2:value>14.285714</ns2:value></ns2:annotationElement><ns2:annotationElement position="1139"><ns2:displayCharacter>T</ns2:displayCharacter><ns2:description>T 11%</ns2:description><ns2:value>11.428572</ns2:value></ns2:annotationElement><ns2:annotationElement position="1140"><ns2:displayCharacter>A</ns2:displayCharacter><ns2:description>A 11%</ns2:description><ns2:value>11.428572</ns2:value></ns2:annotationElement><ns2:annotationElement position="1141"><ns2:displayCharacter>A</ns2:displayCharacter><ns2:description>A 40%</ns2:description><ns2:value>40.0</ns2:value></ns2:annotationElement><ns2:annotationElement position="1142"><ns2:displayCharacter>C</ns2:displayCharacter><ns2:description>C 49%</ns2:description><ns2:value>48.57143</ns2:value></ns2:annotationElement><ns2:annotationElement position="1143"><ns2:displayCharacter>C</ns2:displayCharacter><ns2:description>C 43%</ns2:description><ns2:value>42.857143</ns2:value></ns2:annotationElement><ns2:annotationElement position="1144"><ns2:displayCharacter>G</ns2:displayCharacter><ns2:description>G 63%</ns2:description><ns2:value>62.857143</ns2:value></ns2:annotationElement><ns2:annotationElement position="1145"><ns2:displayCharacter>A</ns2:displayCharacter><ns2:description>A 54%</ns2:description><ns2:value>54.285713</ns2:value></ns2:annotationElement><ns2:annotationElement position="1146"><ns2:displayCharacter>A</ns2:displayCharacter><ns2:description>A 71%</ns2:description><ns2:value>71.42857</ns2:value></ns2:annotationElement><ns2:annotationElement position="1147"><ns2:displayCharacter>A</ns2:displayCharacter><ns2:description>A 80%</ns2:description><ns2:value>80.0</ns2:value></ns2:annotationElement><ns2:annotationElement position="1148"><ns2:displayCharacter>A</ns2:displayCharacter><ns2:description>A 80%</ns2:description><ns2:value>80.0</ns2:value></ns2:annotationElement><ns2:annotationElement position="1149"><ns2:displayCharacter>A</ns2:displayCharacter><ns2:description>A 77%</ns2:description><ns2:value>77.14286</ns2:value></ns2:annotationElement><ns2:annotationElement position="1150"><ns2:displayCharacter>T</ns2:displayCharacter><ns2:description>T 66%</ns2:description><ns2:value>65.71429</ns2:value></ns2:annotationElement><ns2:annotationElement position="1151"><ns2:displayCharacter>G</ns2:displayCharacter><ns2:description>G 54%</ns2:description><ns2:value>54.285713</ns2:value></ns2:annotationElement><ns2:annotationElement position="1152"><ns2:displayCharacter>G</ns2:displayCharacter><ns2:description>G 60%</ns2:description><ns2:value>60.0</ns2:value></ns2:annotationElement><ns2:annotationElement position="1153"><ns2:displayCharacter>G</ns2:displayCharacter><ns2:description>G 54%</ns2:description><ns2:value>54.285713</ns2:value></ns2:annotationElement><ns2:annotationElement position="1154"><ns2:displayCharacter>T</ns2:displayCharacter><ns2:description>T 54%</ns2:description><ns2:value>54.285713</ns2:value></ns2:annotationElement><ns2:annotationElement position="1155"><ns2:displayCharacter>G</ns2:displayCharacter><ns2:description>G 63%</ns2:description><ns2:value>62.857143</ns2:value></ns2:annotationElement><ns2:annotationElement position="1156"><ns2:displayCharacter>C</ns2:displayCharacter><ns2:description>C 57%</ns2:description><ns2:value>57.142857</ns2:value></ns2:annotationElement><ns2:annotationElement position="1157"><ns2:displayCharacter>A</ns2:displayCharacter><ns2:description>A 57%</ns2:description><ns2:value>57.142857</ns2:value></ns2:annotationElement><ns2:annotationElement position="1158"><ns2:displayCharacter>G</ns2:displayCharacter><ns2:description>G 51%</ns2:description><ns2:value>51.42857</ns2:value></ns2:annotationElement><ns2:annotationElement position="1159"><ns2:displayCharacter>A</ns2:displayCharacter><ns2:description>A 60%</ns2:description><ns2:value>60.0</ns2:value></ns2:annotationElement><ns2:annotationElement position="1160"><ns2:displayCharacter>A</ns2:displayCharacter><ns2:description>A 29%</ns2:description><ns2:value>28.571428</ns2:value></ns2:annotationElement><ns2:annotationElement position="1161"><ns2:displayCharacter>A</ns2:displayCharacter><ns2:description>A 80%</ns2:description><ns2:value>80.0</ns2:value></ns2:annotationElement><ns2:annotationElement position="1162"><ns2:displayCharacter>A</ns2:displayCharacter><ns2:description>A 69%</ns2:description><ns2:value>68.57143</ns2:value></ns2:annotationElement><ns2:annotationElement position="1163"><ns2:displayCharacter>T</ns2:displayCharacter><ns2:description>T 60%</ns2:description><ns2:value>60.0</ns2:value></ns2:annotationElement><ns2:annotationElement position="1164"><ns2:displayCharacter>C</ns2:displayCharacter><ns2:description>C 80%</ns2:description><ns2:value>80.0</ns2:value></ns2:annotationElement><ns2:annotationElement position="1165"><ns2:displayCharacter>C</ns2:displayCharacter><ns2:description>C 69%</ns2:description><ns2:value>68.57143</ns2:value></ns2:annotationElement><ns2:annotationElement position="1166"><ns2:displayCharacter>C</ns2:displayCharacter><ns2:description>C 63%</ns2:description><ns2:value>62.857143</ns2:value></ns2:annotationElement><ns2:annotationElement position="1167"><ns2:displayCharacter>G</ns2:displayCharacter><ns2:description>G 63%</ns2:description><ns2:value>62.857143</ns2:value></ns2:annotationElement><ns2:annotationElement position="1168"><ns2:displayCharacter>T</ns2:displayCharacter><ns2:description>T 69%</ns2:description><ns2:value>68.57143</ns2:value></ns2:annotationElement><ns2:annotationElement position="1169"><ns2:displayCharacter>T</ns2:displayCharacter><ns2:description>T 77%</ns2:description><ns2:value>77.14286</ns2:value></ns2:annotationElement><ns2:annotationElement position="1170"><ns2:displayCharacter>C</ns2:displayCharacter><ns2:description>C 74%</ns2:description><ns2:value>74.28571</ns2:value></ns2:annotationElement><ns2:annotationElement position="1171"><ns2:displayCharacter>A</ns2:displayCharacter><ns2:description>A 69%</ns2:description><ns2:value>68.57143</ns2:value></ns2:annotationElement><ns2:annotationElement position="1172"><ns2:displayCharacter>A</ns2:displayCharacter><ns2:description>A 51%</ns2:description><ns2:value>51.42857</ns2:value></ns2:annotationElement><ns2:annotationElement position="1173"><ns2:displayCharacter>A</ns2:displayCharacter><ns2:description>A 60%</ns2:description><ns2:value>60.0</ns2:value></ns2:annotationElement><ns2:annotationElement position="1174"><ns2:displayCharacter>A</ns2:displayCharacter><ns2:description>A 57%</ns2:description><ns2:value>57.142857</ns2:value></ns2:annotationElement><ns2:annotationElement position="1175"><ns2:displayCharacter>A</ns2:displayCharacter><ns2:description>A 46%</ns2:description><ns2:value>45.714287</ns2:value></ns2:annotationElement><ns2:annotationElement position="1176"><ns2:displayCharacter>T</ns2:displayCharacter><ns2:description>T 9%</ns2:description><ns2:value>8.571428</ns2:value></ns2:annotationElement><ns2:annotationElement position="1177"><ns2:displayCharacter>A</ns2:displayCharacter><ns2:description>A 3%</ns2:description><ns2:value>2.857143</ns2:value></ns2:annotationElement><ns2:annotationElement position="1178"><ns2:displayCharacter>A</ns2:displayCharacter><ns2:description>A 3%</ns2:description><ns2:value>2.857143</ns2:value></ns2:annotationElement><ns2:annotationElement position="1179"><ns2:displayCharacter>A</ns2:displayCharacter><ns2:description>A 3%</ns2:description><ns2:value>2.857143</ns2:value></ns2:annotationElement><ns2:annotationElement position="1180"><ns2:displayCharacter>+</ns2:displayCharacter><ns2:description>[AC] 3%</ns2:description><ns2:value>2.857143</ns2:value></ns2:annotationElement><ns2:annotationElement position="1181"><ns2:displayCharacter>A</ns2:displayCharacter><ns2:description>A 9%</ns2:description><ns2:value>8.571428</ns2:value></ns2:annotationElement><ns2:annotationElement position="1182"><ns2:displayCharacter>A</ns2:displayCharacter><ns2:description>A 9%</ns2:description><ns2:value>8.571428</ns2:value></ns2:annotationElement><ns2:annotationElement position="1183"><ns2:displayCharacter>+</ns2:displayCharacter><ns2:description>[AC] 6%</ns2:description><ns2:value>5.714286</ns2:value></ns2:annotationElement><ns2:annotationElement position="1184"><ns2:displayCharacter>T</ns2:displayCharacter><ns2:description>T 37%</ns2:description><ns2:value>37.142857</ns2:value></ns2:annotationElement><ns2:annotationElement position="1185"><ns2:displayCharacter>C</ns2:displayCharacter><ns2:description>C 31%</ns2:description><ns2:value>31.428572</ns2:value></ns2:annotationElement><ns2:annotationElement position="1186"><ns2:displayCharacter>A</ns2:displayCharacter><ns2:description>A 14%</ns2:description><ns2:value>14.285714</ns2:value></ns2:annotationElement><ns2:annotationElement position="1187"><ns2:displayCharacter>G</ns2:displayCharacter><ns2:description>G 46%</ns2:description><ns2:value>45.714287</ns2:value></ns2:annotationElement><ns2:annotationElement position="1188"><ns2:displayCharacter>G</ns2:displayCharacter><ns2:description>G 43%</ns2:description><ns2:value>42.857143</ns2:value></ns2:annotationElement><ns2:annotationElement position="1189"><ns2:displayCharacter>C</ns2:displayCharacter><ns2:description>C 63%</ns2:description><ns2:value>62.857143</ns2:value></ns2:annotationElement><ns2:annotationElement position="1190"><ns2:displayCharacter>C</ns2:displayCharacter><ns2:description>C 51%</ns2:description><ns2:value>51.42857</ns2:value></ns2:annotationElement><ns2:annotationElement position="1191"><ns2:displayCharacter>A</ns2:displayCharacter><ns2:description>A 57%</ns2:description><ns2:value>57.142857</ns2:value></ns2:annotationElement><ns2:annotationElement position="1192"><ns2:displayCharacter>A</ns2:displayCharacter><ns2:description>A 57%</ns2:description><ns2:value>57.142857</ns2:value></ns2:annotationElement><ns2:annotationElement position="1193"><ns2:displayCharacter>A</ns2:displayCharacter><ns2:description>A 60%</ns2:description><ns2:value>60.0</ns2:value></ns2:annotationElement><ns2:annotationElement position="1194"><ns2:displayCharacter>A</ns2:displayCharacter><ns2:description>A 66%</ns2:description><ns2:value>65.71429</ns2:value></ns2:annotationElement><ns2:annotationElement position="1195"><ns2:displayCharacter>A</ns2:displayCharacter><ns2:description>A 57%</ns2:description><ns2:value>57.142857</ns2:value></ns2:annotationElement><ns2:annotationElement position="1196"><ns2:displayCharacter>T</ns2:displayCharacter><ns2:description>T 49%</ns2:description><ns2:value>48.57143</ns2:value></ns2:annotationElement><ns2:annotationElement position="1197"><ns2:displayCharacter>G</ns2:displayCharacter><ns2:description>G 51%</ns2:description><ns2:value>51.42857</ns2:value></ns2:annotationElement><ns2:annotationElement position="1198"><ns2:displayCharacter>C</ns2:displayCharacter><ns2:description>C 57%</ns2:description><ns2:value>57.142857</ns2:value></ns2:annotationElement><ns2:annotationElement position="1199"><ns2:displayCharacter>C</ns2:displayCharacter><ns2:description>C 57%</ns2:description><ns2:value>57.142857</ns2:value></ns2:annotationElement><ns2:annotationElement position="1200"><ns2:displayCharacter>A</ns2:displayCharacter><ns2:description>A 54%</ns2:description><ns2:value>54.285713</ns2:value></ns2:annotationElement><ns2:annotationElement position="1201"><ns2:displayCharacter>A</ns2:displayCharacter><ns2:description>A 63%</ns2:description><ns2:value>62.857143</ns2:value></ns2:annotationElement><ns2:annotationElement position="1202"><ns2:displayCharacter>A</ns2:displayCharacter><ns2:description>A 60%</ns2:description><ns2:value>60.0</ns2:value></ns2:annotationElement><ns2:annotationElement position="1203"><ns2:displayCharacter>A</ns2:displayCharacter><ns2:description>A 57%</ns2:description><ns2:value>57.142857</ns2:value></ns2:annotationElement><ns2:annotationElement position="1204"><ns2:displayCharacter>A</ns2:displayCharacter><ns2:description>A 57%</ns2:description><ns2:value>57.142857</ns2:value></ns2:annotationElement><ns2:annotationElement position="1205"><ns2:displayCharacter>T</ns2:displayCharacter><ns2:description>T 49%</ns2:description><ns2:value>48.57143</ns2:value></ns2:annotationElement><ns2:annotationElement position="1206"><ns2:displayCharacter>C</ns2:displayCharacter><ns2:description>C 31%</ns2:description><ns2:value>31.428572</ns2:value></ns2:annotationElement><ns2:annotationElement position="1207"><ns2:displayCharacter>G</ns2:displayCharacter><ns2:description>G 57%</ns2:description><ns2:value>57.142857</ns2:value></ns2:annotationElement><ns2:annotationElement position="1208"><ns2:displayCharacter>G</ns2:displayCharacter><ns2:description>G 40%</ns2:description><ns2:value>40.0</ns2:value></ns2:annotationElement><ns2:annotationElement position="1209"><ns2:displayCharacter>C</ns2:displayCharacter><ns2:description>C 51%</ns2:description><ns2:value>51.42857</ns2:value></ns2:annotationElement><ns2:annotationElement position="1210"><ns2:displayCharacter>T</ns2:displayCharacter><ns2:description>T 54%</ns2:description><ns2:value>54.285713</ns2:value></ns2:annotationElement><ns2:annotationElement position="1211"><ns2:displayCharacter>C</ns2:displayCharacter><ns2:description>C 51%</ns2:description><ns2:value>51.42857</ns2:value></ns2:annotationElement><ns2:annotationElement position="1212"><ns2:displayCharacter>C</ns2:displayCharacter><ns2:description>C 63%</ns2:description><ns2:value>62.857143</ns2:value></ns2:annotationElement><ns2:annotationElement position="1213"><ns2:displayCharacter>G</ns2:displayCharacter><ns2:description>G 49%</ns2:description><ns2:value>48.57143</ns2:value></ns2:annotationElement><ns2:annotationElement position="1214"><ns2:displayCharacter>G</ns2:displayCharacter><ns2:description>G 49%</ns2:description><ns2:value>48.57143</ns2:value></ns2:annotationElement><ns2:annotationElement position="1215"><ns2:displayCharacter>G</ns2:displayCharacter><ns2:description>G 54%</ns2:description><ns2:value>54.285713</ns2:value></ns2:annotationElement><ns2:annotationElement position="1216"><ns2:displayCharacter>G</ns2:displayCharacter><ns2:description>G 49%</ns2:description><ns2:value>48.57143</ns2:value></ns2:annotationElement><ns2:annotationElement position="1217"><ns2:displayCharacter>C</ns2:displayCharacter><ns2:description>C 57%</ns2:description><ns2:value>57.142857</ns2:value></ns2:annotationElement><ns2:annotationElement position="1218"><ns2:displayCharacter>G</ns2:displayCharacter><ns2:description>G 51%</ns2:description><ns2:value>51.42857</ns2:value></ns2:annotationElement><ns2:annotationElement position="1219"><ns2:displayCharacter>G</ns2:displayCharacter><ns2:description>G 51%</ns2:description><ns2:value>51.42857</ns2:value></ns2:annotationElement><ns2:annotationElement position="1220"><ns2:displayCharacter>G</ns2:displayCharacter><ns2:description>G 46%</ns2:description><ns2:value>45.714287</ns2:value></ns2:annotationElement><ns2:annotationElement position="1221"><ns2:displayCharacter>A</ns2:displayCharacter><ns2:description>A 51%</ns2:description><ns2:value>51.42857</ns2:value></ns2:annotationElement><ns2:annotationElement position="1222"><ns2:displayCharacter>A</ns2:displayCharacter><ns2:description>A 54%</ns2:description><ns2:value>54.285713</ns2:value></ns2:annotationElement><ns2:annotationElement position="1223"><ns2:displayCharacter>A</ns2:displayCharacter><ns2:description>A 46%</ns2:description><ns2:value>45.714287</ns2:value></ns2:annotationElement><ns2:annotationElement position="1224"><ns2:displayCharacter>C</ns2:displayCharacter><ns2:description>C 49%</ns2:description><ns2:value>48.57143</ns2:value></ns2:annotationElement><ns2:annotationElement position="1225"><ns2:displayCharacter>T</ns2:displayCharacter><ns2:description>T 63%</ns2:description><ns2:value>62.857143</ns2:value></ns2:annotationElement><ns2:annotationElement position="1226"><ns2:displayCharacter>G</ns2:displayCharacter><ns2:description>G 43%</ns2:description><ns2:value>42.857143</ns2:value></ns2:annotationElement><ns2:annotationElement position="1227"><ns2:displayCharacter>C</ns2:displayCharacter><ns2:description>C 14%</ns2:description><ns2:value>14.285714</ns2:value></ns2:annotationElement><ns2:annotationElement position="1228"><ns2:displayCharacter>A</ns2:displayCharacter><ns2:description>A 17%</ns2:description><ns2:value>17.142857</ns2:value></ns2:annotationElement><ns2:annotationElement position="1229"><ns2:displayCharacter>G</ns2:displayCharacter><ns2:description>G 11%</ns2:description><ns2:value>11.428572</ns2:value></ns2:annotationElement><ns2:annotationElement position="1230"><ns2:displayCharacter>C</ns2:displayCharacter><ns2:description>C 9%</ns2:description><ns2:value>8.571428</ns2:value></ns2:annotationElement><ns2:annotationElement position="1231"><ns2:displayCharacter>C</ns2:displayCharacter><ns2:description>C 14%</ns2:description><ns2:value>14.285714</ns2:value></ns2:annotationElement><ns2:annotationElement position="1232"><ns2:displayCharacter>C</ns2:displayCharacter><ns2:description>C 17%</ns2:description><ns2:value>17.142857</ns2:value></ns2:annotationElement><ns2:annotationElement position="1233"><ns2:displayCharacter>+</ns2:displayCharacter><ns2:description>[AG] 9%</ns2:description><ns2:value>8.571428</ns2:value></ns2:annotationElement><ns2:annotationElement position="1234"><ns2:displayCharacter>A</ns2:displayCharacter><ns2:description>A 17%</ns2:description><ns2:value>17.142857</ns2:value></ns2:annotationElement><ns2:annotationElement position="1235"><ns2:displayCharacter>+</ns2:displayCharacter><ns2:description>[CT] 3%</ns2:description><ns2:value>2.857143</ns2:value></ns2:annotationElement><ns2:annotationElement position="1236"><ns2:displayCharacter>C</ns2:displayCharacter><ns2:description>C 6%</ns2:description><ns2:value>5.714286</ns2:value></ns2:annotationElement><ns2:annotationElement position="1237"><ns2:displayCharacter>C</ns2:displayCharacter><ns2:description>C 6%</ns2:description><ns2:value>5.714286</ns2:value></ns2:annotationElement><ns2:annotationElement position="1238"><ns2:displayCharacter>A</ns2:displayCharacter><ns2:description>A 6%</ns2:description><ns2:value>5.714286</ns2:value></ns2:annotationElement><ns2:annotationElement position="1239"><ns2:displayCharacter>+</ns2:displayCharacter><ns2:description>[AG] 3%</ns2:description><ns2:value>2.857143</ns2:value></ns2:annotationElement><ns2:annotationElement position="1240"><ns2:displayCharacter>C</ns2:displayCharacter><ns2:description>C 6%</ns2:description><ns2:value>5.714286</ns2:value></ns2:annotationElement><ns2:annotationElement position="1241"><ns2:displayCharacter>T</ns2:displayCharacter><ns2:description>T 6%</ns2:description><ns2:value>5.714286</ns2:value></ns2:annotationElement><ns2:annotationElement position="1242"><ns2:displayCharacter>C</ns2:displayCharacter><ns2:description>C 6%</ns2:description><ns2:value>5.714286</ns2:value></ns2:annotationElement><ns2:annotationElement position="1243"><ns2:displayCharacter>A</ns2:displayCharacter><ns2:description>A 6%</ns2:description><ns2:value>5.714286</ns2:value></ns2:annotationElement><ns2:annotationElement position="1244"><ns2:displayCharacter>G</ns2:displayCharacter><ns2:description>G 6%</ns2:description><ns2:value>5.714286</ns2:value></ns2:annotationElement><ns2:annotationElement position="1245"><ns2:displayCharacter>C</ns2:displayCharacter><ns2:description>C 9%</ns2:description><ns2:value>8.571428</ns2:value></ns2:annotationElement><ns2:annotationElement position="1246"><ns2:displayCharacter>+</ns2:displayCharacter><ns2:description>[AC] 9%</ns2:description><ns2:value>8.571428</ns2:value></ns2:annotationElement><ns2:annotationElement position="1247"><ns2:displayCharacter>A</ns2:displayCharacter><ns2:description>A 9%</ns2:description><ns2:value>8.571428</ns2:value></ns2:annotationElement><ns2:annotationElement position="1248"><ns2:displayCharacter>A</ns2:displayCharacter><ns2:description>A 11%</ns2:description><ns2:value>11.428572</ns2:value></ns2:annotationElement><ns2:annotationElement position="1249"><ns2:displayCharacter>G</ns2:displayCharacter><ns2:description>G 17%</ns2:description><ns2:value>17.142857</ns2:value></ns2:annotationElement><ns2:annotationElement position="1250"><ns2:displayCharacter>C</ns2:displayCharacter><ns2:description>C 14%</ns2:description><ns2:value>14.285714</ns2:value></ns2:annotationElement><ns2:annotationElement position="1251"><ns2:displayCharacter>C</ns2:displayCharacter><ns2:description>C 20%</ns2:description><ns2:value>20.0</ns2:value></ns2:annotationElement><ns2:annotationElement position="1252"><ns2:displayCharacter>A</ns2:displayCharacter><ns2:description>A 11%</ns2:description><ns2:value>11.428572</ns2:value></ns2:annotationElement><ns2:annotationElement position="1253"><ns2:displayCharacter>A</ns2:displayCharacter><ns2:description>A 14%</ns2:description><ns2:value>14.285714</ns2:value></ns2:annotationElement><ns2:annotationElement position="1254"><ns2:displayCharacter>A</ns2:displayCharacter><ns2:description>A 9%</ns2:description><ns2:value>8.571428</ns2:value></ns2:annotationElement><ns2:annotationElement position="1255"><ns2:displayCharacter>+</ns2:displayCharacter><ns2:description>[ACT] 6%</ns2:description><ns2:value>5.714286</ns2:value></ns2:annotationElement><ns2:annotationElement position="1256"><ns2:displayCharacter>+</ns2:displayCharacter><ns2:description>[GT] 9%</ns2:description><ns2:value>8.571428</ns2:value></ns2:annotationElement><ns2:annotationElement position="1257"><ns2:displayCharacter>A</ns2:displayCharacter><ns2:description>A 9%</ns2:description><ns2:value>8.571428</ns2:value></ns2:annotationElement><ns2:annotationElement position="1258"><ns2:displayCharacter>C</ns2:displayCharacter><ns2:description>C 11%</ns2:description><ns2:value>11.428572</ns2:value></ns2:annotationElement><ns2:annotationElement position="1259"><ns2:displayCharacter>C</ns2:displayCharacter><ns2:description>C 14%</ns2:description><ns2:value>14.285714</ns2:value></ns2:annotationElement><ns2:annotationElement position="1260"><ns2:displayCharacter>C</ns2:displayCharacter><ns2:description>C 17%</ns2:description><ns2:value>17.142857</ns2:value></ns2:annotationElement><ns2:annotationElement position="1261"><ns2:displayCharacter>C</ns2:displayCharacter><ns2:description>C 11%</ns2:description><ns2:value>11.428572</ns2:value></ns2:annotationElement><ns2:annotationElement position="1262"><ns2:displayCharacter>+</ns2:displayCharacter><ns2:description>[AC] 9%</ns2:description><ns2:value>8.571428</ns2:value></ns2:annotationElement><ns2:annotationElement position="1263"><ns2:displayCharacter>A</ns2:displayCharacter><ns2:description>A 20%</ns2:description><ns2:value>20.0</ns2:value></ns2:annotationElement><ns2:annotationElement position="1264"><ns2:displayCharacter>+</ns2:displayCharacter><ns2:description>[AT] 9%</ns2:description><ns2:value>8.571428</ns2:value></ns2:annotationElement><ns2:annotationElement position="1265"><ns2:displayCharacter>T</ns2:displayCharacter><ns2:description>T 17%</ns2:description><ns2:value>17.142857</ns2:value></ns2:annotationElement><ns2:annotationElement position="1266"><ns2:displayCharacter>T</ns2:displayCharacter><ns2:description>T 17%</ns2:description><ns2:value>17.142857</ns2:value></ns2:annotationElement><ns2:annotationElement position="1267"><ns2:displayCharacter>T</ns2:displayCharacter><ns2:description>T 11%</ns2:description><ns2:value>11.428572</ns2:value></ns2:annotationElement><ns2:annotationElement position="1268"><ns2:displayCharacter>C</ns2:displayCharacter><ns2:description>C 11%</ns2:description><ns2:value>11.428572</ns2:value></ns2:annotationElement><ns2:annotationElement position="1269"><ns2:displayCharacter>C</ns2:displayCharacter><ns2:description>C 17%</ns2:description><ns2:value>17.142857</ns2:value></ns2:annotationElement><ns2:annotationElement position="1270"><ns2:displayCharacter>C</ns2:displayCharacter><ns2:description>C 14%</ns2:description><ns2:value>14.285714</ns2:value></ns2:annotationElement><ns2:annotationElement position="1271"><ns2:displayCharacter>C</ns2:displayCharacter><ns2:description>C 11%</ns2:description><ns2:value>11.428572</ns2:value></ns2:annotationElement><ns2:annotationElement position="1272"><ns2:displayCharacter>+</ns2:displayCharacter><ns2:description>[CG] 9%</ns2:description><ns2:value>8.571428</ns2:value></ns2:annotationElement><ns2:annotationElement position="1273"><ns2:displayCharacter>G</ns2:displayCharacter><ns2:description>G 9%</ns2:description><ns2:value>8.571428</ns2:value></ns2:annotationElement><ns2:annotationElement position="1274"><ns2:displayCharacter>C</ns2:displayCharacter><ns2:description>C 11%</ns2:description><ns2:value>11.428572</ns2:value></ns2:annotationElement><ns2:annotationElement position="1275"><ns2:displayCharacter>C</ns2:displayCharacter><ns2:description>C 17%</ns2:description><ns2:value>17.142857</ns2:value></ns2:annotationElement><ns2:annotationElement position="1276"><ns2:displayCharacter>A</ns2:displayCharacter><ns2:description>A 11%</ns2:description><ns2:value>11.428572</ns2:value></ns2:annotationElement><ns2:annotationElement position="1277"><ns2:displayCharacter>+</ns2:displayCharacter><ns2:description>[AC] 9%</ns2:description><ns2:value>8.571428</ns2:value></ns2:annotationElement><ns2:annotationElement position="1278"><ns2:displayCharacter>C</ns2:displayCharacter><ns2:description>C 17%</ns2:description><ns2:value>17.142857</ns2:value></ns2:annotationElement><ns2:annotationElement position="1279"><ns2:displayCharacter>C</ns2:displayCharacter><ns2:description>C 17%</ns2:description><ns2:value>17.142857</ns2:value></ns2:annotationElement><ns2:annotationElement position="1280"><ns2:displayCharacter>G</ns2:displayCharacter><ns2:description>G 9%</ns2:description><ns2:value>8.571428</ns2:value></ns2:annotationElement><ns2:annotationElement position="1281"><ns2:displayCharacter>G</ns2:displayCharacter><ns2:description>G 17%</ns2:description><ns2:value>17.142857</ns2:value></ns2:annotationElement><ns2:annotationElement position="1282"><ns2:displayCharacter>G</ns2:displayCharacter><ns2:description>G 11%</ns2:description><ns2:value>11.428572</ns2:value></ns2:annotationElement><ns2:annotationElement position="1283"><ns2:displayCharacter>C</ns2:displayCharacter><ns2:description>C 14%</ns2:description><ns2:value>14.285714</ns2:value></ns2:annotationElement><ns2:annotationElement position="1284"><ns2:displayCharacter>C</ns2:displayCharacter><ns2:description>C 17%</ns2:description><ns2:value>17.142857</ns2:value></ns2:annotationElement><ns2:annotationElement position="1285"><ns2:displayCharacter>T</ns2:displayCharacter><ns2:description>T 14%</ns2:description><ns2:value>14.285714</ns2:value></ns2:annotationElement><ns2:annotationElement position="1286"><ns2:displayCharacter>A</ns2:displayCharacter><ns2:description>A 14%</ns2:description><ns2:value>14.285714</ns2:value></ns2:annotationElement><ns2:annotationElement position="1287"><ns2:displayCharacter>T</ns2:displayCharacter><ns2:description>T 14%</ns2:description><ns2:value>14.285714</ns2:value></ns2:annotationElement><ns2:annotationElement position="1288"><ns2:displayCharacter>T</ns2:displayCharacter><ns2:description>T 17%</ns2:description><ns2:value>17.142857</ns2:value></ns2:annotationElement><ns2:annotationElement position="1289"><ns2:displayCharacter>T</ns2:displayCharacter><ns2:description>T 14%</ns2:description><ns2:value>14.285714</ns2:value></ns2:annotationElement><ns2:annotationElement position="1290"><ns2:displayCharacter>T</ns2:displayCharacter><ns2:description>T 20%</ns2:description><ns2:value>20.0</ns2:value></ns2:annotationElement><ns2:annotationElement position="1291"><ns2:displayCharacter>A</ns2:displayCharacter><ns2:description>A 17%</ns2:description><ns2:value>17.142857</ns2:value></ns2:annotationElement><ns2:annotationElement position="1292"><ns2:displayCharacter>C</ns2:displayCharacter><ns2:description>C 14%</ns2:description><ns2:value>14.285714</ns2:value></ns2:annotationElement><ns2:annotationElement position="1293"><ns2:displayCharacter>A</ns2:displayCharacter><ns2:description>A 20%</ns2:description><ns2:value>20.0</ns2:value></ns2:annotationElement><ns2:annotationElement position="1294"><ns2:displayCharacter>C</ns2:displayCharacter><ns2:description>C 14%</ns2:description><ns2:value>14.285714</ns2:value></ns2:annotationElement><ns2:annotationElement position="1295"><ns2:displayCharacter>C</ns2:displayCharacter><ns2:description>C 14%</ns2:description><ns2:value>14.285714</ns2:value></ns2:annotationElement><ns2:annotationElement position="1296"><ns2:displayCharacter>A</ns2:displayCharacter><ns2:description>A 20%</ns2:description><ns2:value>20.0</ns2:value></ns2:annotationElement><ns2:annotationElement position="1297"><ns2:displayCharacter>A</ns2:displayCharacter><ns2:description>A 17%</ns2:description><ns2:value>17.142857</ns2:value></ns2:annotationElement><ns2:annotationElement position="1298"><ns2:displayCharacter>C</ns2:displayCharacter><ns2:description>C 14%</ns2:description><ns2:value>14.285714</ns2:value></ns2:annotationElement><ns2:annotationElement position="1299"><ns2:displayCharacter>C</ns2:displayCharacter><ns2:description>C 14%</ns2:description><ns2:value>14.285714</ns2:value></ns2:annotationElement><ns2:annotationElement position="1300"><ns2:displayCharacter>C</ns2:displayCharacter><ns2:description>C 14%</ns2:description><ns2:value>14.285714</ns2:value></ns2:annotationElement><ns2:annotationElement position="1301"><ns2:displayCharacter>C</ns2:displayCharacter><ns2:description>C 14%</ns2:description><ns2:value>14.285714</ns2:value></ns2:annotationElement><ns2:annotationElement position="1302"><ns2:displayCharacter>C</ns2:displayCharacter><ns2:description>C 14%</ns2:description><ns2:value>14.285714</ns2:value></ns2:annotationElement><ns2:annotationElement position="1303"><ns2:displayCharacter>A</ns2:displayCharacter><ns2:description>A 14%</ns2:description><ns2:value>14.285714</ns2:value></ns2:annotationElement><ns2:annotationElement position="1304"><ns2:displayCharacter>G</ns2:displayCharacter><ns2:description>G 14%</ns2:description><ns2:value>14.285714</ns2:value></ns2:annotationElement><ns2:annotationElement position="1305"><ns2:displayCharacter>T</ns2:displayCharacter><ns2:description>T 14%</ns2:description><ns2:value>14.285714</ns2:value></ns2:annotationElement><ns2:label>Consensus</ns2:label><ns2:description>% Identidad</ns2:description></ns2:Annotation></ns2:SequenceSet></ns3:vamsasModel><ns3:JSeq colour="-1" start="1" end="702" id="sq1"/><ns3:JSeq colour="-1" start="1" end="702" id="sq3"/><ns3:JSeq colour="-1" start="1" end="710" id="sq5"/><ns3:JSeq colour="-1" start="1" end="714" id="sq7"/><ns3:JSeq colour="-1" start="1" end="716" id="sq9"/><ns3:JSeq colour="-1" start="1" end="716" id="sq11"/><ns3:JSeq colour="-1" start="1" end="719" id="sq13"/><ns3:JSeq colour="-1" start="1" end="735" id="sq15"/><ns3:JSeq colour="-1" start="1" end="747" id="sq17"/><ns3:JSeq colour="-1" start="1" end="776" id="sq19"><ns3:features begin="736" end="742" type="F2" description="" featureGroup="Jalview" score="0.0"/><ns3:features begin="744" end="744" type="F2" description="" featureGroup="Jalview" score="0.0"/><ns3:features begin="746" end="753" type="F2" description="" featureGroup="Jalview" score="0.0"/><ns3:features begin="761" end="761" type="LF" description="" featureGroup="Jalview" score="0.0"/><ns3:features begin="762" end="763" type="LF" description="" featureGroup="Jalview" score="0.0"/><ns3:features begin="765" end="770" type="LF" description="" featureGroup="Jalview" score="0.0"/><ns3:features begin="754" end="754" type="crRNA_kDNA" description="" featureGroup="Jalview" score="0.0"/><ns3:features begin="762" end="763" type="crRNA_kDNA" description="" featureGroup="Jalview" score="0.0"/></ns3:JSeq><ns3:JSeq colour="-1" start="1" end="785" id="sq21"><ns3:features begin="770" end="772" type="B1c" description="" featureGroup="Jalview" score="0.0"/><ns3:features begin="727" end="727" type="LF" description="" featureGroup="Jalview" score="0.0"/><ns3:features begin="728" end="729" type="LF" description="" featureGroup="Jalview" score="0.0"/><ns3:features begin="731" end="742" type="LF" description="" featureGroup="Jalview" score="0.0"/><ns3:features begin="702" end="720" type="TGCGAAAACCGAAAAATGG" description="Search Results" featureGroup="F2" score="0.0"/><ns3:features begin="728" end="729" type="crRNA_kDNA" description="" featureGroup="Jalview" score="0.0"/><ns3:features begin="731" end="736" type="crRNA_kDNA" description="" featureGroup="Jalview" score="0.0"/></ns3:JSeq><ns3:JSeq colour="-1" start="1" end="786" id="sq23"><ns3:features begin="670" end="670" type="F2" description="" featureGroup="Jalview" score="0.0"/></ns3:JSeq><ns3:JSeq colour="-1" start="1" end="790" id="sq25"><ns3:features begin="750" end="756" type="F2" description="" featureGroup="Jalview" score="0.0"/><ns3:features begin="757" end="757" type="F2" description="" featureGroup="Jalview" score="0.0"/><ns3:features begin="759" end="759" type="F2" description="" featureGroup="Jalview" score="0.0"/><ns3:features begin="760" end="766" type="F2" description="" featureGroup="Jalview" score="0.0"/><ns3:features begin="767" end="767" type="F2" description="" featureGroup="Jalview" score="0.0"/><ns3:features begin="775" end="775" type="LF" description="" featureGroup="Jalview" score="0.0"/><ns3:features begin="776" end="777" type="LF" description="" featureGroup="Jalview" score="0.0"/><ns3:features begin="779" end="784" type="LF" description="" featureGroup="Jalview" score="0.0"/><ns3:features begin="776" end="777" type="crRNA_kDNA" description="" featureGroup="Jalview" score="0.0"/></ns3:JSeq><ns3:JSeq colour="-1" start="1" end="805" id="sq27"><ns3:features begin="790" end="792" type="B1c" description="" featureGroup="Jalview" score="0.0"/><ns3:features begin="768" end="774" type="F1c" description="" featureGroup="Jalview" score="0.0"/><ns3:features begin="775" end="775" type="F1c" description="" featureGroup="Jalview" score="0.0"/><ns3:features begin="778" end="778" type="F1c" description="" featureGroup="Jalview" score="0.0"/><ns3:features begin="784" end="784" type="F1c" description="" featureGroup="Jalview" score="0.0"/><ns3:features begin="786" end="786" type="F1c" description="" featureGroup="Jalview" score="0.0"/><ns3:features begin="732" end="732" type="F2" description="" featureGroup="Jalview" score="0.0"/><ns3:features begin="748" end="748" type="LF" description="" featureGroup="Jalview" score="0.0"/><ns3:features begin="749" end="750" type="LF" description="" featureGroup="Jalview" score="0.0"/><ns3:features begin="752" end="757" type="LF" description="" featureGroup="Jalview" score="0.0"/><ns3:features begin="758" end="763" type="LF" description="" featureGroup="Jalview" score="0.0"/><ns3:features begin="723" end="741" type="TGCGAAAACCGAAAAATGG" description="Search Results" featureGroup="F2" score="0.0"/><ns3:features begin="749" end="750" type="crRNA_kDNA" description="" featureGroup="Jalview" score="0.0"/></ns3:JSeq><ns3:JSeq colour="-1" start="1" end="807" id="sq29"><ns3:features begin="792" end="794" type="B1c" description="" featureGroup="Jalview" score="0.0"/><ns3:features begin="770" end="776" type="F1c" description="" featureGroup="Jalview" score="0.0"/><ns3:features begin="777" end="777" type="F1c" description="" featureGroup="Jalview" score="0.0"/><ns3:features begin="780" end="780" type="F1c" description="" featureGroup="Jalview" score="0.0"/><ns3:features begin="786" end="786" type="F1c" description="" featureGroup="Jalview" score="0.0"/><ns3:features begin="788" end="788" type="F1c" description="" featureGroup="Jalview" score="0.0"/><ns3:features begin="725" end="727" type="F2" description="" featureGroup="Jalview" score="0.0"/><ns3:features begin="729" end="731" type="F2" description="" featureGroup="Jalview" score="0.0"/><ns3:features begin="733" end="733" type="F2" description="" featureGroup="Jalview" score="0.0"/><ns3:features begin="735" end="740" type="F2" description="" featureGroup="Jalview" score="0.0"/><ns3:features begin="750" end="750" type="LF" description="" featureGroup="Jalview" score="0.0"/><ns3:features begin="751" end="752" type="LF" description="" featureGroup="Jalview" score="0.0"/><ns3:features begin="754" end="759" type="LF" description="" featureGroup="Jalview" score="0.0"/><ns3:features begin="766" end="766" type="LF" description="" featureGroup="Jalview" score="0.0"/><ns3:features begin="767" end="767" type="LF" description="" featureGroup="Jalview" score="0.0"/><ns3:features begin="741" end="742" type="crRNA_kDNA" description="" featureGroup="Jalview" score="0.0"/><ns3:features begin="743" end="743" type="crRNA_kDNA" description="" featureGroup="Jalview" score="0.0"/><ns3:features begin="751" end="752" type="crRNA_kDNA" description="" featureGroup="Jalview" score="0.0"/></ns3:JSeq><ns3:JSeq colour="-1" start="1" end="807" id="sq31"><ns3:features begin="755" end="757" type="F2" description="" featureGroup="Jalview" score="0.0"/><ns3:features begin="758" end="758" type="F2" description="" featureGroup="Jalview" score="0.0"/><ns3:features begin="762" end="762" type="F2" description="" featureGroup="Jalview" score="0.0"/><ns3:features begin="765" end="765" type="F2" description="" featureGroup="Jalview" score="0.0"/><ns3:features begin="767" end="770" type="F2" description="" featureGroup="Jalview" score="0.0"/><ns3:features begin="782" end="783" type="LF" description="" featureGroup="Jalview" score="0.0"/><ns3:features begin="785" end="790" type="LF" description="" featureGroup="Jalview" score="0.0"/><ns3:features begin="797" end="797" type="LF" description="" featureGroup="Jalview" score="0.0"/><ns3:features begin="773" end="773" type="crRNA_kDNA" description="" featureGroup="Jalview" score="0.0"/><ns3:features begin="782" end="783" type="crRNA_kDNA" description="" featureGroup="Jalview" score="0.0"/><ns3:features begin="784" end="784" type="crRNA_kDNA" description="" featureGroup="Jalview" score="0.0"/></ns3:JSeq><ns3:JSeq colour="-1" start="1" end="807" id="sq33"><ns3:features begin="792" end="794" type="B1c" description="" featureGroup="Jalview" score="0.0"/><ns3:features begin="770" end="776" type="F1c" description="" featureGroup="Jalview" score="0.0"/><ns3:features begin="777" end="777" type="F1c" description="" featureGroup="Jalview" score="0.0"/><ns3:features begin="780" end="780" type="F1c" description="" featureGroup="Jalview" score="0.0"/><ns3:features begin="786" end="786" type="F1c" description="" featureGroup="Jalview" score="0.0"/><ns3:features begin="788" end="788" type="F1c" description="" featureGroup="Jalview" score="0.0"/><ns3:features begin="725" end="727" type="F2" description="" featureGroup="Jalview" score="0.0"/><ns3:features begin="729" end="731" type="F2" description="" featureGroup="Jalview" score="0.0"/><ns3:features begin="733" end="733" type="F2" description="" featureGroup="Jalview" score="0.0"/><ns3:features begin="735" end="735" type="F2" description="" featureGroup="Jalview" score="0.0"/><ns3:features begin="736" end="736" type="F2" description="" featureGroup="Jalview" score="0.0"/><ns3:features begin="737" end="740" type="F2" description="" featureGroup="Jalview" score="0.0"/><ns3:features begin="750" end="750" type="LF" description="" featureGroup="Jalview" score="0.0"/><ns3:features begin="751" end="752" type="LF" description="" featureGroup="Jalview" score="0.0"/><ns3:features begin="754" end="759" type="LF" description="" featureGroup="Jalview" score="0.0"/><ns3:features begin="760" end="765" type="LF" description="" featureGroup="Jalview" score="0.0"/><ns3:features begin="766" end="766" type="LF" description="" featureGroup="Jalview" score="0.0"/><ns3:features begin="767" end="767" type="LF" description="" featureGroup="Jalview" score="0.0"/><ns3:features begin="741" end="742" type="crRNA_kDNA" description="" featureGroup="Jalview" score="0.0"/><ns3:features begin="743" end="743" type="crRNA_kDNA" description="" featureGroup="Jalview" score="0.0"/><ns3:features begin="751" end="752" type="crRNA_kDNA" description="" featureGroup="Jalview" score="0.0"/></ns3:JSeq><ns3:JSeq colour="-1" start="1" end="808" id="sq35"><ns3:features begin="793" end="795" type="B1c" description="" featureGroup="Jalview" score="0.0"/><ns3:features begin="771" end="777" type="F1c" description="" featureGroup="Jalview" score="0.0"/><ns3:features begin="778" end="778" type="F1c" description="" featureGroup="Jalview" score="0.0"/><ns3:features begin="781" end="781" type="F1c" description="" featureGroup="Jalview" score="0.0"/><ns3:features begin="787" end="787" type="F1c" description="" featureGroup="Jalview" score="0.0"/><ns3:features begin="789" end="789" type="F1c" description="" featureGroup="Jalview" score="0.0"/><ns3:features begin="726" end="728" type="F2" description="" featureGroup="Jalview" score="0.0"/><ns3:features begin="729" end="729" type="F2" description="" featureGroup="Jalview" score="0.0"/><ns3:features begin="730" end="732" type="F2" description="" featureGroup="Jalview" score="0.0"/><ns3:features begin="733" end="733" type="F2" description="" featureGroup="Jalview" score="0.0"/><ns3:features begin="735" end="735" type="F2" description="" featureGroup="Jalview" score="0.0"/><ns3:features begin="736" end="736" type="F2" description="" featureGroup="Jalview" score="0.0"/><ns3:features begin="737" end="737" type="F2" description="" featureGroup="Jalview" score="0.0"/><ns3:features begin="738" end="741" type="F2" description="" featureGroup="Jalview" score="0.0"/><ns3:features begin="751" end="751" type="LF" description="" featureGroup="Jalview" score="0.0"/><ns3:features begin="752" end="753" type="LF" description="" featureGroup="Jalview" score="0.0"/><ns3:features begin="755" end="760" type="LF" description="" featureGroup="Jalview" score="0.0"/><ns3:features begin="761" end="766" type="LF" description="" featureGroup="Jalview" score="0.0"/><ns3:features begin="767" end="767" type="LF" description="" featureGroup="Jalview" score="0.0"/><ns3:features begin="768" end="768" type="LF" description="" featureGroup="Jalview" score="0.0"/><ns3:features begin="742" end="743" type="crRNA_kDNA" description="" featureGroup="Jalview" score="0.0"/><ns3:features begin="744" end="744" type="crRNA_kDNA" description="" featureGroup="Jalview" score="0.0"/><ns3:features begin="752" end="753" type="crRNA_kDNA" description="" featureGroup="Jalview" score="0.0"/></ns3:JSeq><ns3:JSeq colour="-1" start="1" end="809" id="sq37"><ns3:features begin="794" end="796" type="B1c" description="" featureGroup="Jalview" score="0.0"/><ns3:features begin="772" end="778" type="F1c" description="" featureGroup="Jalview" score="0.0"/><ns3:features begin="779" end="779" type="F1c" description="" featureGroup="Jalview" score="0.0"/><ns3:features begin="782" end="782" type="F1c" description="" featureGroup="Jalview" score="0.0"/><ns3:features begin="788" end="788" type="F1c" description="" featureGroup="Jalview" score="0.0"/><ns3:features begin="790" end="790" type="F1c" description="" featureGroup="Jalview" score="0.0"/><ns3:features begin="727" end="729" type="F2" description="" featureGroup="Jalview" score="0.0"/><ns3:features begin="731" end="733" type="F2" description="" featureGroup="Jalview" score="0.0"/><ns3:features begin="736" end="736" type="F2" description="" featureGroup="Jalview" score="0.0"/><ns3:features begin="737" end="737" type="F2" description="" featureGroup="Jalview" score="0.0"/><ns3:features begin="738" end="738" type="F2" description="" featureGroup="Jalview" score="0.0"/><ns3:features begin="752" end="752" type="LF" description="" featureGroup="Jalview" score="0.0"/><ns3:features begin="753" end="754" type="LF" description="" featureGroup="Jalview" score="0.0"/><ns3:features begin="756" end="761" type="LF" description="" featureGroup="Jalview" score="0.0"/><ns3:features begin="762" end="767" type="LF" description="" featureGroup="Jalview" score="0.0"/><ns3:features begin="768" end="768" type="LF" description="" featureGroup="Jalview" score="0.0"/><ns3:features begin="769" end="769" type="LF" description="" featureGroup="Jalview" score="0.0"/><ns3:features begin="727" end="745" type="TGCGAAAACCGAAAAATGG" description="Search Results" featureGroup="F2" score="0.0"/><ns3:features begin="753" end="754" type="crRNA_kDNA" description="" featureGroup="Jalview" score="0.0"/><ns3:features begin="756" end="761" type="crRNA_kDNA" description="" featureGroup="Jalview" score="0.0"/></ns3:JSeq><ns3:JSeq colour="-1" start="1" end="809" id="sq39"><ns3:features begin="794" end="796" type="B1c" description="" featureGroup="Jalview" score="0.0"/><ns3:features begin="772" end="778" type="F1c" description="" featureGroup="Jalview" score="0.0"/><ns3:features begin="779" end="779" type="F1c" description="" featureGroup="Jalview" score="0.0"/><ns3:features begin="782" end="782" type="F1c" description="" featureGroup="Jalview" score="0.0"/><ns3:features begin="788" end="788" type="F1c" description="" featureGroup="Jalview" score="0.0"/><ns3:features begin="790" end="790" type="F1c" description="" featureGroup="Jalview" score="0.0"/><ns3:features begin="727" end="729" type="F2" description="" featureGroup="Jalview" score="0.0"/><ns3:features begin="731" end="733" type="F2" description="" featureGroup="Jalview" score="0.0"/><ns3:features begin="735" end="735" type="F2" description="" featureGroup="Jalview" score="0.0"/><ns3:features begin="737" end="737" type="F2" description="" featureGroup="Jalview" score="0.0"/><ns3:features begin="738" end="738" type="F2" description="" featureGroup="Jalview" score="0.0"/><ns3:features begin="739" end="742" type="F2" description="" featureGroup="Jalview" score="0.0"/><ns3:features begin="752" end="752" type="LF" description="" featureGroup="Jalview" score="0.0"/><ns3:features begin="753" end="754" type="LF" description="" featureGroup="Jalview" score="0.0"/><ns3:features begin="756" end="761" type="LF" description="" featureGroup="Jalview" score="0.0"/><ns3:features begin="762" end="767" type="LF" description="" featureGroup="Jalview" score="0.0"/><ns3:features begin="768" end="768" type="LF" description="" featureGroup="Jalview" score="0.0"/><ns3:features begin="769" end="769" type="LF" description="" featureGroup="Jalview" score="0.0"/><ns3:features begin="743" end="744" type="crRNA_kDNA" description="" featureGroup="Jalview" score="0.0"/><ns3:features begin="745" end="745" type="crRNA_kDNA" description="" featureGroup="Jalview" score="0.0"/><ns3:features begin="753" end="754" type="crRNA_kDNA" description="" featureGroup="Jalview" score="0.0"/><ns3:features begin="756" end="761" type="crRNA_kDNA" description="" featureGroup="Jalview" score="0.0"/></ns3:JSeq><ns3:JSeq colour="-1" start="1" end="809" id="sq41"><ns3:features begin="794" end="796" type="B1c" description="" featureGroup="Jalview" score="0.0"/><ns3:features begin="772" end="778" type="F1c" description="" featureGroup="Jalview" score="0.0"/><ns3:features begin="779" end="779" type="F1c" description="" featureGroup="Jalview" score="0.0"/><ns3:features begin="782" end="782" type="F1c" description="" featureGroup="Jalview" score="0.0"/><ns3:features begin="788" end="788" type="F1c" description="" featureGroup="Jalview" score="0.0"/><ns3:features begin="790" end="790" type="F1c" description="" featureGroup="Jalview" score="0.0"/><ns3:features begin="727" end="729" type="F2" description="" featureGroup="Jalview" score="0.0"/><ns3:features begin="730" end="733" type="F2" description="" featureGroup="Jalview" score="0.0"/><ns3:features begin="734" end="734" type="F2" description="" featureGroup="Jalview" score="0.0"/><ns3:features begin="736" end="736" type="F2" description="" featureGroup="Jalview" score="0.0"/><ns3:features begin="737" end="737" type="F2" description="" featureGroup="Jalview" score="0.0"/><ns3:features begin="738" end="738" type="F2" description="" featureGroup="Jalview" score="0.0"/><ns3:features begin="739" end="742" type="F2" description="" featureGroup="Jalview" score="0.0"/><ns3:features begin="731" end="733" type="F2" description="" featureGroup="Jalview" score="0.0"/><ns3:features begin="752" end="752" type="LF" description="" featureGroup="Jalview" score="0.0"/><ns3:features begin="753" end="754" type="LF" description="" featureGroup="Jalview" score="0.0"/><ns3:features begin="756" end="761" type="LF" description="" featureGroup="Jalview" score="0.0"/><ns3:features begin="762" end="767" type="LF" description="" featureGroup="Jalview" score="0.0"/><ns3:features begin="768" end="768" type="LF" description="" featureGroup="Jalview" score="0.0"/><ns3:features begin="769" end="769" type="LF" description="" featureGroup="Jalview" score="0.0"/><ns3:features begin="743" end="744" type="crRNA_kDNA" description="" featureGroup="Jalview" score="0.0"/><ns3:features begin="745" end="745" type="crRNA_kDNA" description="" featureGroup="Jalview" score="0.0"/><ns3:features begin="753" end="754" type="crRNA_kDNA" description="" featureGroup="Jalview" score="0.0"/><ns3:features begin="756" end="761" type="crRNA_kDNA" description="" featureGroup="Jalview" score="0.0"/></ns3:JSeq><ns3:JSeq colour="-1" start="1" end="809" id="sq43"><ns3:features begin="794" end="796" type="B1c" description="" featureGroup="Jalview" score="0.0"/><ns3:features begin="772" end="778" type="F1c" description="" featureGroup="Jalview" score="0.0"/><ns3:features begin="779" end="779" type="F1c" description="" featureGroup="Jalview" score="0.0"/><ns3:features begin="782" end="782" type="F1c" description="" featureGroup="Jalview" score="0.0"/><ns3:features begin="788" end="788" type="F1c" description="" featureGroup="Jalview" score="0.0"/><ns3:features begin="790" end="790" type="F1c" description="" featureGroup="Jalview" score="0.0"/><ns3:features begin="727" end="729" type="F2" description="" featureGroup="Jalview" score="0.0"/><ns3:features begin="731" end="733" type="F2" description="" featureGroup="Jalview" score="0.0"/><ns3:features begin="735" end="735" type="F2" description="" featureGroup="Jalview" score="0.0"/><ns3:features begin="737" end="737" type="F2" description="" featureGroup="Jalview" score="0.0"/><ns3:features begin="738" end="738" type="F2" description="" featureGroup="Jalview" score="0.0"/><ns3:features begin="739" end="742" type="F2" description="" featureGroup="Jalview" score="0.0"/><ns3:features begin="752" end="752" type="LF" description="" featureGroup="Jalview" score="0.0"/><ns3:features begin="753" end="754" type="LF" description="" featureGroup="Jalview" score="0.0"/><ns3:features begin="756" end="761" type="LF" description="" featureGroup="Jalview" score="0.0"/><ns3:features begin="762" end="767" type="LF" description="" featureGroup="Jalview" score="0.0"/><ns3:features begin="768" end="768" type="LF" description="" featureGroup="Jalview" score="0.0"/><ns3:features begin="769" end="769" type="LF" description="" featureGroup="Jalview" score="0.0"/><ns3:features begin="743" end="744" type="crRNA_kDNA" description="" featureGroup="Jalview" score="0.0"/><ns3:features begin="745" end="745" type="crRNA_kDNA" description="" featureGroup="Jalview" score="0.0"/><ns3:features begin="753" end="754" type="crRNA_kDNA" description="" featureGroup="Jalview" score="0.0"/><ns3:features begin="756" end="761" type="crRNA_kDNA" description="" featureGroup="Jalview" score="0.0"/></ns3:JSeq><ns3:JSeq colour="-1" start="1" end="809" id="sq45"><ns3:features begin="794" end="796" type="B1c" description="" featureGroup="Jalview" score="0.0"/><ns3:features begin="772" end="778" type="F1c" description="" featureGroup="Jalview" score="0.0"/><ns3:features begin="779" end="779" type="F1c" description="" featureGroup="Jalview" score="0.0"/><ns3:features begin="782" end="782" type="F1c" description="" featureGroup="Jalview" score="0.0"/><ns3:features begin="788" end="788" type="F1c" description="" featureGroup="Jalview" score="0.0"/><ns3:features begin="790" end="790" type="F1c" description="" featureGroup="Jalview" score="0.0"/><ns3:features begin="727" end="729" type="F2" description="" featureGroup="Jalview" score="0.0"/><ns3:features begin="731" end="733" type="F2" description="" featureGroup="Jalview" score="0.0"/><ns3:features begin="735" end="735" type="F2" description="" featureGroup="Jalview" score="0.0"/><ns3:features begin="737" end="737" type="F2" description="" featureGroup="Jalview" score="0.0"/><ns3:features begin="738" end="738" type="F2" description="" featureGroup="Jalview" score="0.0"/><ns3:features begin="739" end="742" type="F2" description="" featureGroup="Jalview" score="0.0"/><ns3:features begin="752" end="752" type="LF" description="" featureGroup="Jalview" score="0.0"/><ns3:features begin="753" end="754" type="LF" description="" featureGroup="Jalview" score="0.0"/><ns3:features begin="756" end="761" type="LF" description="" featureGroup="Jalview" score="0.0"/><ns3:features begin="762" end="767" type="LF" description="" featureGroup="Jalview" score="0.0"/><ns3:features begin="768" end="768" type="LF" description="" featureGroup="Jalview" score="0.0"/><ns3:features begin="769" end="769" type="LF" description="" featureGroup="Jalview" score="0.0"/><ns3:features begin="743" end="744" type="crRNA_kDNA" description="" featureGroup="Jalview" score="0.0"/><ns3:features begin="745" end="745" type="crRNA_kDNA" description="" featureGroup="Jalview" score="0.0"/><ns3:features begin="753" end="754" type="crRNA_kDNA" description="" featureGroup="Jalview" score="0.0"/><ns3:features begin="756" end="761" type="crRNA_kDNA" description="" featureGroup="Jalview" score="0.0"/></ns3:JSeq><ns3:JSeq colour="-1" start="1" end="809" id="sq47"><ns3:features begin="794" end="796" type="B1c" description="" featureGroup="Jalview" score="0.0"/><ns3:features begin="772" end="773" type="F1c" description="" featureGroup="Jalview" score="0.0"/><ns3:features begin="775" end="778" type="F1c" description="" featureGroup="Jalview" score="0.0"/><ns3:features begin="779" end="779" type="F1c" description="" featureGroup="Jalview" score="0.0"/><ns3:features begin="782" end="782" type="F1c" description="" featureGroup="Jalview" score="0.0"/><ns3:features begin="784" end="792" type="F1c" description="" featureGroup="Jalview" score="0.0"/><ns3:features begin="788" end="788" type="F1c" description="" featureGroup="Jalview" score="0.0"/><ns3:features begin="790" end="790" type="F1c" description="" featureGroup="Jalview" score="0.0"/><ns3:features begin="727" end="729" type="F2" description="" featureGroup="Jalview" score="0.0"/><ns3:features begin="730" end="733" type="F2" description="" featureGroup="Jalview" score="0.0"/><ns3:features begin="734" end="734" type="F2" description="" featureGroup="Jalview" score="0.0"/><ns3:features begin="736" end="736" type="F2" description="" featureGroup="Jalview" score="0.0"/><ns3:features begin="737" end="737" type="F2" description="" featureGroup="Jalview" score="0.0"/><ns3:features begin="738" end="738" type="F2" description="" featureGroup="Jalview" score="0.0"/><ns3:features begin="739" end="742" type="F2" description="" featureGroup="Jalview" score="0.0"/><ns3:features begin="731" end="733" type="F2" description="" featureGroup="Jalview" score="0.0"/><ns3:features begin="752" end="752" type="LF" description="" featureGroup="Jalview" score="0.0"/><ns3:features begin="753" end="754" type="LF" description="" featureGroup="Jalview" score="0.0"/><ns3:features begin="756" end="761" type="LF" description="" featureGroup="Jalview" score="0.0"/><ns3:features begin="768" end="768" type="LF" description="" featureGroup="Jalview" score="0.0"/><ns3:features begin="743" end="744" type="crRNA_kDNA" description="" featureGroup="Jalview" score="0.0"/><ns3:features begin="745" end="745" type="crRNA_kDNA" description="" featureGroup="Jalview" score="0.0"/><ns3:features begin="753" end="754" type="crRNA_kDNA" description="" featureGroup="Jalview" score="0.0"/><ns3:features begin="756" end="761" type="crRNA_kDNA" description="" featureGroup="Jalview" score="0.0"/></ns3:JSeq><ns3:JSeq colour="-1" start="1" end="810" id="sq49"><ns3:features begin="795" end="797" type="B1c" description="" featureGroup="Jalview" score="0.0"/><ns3:features begin="773" end="774" type="F1c" description="" featureGroup="Jalview" score="0.0"/><ns3:features begin="776" end="779" type="F1c" description="" featureGroup="Jalview" score="0.0"/><ns3:features begin="780" end="780" type="F1c" description="" featureGroup="Jalview" score="0.0"/><ns3:features begin="783" end="783" type="F1c" description="" featureGroup="Jalview" score="0.0"/><ns3:features begin="789" end="789" type="F1c" description="" featureGroup="Jalview" score="0.0"/><ns3:features begin="791" end="791" type="F1c" description="" featureGroup="Jalview" score="0.0"/><ns3:features begin="728" end="730" type="F2" description="" featureGroup="Jalview" score="0.0"/><ns3:features begin="732" end="734" type="F2" description="" featureGroup="Jalview" score="0.0"/><ns3:features begin="736" end="736" type="F2" description="" featureGroup="Jalview" score="0.0"/><ns3:features begin="738" end="738" type="F2" description="" featureGroup="Jalview" score="0.0"/><ns3:features begin="739" end="739" type="F2" description="" featureGroup="Jalview" score="0.0"/><ns3:features begin="740" end="743" type="F2" description="" featureGroup="Jalview" score="0.0"/><ns3:features begin="753" end="753" type="LF" description="" featureGroup="Jalview" score="0.0"/><ns3:features begin="754" end="755" type="LF" description="" featureGroup="Jalview" score="0.0"/><ns3:features begin="757" end="762" type="LF" description="" featureGroup="Jalview" score="0.0"/><ns3:features begin="763" end="768" type="LF" description="" featureGroup="Jalview" score="0.0"/><ns3:features begin="769" end="769" type="LF" description="" featureGroup="Jalview" score="0.0"/><ns3:features begin="770" end="770" type="LF" description="" featureGroup="Jalview" score="0.0"/><ns3:features begin="744" end="745" type="crRNA_kDNA" description="" featureGroup="Jalview" score="0.0"/><ns3:features begin="746" end="746" type="crRNA_kDNA" description="" featureGroup="Jalview" score="0.0"/><ns3:features begin="754" end="755" type="crRNA_kDNA" description="" featureGroup="Jalview" score="0.0"/><ns3:features begin="757" end="762" type="crRNA_kDNA" description="" featureGroup="Jalview" score="0.0"/></ns3:JSeq><ns3:JSeq colour="-1" start="1" end="814" id="sq51"><ns3:features begin="799" end="801" type="B1c" description="" featureGroup="Jalview" score="0.0"/><ns3:features begin="777" end="778" type="F1c" description="" featureGroup="Jalview" score="0.0"/><ns3:features begin="780" end="783" type="F1c" description="" featureGroup="Jalview" score="0.0"/><ns3:features begin="784" end="784" type="F1c" description="" featureGroup="Jalview" score="0.0"/><ns3:features begin="787" end="787" type="F1c" description="" featureGroup="Jalview" score="0.0"/><ns3:features begin="793" end="793" type="F1c" description="" featureGroup="Jalview" score="0.0"/><ns3:features begin="795" end="795" type="F1c" description="" featureGroup="Jalview" score="0.0"/><ns3:features begin="732" end="734" type="F2" description="" featureGroup="Jalview" score="0.0"/><ns3:features begin="736" end="738" type="F2" description="" featureGroup="Jalview" score="0.0"/><ns3:features begin="740" end="740" type="F2" description="" featureGroup="Jalview" score="0.0"/><ns3:features begin="742" end="742" type="F2" description="" featureGroup="Jalview" score="0.0"/><ns3:features begin="743" end="743" type="F2" description="" featureGroup="Jalview" score="0.0"/><ns3:features begin="744" end="747" type="F2" description="" featureGroup="Jalview" score="0.0"/><ns3:features begin="757" end="757" type="LF" description="" featureGroup="Jalview" score="0.0"/><ns3:features begin="758" end="759" type="LF" description="" featureGroup="Jalview" score="0.0"/><ns3:features begin="761" end="766" type="LF" description="" featureGroup="Jalview" score="0.0"/><ns3:features begin="767" end="772" type="LF" description="" featureGroup="Jalview" score="0.0"/><ns3:features begin="773" end="773" type="LF" description="" featureGroup="Jalview" score="0.0"/><ns3:features begin="732" end="750" type="TGCGAAAACCGAAAAATGG" description="Search Results" featureGroup="F2" score="0.0"/><ns3:features begin="758" end="759" type="crRNA_kDNA" description="" featureGroup="Jalview" score="0.0"/><ns3:features begin="761" end="766" type="crRNA_kDNA" description="" featureGroup="Jalview" score="0.0"/></ns3:JSeq><ns3:JSeq colour="-1" start="1" end="816" id="sq53"><ns3:features begin="801" end="803" type="B1c" description="" featureGroup="Jalview" score="0.0"/><ns3:features begin="779" end="785" type="F1c" description="" featureGroup="Jalview" score="0.0"/><ns3:features begin="786" end="786" type="F1c" description="" featureGroup="Jalview" score="0.0"/><ns3:features begin="789" end="789" type="F1c" description="" featureGroup="Jalview" score="0.0"/><ns3:features begin="795" end="795" type="F1c" description="" featureGroup="Jalview" score="0.0"/><ns3:features begin="797" end="797" type="F1c" description="" featureGroup="Jalview" score="0.0"/><ns3:features begin="734" end="736" type="F2" description="" featureGroup="Jalview" score="0.0"/><ns3:features begin="737" end="740" type="F2" description="" featureGroup="Jalview" score="0.0"/><ns3:features begin="742" end="742" type="F2" description="" featureGroup="Jalview" score="0.0"/><ns3:features begin="744" end="744" type="F2" description="" featureGroup="Jalview" score="0.0"/><ns3:features begin="745" end="745" type="F2" description="" featureGroup="Jalview" score="0.0"/><ns3:features begin="746" end="749" type="F2" description="" featureGroup="Jalview" score="0.0"/><ns3:features begin="738" end="740" type="F2" description="" featureGroup="Jalview" score="0.0"/><ns3:features begin="759" end="759" type="LF" description="" featureGroup="Jalview" score="0.0"/><ns3:features begin="760" end="761" type="LF" description="" featureGroup="Jalview" score="0.0"/><ns3:features begin="763" end="768" type="LF" description="" featureGroup="Jalview" score="0.0"/><ns3:features begin="769" end="774" type="LF" description="" featureGroup="Jalview" score="0.0"/><ns3:features begin="750" end="750" type="crRNA_kDNA" description="" featureGroup="Jalview" score="0.0"/><ns3:features begin="751" end="751" type="crRNA_kDNA" description="" featureGroup="Jalview" score="0.0"/><ns3:features begin="752" end="752" type="crRNA_kDNA" description="" featureGroup="Jalview" score="0.0"/><ns3:features begin="760" end="761" type="crRNA_kDNA" description="" featureGroup="Jalview" score="0.0"/><ns3:features begin="763" end="768" type="crRNA_kDNA" description="" featureGroup="Jalview" score="0.0"/></ns3:JSeq><ns3:JSeq colour="-1" start="1" end="833" id="sq55"/><ns3:JSeq colour="-1" start="1" end="837" id="sq57"><ns3:features begin="822" end="824" type="B1c" description="" featureGroup="Jalview" score="0.0"/><ns3:features begin="800" end="806" type="F1c" description="" featureGroup="Jalview" score="0.0"/><ns3:features begin="807" end="807" type="F1c" description="" featureGroup="Jalview" score="0.0"/><ns3:features begin="810" end="810" type="F1c" description="" featureGroup="Jalview" score="0.0"/><ns3:features begin="816" end="816" type="F1c" description="" featureGroup="Jalview" score="0.0"/><ns3:features begin="818" end="818" type="F1c" description="" featureGroup="Jalview" score="0.0"/><ns3:features begin="755" end="757" type="F2" description="" featureGroup="Jalview" score="0.0"/><ns3:features begin="758" end="761" type="F2" description="" featureGroup="Jalview" score="0.0"/><ns3:features begin="762" end="762" type="F2" description="" featureGroup="Jalview" score="0.0"/><ns3:features begin="765" end="770" type="F2" description="" featureGroup="Jalview" score="0.0"/><ns3:features begin="759" end="761" type="F2" description="" featureGroup="Jalview" score="0.0"/><ns3:features begin="780" end="780" type="LF" description="" featureGroup="Jalview" score="0.0"/><ns3:features begin="781" end="782" type="LF" description="" featureGroup="Jalview" score="0.0"/><ns3:features begin="785" end="789" type="LF" description="" featureGroup="Jalview" score="0.0"/><ns3:features begin="790" end="795" type="LF" description="" featureGroup="Jalview" score="0.0"/><ns3:features begin="771" end="771" type="crRNA_KDNA" description="" featureGroup="Jalview" score="0.0"/><ns3:features begin="772" end="772" type="crRNA_kDNA" description="" featureGroup="Jalview" score="0.0"/><ns3:features begin="773" end="773" type="crRNA_kDNA" description="" featureGroup="Jalview" score="0.0"/><ns3:features begin="781" end="782" type="crRNA_kDNA" description="" featureGroup="Jalview" score="0.0"/><ns3:features begin="784" end="789" type="crRNA_kDNA" description="" featureGroup="Jalview" score="0.0"/></ns3:JSeq><ns3:JSeq colour="-1" start="1" end="837" id="sq59"><ns3:features begin="802" end="808" type="F1c" description="" featureGroup="Jalview" score="0.0"/><ns3:features begin="809" end="809" type="F1c" description="" featureGroup="Jalview" score="0.0"/><ns3:features begin="812" end="813" type="F1c" description="" featureGroup="Jalview" score="0.0"/><ns3:features begin="818" end="818" type="F1c" description="" featureGroup="Jalview" score="0.0"/><ns3:features begin="820" end="820" type="F1c" description="" featureGroup="Jalview" score="0.0"/><ns3:features begin="812" end="812" type="F1c" description="" featureGroup="Jalview" score="0.0"/><ns3:features begin="757" end="759" type="F2" description="" featureGroup="Jalview" score="0.0"/><ns3:features begin="761" end="763" type="F2" description="" featureGroup="Jalview" score="0.0"/><ns3:features begin="764" end="764" type="F2" description="" featureGroup="Jalview" score="0.0"/><ns3:features begin="766" end="766" type="F2" description="" featureGroup="Jalview" score="0.0"/><ns3:features begin="768" end="772" type="F2" description="" featureGroup="Jalview" score="0.0"/><ns3:features begin="782" end="782" type="LF" description="" featureGroup="Jalview" score="0.0"/><ns3:features begin="783" end="784" type="LF" description="" featureGroup="Jalview" score="0.0"/><ns3:features begin="787" end="791" type="LF" description="" featureGroup="Jalview" score="0.0"/><ns3:features begin="773" end="773" type="crRNA_KDNA" description="" featureGroup="Jalview" score="0.0"/><ns3:features begin="775" end="775" type="crRNA_kDNA" description="" featureGroup="Jalview" score="0.0"/><ns3:features begin="783" end="784" type="crRNA_kDNA" description="" featureGroup="Jalview" score="0.0"/><ns3:features begin="785" end="785" type="crRNA_kDNA" description="" featureGroup="Jalview" score="0.0"/><ns3:features begin="786" end="791" type="crRNA_kDNA" description="" featureGroup="Jalview" score="0.0"/></ns3:JSeq><ns3:JSeq colour="-1" start="1" end="841" id="sq61"><ns3:features begin="785" end="785" type="F1c" description="" featureGroup="Jalview" score="0.0"/><ns3:features begin="787" end="791" type="F1c" description="" featureGroup="Jalview" score="0.0"/><ns3:features begin="792" end="792" type="F1c" description="" featureGroup="Jalview" score="0.0"/><ns3:features begin="795" end="795" type="F1c" description="" featureGroup="Jalview" score="0.0"/><ns3:features begin="797" end="800" type="F1c" description="" featureGroup="Jalview" score="0.0"/><ns3:features begin="801" end="801" type="F1c" description="" featureGroup="Jalview" score="0.0"/><ns3:features begin="803" end="803" type="F1c" description="" featureGroup="Jalview" score="0.0"/><ns3:features begin="740" end="742" type="F2" description="" featureGroup="Jalview" score="0.0"/><ns3:features begin="743" end="746" type="F2" description="" featureGroup="Jalview" score="0.0"/><ns3:features begin="747" end="747" type="F2" description="" featureGroup="Jalview" score="0.0"/><ns3:features begin="748" end="748" type="F2" description="" featureGroup="Jalview" score="0.0"/><ns3:features begin="749" end="749" type="F2" description="" featureGroup="Jalview" score="0.0"/><ns3:features begin="750" end="755" type="F2" description="" featureGroup="Jalview" score="0.0"/><ns3:features begin="765" end="765" type="LF" description="" featureGroup="Jalview" score="0.0"/><ns3:features begin="766" end="767" type="LF" description="" featureGroup="Jalview" score="0.0"/><ns3:features begin="770" end="774" type="LF" description="" featureGroup="Jalview" score="0.0"/><ns3:features begin="756" end="756" type="crRNA_KDNA" description="" featureGroup="Jalview" score="0.0"/><ns3:features begin="758" end="758" type="crRNA_kDNA" description="" featureGroup="Jalview" score="0.0"/><ns3:features begin="766" end="767" type="crRNA_kDNA" description="" featureGroup="Jalview" score="0.0"/></ns3:JSeq><ns3:JSeq colour="-1" start="1" end="858" id="sq63"><ns3:features begin="821" end="821" type="F2" description="" featureGroup="Jalview" score="0.0"/><ns3:features begin="823" end="823" type="F2" description="" featureGroup="Jalview" score="0.0"/><ns3:features begin="824" end="827" type="F2" description="" featureGroup="Jalview" score="0.0"/><ns3:features begin="828" end="828" type="F2" description="" featureGroup="Jalview" score="0.0"/><ns3:features begin="831" end="836" type="F2" description="" featureGroup="Jalview" score="0.0"/><ns3:features begin="848" end="849" type="LF" description="" featureGroup="Jalview" score="0.0"/><ns3:features begin="852" end="856" type="LF" description="" featureGroup="Jalview" score="0.0"/><ns3:features begin="838" end="838" type="crRNA_kDNA" description="" featureGroup="Jalview" score="0.0"/><ns3:features begin="839" end="841" type="crRNA_kDNA" description="" featureGroup="Jalview" score="0.0"/><ns3:features begin="842" end="845" type="crRNA_kDNA" description="" featureGroup="Jalview" score="0.0"/><ns3:features begin="846" end="849" type="crRNA_kDNA" description="" featureGroup="Jalview" score="0.0"/><ns3:features begin="850" end="856" type="crRNA_kDNA" description="" featureGroup="Jalview" score="0.0"/></ns3:JSeq><ns3:JSeq colour="-1" start="1" end="858" id="sq65"><ns3:features begin="821" end="821" type="F2" description="" featureGroup="Jalview" score="0.0"/><ns3:features begin="823" end="823" type="F2" description="" featureGroup="Jalview" score="0.0"/><ns3:features begin="824" end="827" type="F2" description="" featureGroup="Jalview" score="0.0"/><ns3:features begin="828" end="828" type="F2" description="" featureGroup="Jalview" score="0.0"/><ns3:features begin="831" end="836" type="F2" description="" featureGroup="Jalview" score="0.0"/><ns3:features begin="848" end="849" type="LF" description="" featureGroup="Jalview" score="0.0"/><ns3:features begin="850" end="856" type="LF" description="" featureGroup="Jalview" score="0.0"/><ns3:features begin="838" end="838" type="crRNA_kDNA" description="" featureGroup="Jalview" score="0.0"/><ns3:features begin="839" end="841" type="crRNA_kDNA" description="" featureGroup="Jalview" score="0.0"/><ns3:features begin="842" end="845" type="crRNA_kDNA" description="" featureGroup="Jalview" score="0.0"/><ns3:features begin="846" end="849" type="crRNA_kDNA" description="" featureGroup="Jalview" score="0.0"/></ns3:JSeq><ns3:JSeq colour="-1" start="1" end="859" id="sq67"/><ns3:JSeq colour="-1" start="1" end="864" id="sq69"/><ns3:JGroup start="1170" end="1173" name="JGroup:1309824177" outlineColour="-1" displayBoxes="true" displayText="true" colourText="false" textCol1="-16777216" textCol2="-1" textColThreshold="0" showUnconserved="false" ignoreGapsinConsensus="true" showConsensusHistogram="true" showSequenceLogo="false" normaliseSequenceLogo="false"><ns3:seq>sq21</ns3:seq><ns3:seq>sq23</ns3:seq><ns3:seq>sq25</ns3:seq><ns3:seq>sq27</ns3:seq><ns3:seq>sq29</ns3:seq><ns3:seq>sq31</ns3:seq><ns3:seq>sq33</ns3:seq><ns3:seq>sq35</ns3:seq><ns3:seq>sq37</ns3:seq><ns3:seq>sq39</ns3:seq><ns3:seq>sq41</ns3:seq><ns3:seq>sq43</ns3:seq><ns3:seq>sq45</ns3:seq><ns3:seq>sq47</ns3:seq><ns3:seq>sq49</ns3:seq><ns3:seq>sq51</ns3:seq><ns3:seq>sq53</ns3:seq><ns3:seq>sq55</ns3:seq><ns3:seq>sq57</ns3:seq></ns3:JGroup><ns3:Viewport conservationSelected="false" pidSelected="false" bgColour="None" title="C:\Users\Ingrid\Downloads\kDNA_SLeishmania_35CO.fasta" showFullId="true" rightAlignIds="false" showText="true" showColourText="false" showUnconserved="false" showBoxes="true" wrapAlignment="false" renderGaps="true" showSequenceFeatures="true" showNPfeatureTooltip="true" showDbRefTooltip="true" followHighlight="true" followSelection="true" showAnnotation="false" showGroupConservation="false" showGroupConsensus="false" showConsensusHistogram="true" showSequenceLogo="false" normaliseSequenceLogo="false" ignoreGapsinConsensus="false" startRes="51" startSeq="0" charWidth="9" charHeight="14" fontName="SansSerif" fontSize="10" fontStyle="0" idWidth="364" idWidthManuallyAdjusted="true" scaleProteinAsCdna="false" sequenceSetId="117858724088623" gatheredViews="false" textCol1="-16777216" textCol2="-1" textColThreshold="0" id="1178587240.134469718088623" showComplementFeatures="false" showComplementFeaturesOnTop="false" width="1348" height="679" xpos="171" ypos="8"><ns3:hiddenColumns start="0" end="84"/><ns3:hiddenColumns start="85" end="190"/><ns3:hiddenColumns start="191" end="684"/><ns3:hiddenColumns start="685" end="776"/><ns3:hiddenColumns start="777" end="853"/><ns3:hiddenColumns start="854" end="959"/><ns3:hiddenColumns start="960" end="1058"/></ns3:Viewport><ns3:FeatureSettings><ns3:setting type="TGCGAAAACCGAAAAATGG" colour="-10092289" display="true" order="0.0"/><ns3:setting type="crRNA_kDNA" colour="-16777216" display="true" order="0.0"/><ns3:setting type="F2" colour="-10092289" display="true" order="0.0"/><ns3:setting type="crRNA_KDNA" colour="-16777216" display="true" order="0.0"/><ns3:setting type="LF" colour="-3407821" display="true" order="0.0"/><ns3:setting type="F1c" colour="-16737895" display="true" order="0.0"/><ns3:setting type="B1c" colour="-13382656" display="true" order="0.0"/><ns3:group name="Jalview" display="true"/><ns3:group name="F2" display="true"/></ns3:FeatureSettings></ns3:JalviewModel>
```
