## Supplemental File 2 for "LAMP-coupled CRISPR-Cas12a assays for upgrading molecular detection of *Leishmania* infections": 18S_Gleish_37_CO.fasta.xml

```
<?xml version="1.0" encoding="UTF-8" standalone="yes"?><ns3:JalviewModel xmlns:ns2="www.vamsas.ac.uk/jalview/version2" xmlns:ns3="www.jalview.org"><ns3:creationDate>2025-06-30T09:45:01.829-05:00</ns3:creationDate><ns3:version>2.11.4.1</ns3:version><ns3:vamsasModel><ns2:SequenceSet gapChar="-" datasetId="ds01"><ns2:Sequence dsseqid="sq2" id="sq2"><ns2:sequence>TGCATGCCTCAGAATCACTGCATTTGCAGGAATCTGCGCATGGCTCATTACATCAGACGTAATCTGCCGCAAAAATCTTGCGGTTTCCGCAAAATTGGATAACTTGGCGAAACGCCAAGCTAATACATGAACCAACCGGGTGTTCTCCACTCCAGACGGTGGGCAACCATCGTCGTGAGACGCCCAGCGAATGAATGACAGTAAAACCAATGCCTTCACTGGCAGTAACACCCAGCAGTGTTGACTCAATTCATTCCGTGCGAAAGCCGGCTTGTTCCGGCGTCTTTTGACGAACAACTGCCCTATCAGCTGGTGATGGCCGTGTAGTGGACTGCCATGGCGTTGACGGGAGCGGGGGATTAGGGTTCGATTCCGGAGAGGGAGCCTGAGAAATAGCTACCACTTCTACGGAGGGCAGCAGGCGCGCAAATTGCCCAATGTCAAAACAAAACGATGAGGCAGCGAAAAGAAATAGAGTTGTCAGTCCATTTGGATTGTCATTTCAATGGGGGATATTTAAACCCATCCAATATCGAGTAACAATTGGAGGACAAGTCTGGTGCCAGCACCCGCGGTAATTCCAGCTCCAAAAGCGTATATTAATGCTGTTGCTGTTAAAGGGTTCGTAGTTGAACTGTGGGCTGTGCAGGTTTGTCCCTGGTCGTCCCGTCCATGTCGGATTTGGTGACCCAGGCCCTTGCAGCCCGTGAACATTCAAAGAAACAAGAAACACGGGAGTGGTTCCTTTCCTGATTTACGCATGTCATGCATGCCAGGGGCGTCCGTGATTTTTTACTGTGACTAAAGAAGCGTGACTAAAGCAGTCATTCGACTTCTGCAACGATGACACCCATGAATTGGGGATCTTATGGGCCGGCTGCGGCAGGGTTTACCTGTGTCAGCACCGCGCCCGCTTTTACCAACTTACGTATCTTTTCTATTCGGCCTTTACCGGCCACCCACGGGAATATCCTCAGCACGTTTTCTGTTTTTTCACGCGAAAGCTTTGAGGTTACAGTCTCAGGGGGGAGTACGTTCGCAAGAGTGAAACTTAAAGAAATTGACGGAATGGCACCACAAGACGTGGAGCGTGCGGTTTAATTTGACTCAACACGGGGAACTTTACCAGATCCGGACAGGATGAGGATTGACAGATTGAGTGTTCTTTCTCGATTCCCTGAATGGTGGTGCATGGCCGCTTTTGGTCGGTGGAGTGATTTGTTTGGTTGATTCCGTCAACGGACGAGATCCAAGCTGCCCAGTAGAATTCAGAATTGTCCATAGGATAGCAAACTCATCGGCGGGTTTTACCCAACGGTGGGCCGCATTCGGTCGAATTCTTCTCTGCGGGATTCCTTTGTAATTGCACAAGGTGAAATTTTGGGCAACAGCAGGTCTGTGATGCTCCTCAATGTTCTGGGCGACACGCGCACTACAATGTCAGTGAGAACAAGAAAAACGACTTTTGTCGAACCTACTTGATCAAAAGAGTGGGGAAACCCCGGAATCACATAGACCCACTTGGGACCGAGGATTGCAATTATTGGTCGCGCAACGAGGAATGTCTCGTAGGCGCAGCTCATCAAACTGTGCCGATTACGTCCCTGCCATTTGTACACACCGCCCGTCGTTGTTTCCGATGATGGTGCAATACAGGTGATCGGACAGGCGGTGTTTTATCCGCCCGAAAGTTCACCGATATTCTCAATAGAGAAGCA</ns2:sequence><ns2:name>GU207464.1_Leishmania_panamensis_isolate_MHOM/COL/85/2317_18S_ribosomal_RNA_gene_and_internal_transcribed_spacer_1,_partial_sequence</ns2:name></ns2:Sequence><ns2:Sequence dsseqid="sq4" id="sq4"><ns2:sequence>TTGCTTGTTTCAAGGACTTAGCCATGCATGCCTCAGAATCACTGCATTTGCAGGAATCTGCGCATGGCTCATTACATCAGACGTAATCTGCCGCAAAAATCTTGCGGTTTCCGCGAAATTGGATAACTTGGCGAAACGCCAAGCTAATACATGAACCAACCGGGTGCTCTCCACTCCAGACGGTGGACAACCATCGTCGTGAGACGCCCAGCGAATGAATGACAGTAAAACCAATGCCTTCACTGGCAGTAACACCCAGCAGTGTTGACTCAATTCATTCCGTGCGAAAGCCGGCTTGTTCCGGCGTCTTTTGACGAACAACTGCCCTATCAGCTGGTGATGGCCGTGTAGTGGACTGCCATGGCGTTGACGGGAGCGGGGGATTAGGGTTCGATTCCGGAGAGGGAGCCTGAGAAATAGCTACCACTTCTACGGAGGGCAGCAGGCGCGCAAATTGCCCAATGTCAAAACAAAACGATGAGGCAGCGAAAAGAAATAGAGTTGTCAGTCCATTTGGATTGTCATTTCAATGGGGGATATTTAAACCCATCCAATATCGAGTAACAATTGGAGGACAAGTCTGGTGCCAGCACCCGCGGTAATTCCAGCTCCAAAAGCGTATATTAATGCTGTTGCTGTTAAAGGGTTCGTAGTTGAACTGTGGGCTGTGCAGGTTTGTCCCTGGTCGTCCCGTCCATGTCGGATTTGGTGACCCAGGCCCTTGCAGCCCGTGAACATTCAAAGAAACAAGAAACACGGGAGTGGTTCCTTTCCTGATTTACGCATGTCATGCATGCCAGGGGGCGTCCGTGATTTTTTACTGTGACTAAAGAAGCGTGACCAAAGCAGTCATTCGACTTGAATTAGAAAGCATGGGATAACAAAGGAGCAGCCTCTAGGCTACCGTTTCGGCTTTTGTTGGTTTTAAAGGTCTATTGGAGATTATGGAGCTGTGCGACAAGCGCTTCCCCATCGCAACTTCGGTTCGGTGTGTGGCGCCTTTGAGGGGTTTAGTGCGACCGGTGCGAGCTCCGGTTCGTCCGGCCGTAACGCCTTTTCAACTCACGGCCTCTAGGAATGAAGGAGGGTAGTTCGGGGGAGAACGTACTGGGGCGTCAGAGGTGAAATTCTTAGACCGCACCAAGACGAACTACAGCGAAGGCATTCTTCAAGGATACCTTCCTCAATCAAGAACCAAAGTGTGGAGATCGAAGATGATTAGAGACCATTGTAGTCCACACTGCAAACGATGACACCCATGAATTGGGGATCTTATGGGCCGGCCTGCGGCAGGGTTTACCCTGTGTCAGCACCGCGCCCGCTTTTACCAACTTACGTATCTTTTCTATTCGGCCTTTACCGGCCACCCACGGGAATATCCTCAGCACGTTTTCTGTTTTTTTACGCGAAAGCTTTGAGGTTACAGTCTCAGGGGGGAGTACGTTCGCAAGAGTGAAACTTAAAGAAATTGACGGAATGGCACCACAAGACGTGGAGCGTGCGGTTTAATTTGACTCAACACGGGGAACTTTACCAGATCCGGACAGGATGAGGATTGACAGATTGAGTGTTCTTTCTCGATTCCCTGAATGGTGGTGCATGGCCGCTTTTGGTCGGTGGAGTGATTTGTTTGGTTGATTCCGTCAACGGACGAGATCCAAGCTGCCCAGTAGAATTCAGAATTGCCCATAGGATAGCTAACTCATCGGCGGGTTTTACCCAACGGTGGGCCGCATTCGGTCGAATTCTTCTCTGCGGGATTCCTTTGTAATTGCACAAGGTGAAATTTTGGGCAACAGCAGGTCTGTGATGCTCCTCAATGTTCTGGGCGACACGCGCACTACAATGTCAGTGAGAACAAGAAAAACGACTTTTGTCGAACCTACTTGATCAAAAGAGTGGGGAAACCCCGGAATCACATAGACCCACTTGGGACCGAGGATTGCAATTATTGGTCGCGCAACGAGGAATGTCTCGTAGGCGCAGCTCATCAAACTGTGCCGATTACGTCCCTGCCATTTGTACACACCGCCCGTCGTTGTTTCCGATGATGGTGCAATACAGGTGATCGGACAGGCGGTGTTTCATCCGCCCGAAAGTTCACCGAT</ns2:sequence><ns2:name>AF303938.1_Leishmania_sp._MHOM/MQ/92/MAR1_18S_ribosomal_RNA_gene,_complete_sequence</ns2:name></ns2:Sequence><ns2:Sequence dsseqid="sq6" id="sq6"><ns2:sequence>TAGTCATATGCTTGTTTCAAGGACTTAGCCATGCATGCCTCAGAATCACTGCATTTGCAGGAATCTGCGCATGGCTCATTACATCAGACGTAATCTGCCGCAAAAATCTTGCGGTTTCCGCAAAATTGGATAACTTGGCGAAACGCCAAGCTAATACATGAACCAACCGGGTGTTCTCCACTCCAGACGGTGGGCAACCATCGTCGTGAGACGCCCAGCGAATGAATGACAGTAAAACCAATGCCTTCACTGGCAGTAACACCCAGCAGTGTTGACTCAATTCATTCCGTGCGAAAGCCGGCTTGTTCCGGCGTCTTTTGACGAACAACTGCCCTATCAGCTGGTGATGGCCGTGTAGTGGACTGCCATGGCGTTGACGGGAGCGGGGGATTAGGGTTCGATTCCGGAGAGGGAGCCTGAGAAATAGCTACCACTTCTACGGAGGGCAGCAGGCGCGCAAATTGCCCAATGTCAAAACAAAACGATGAGGCAGCGAAAAGAAATAGAGTTGTCAGTCCATCTGGATTGTCATTTCAATGGGGGATATTTAAACCCATCCAATATCGAGTAACAATTGGAGGACAAGTCTGGTGCCAGCACCCGCGGTAATTCCAGCTCCAAAAGCGTATATTAATGCTGTTGCTGTTAAAGGGTTCGTAGTTGAACTGTGGGCTGTGCAGGTTTGTTCCTGGTCGTCCCGTCCATGTCGGATTTGGTGACCCAGGCCCTTGCAGCCCGTGAACATTCAAAGAAACAAGAAACACGGGAGTGGTTCCTTTCCTGATTTACGCATGTCATGCATGCCAGGGGGCGTCCGTGATTTTTTACTGTGACTAAAGAAGCGTGACTAAAGCAGTCATTTGACTTGAATTAGAAAGCATGGGATAACAAAGGAGCAGCCTCTAGGCTACCGTTTCGGCTTTTGTTGGTTTTAAAGGTCTATTGGAGATTATGGAGCTGTGCGACAAGTGCTTTCCCATCGCAACTTCGGTTCGGTGTGTGGCGCCTTTGAGGGGTTTAGTGCGTCCGGTGCGAGCTCCGGCTCGTCCGGCCGTTACGCCTTTTCAACTCACGGCCTCTAGGAATGAAGGAGGGTAGTTCGGGGGAGAACGTACTGGGGCGTCAGAGGTGAAATTCTTAGACCGCACCAAGACGAACTACAGCGAAGGCATTCTTCAAGGATACCTTCCTCAATCAAGAACCAAAGTGTGGAGATCGAAGATGATTAGAGACCATTGTAGTCCACACTGCAAACGATGACACCCATGAATTGGGGATCTTATGGGCCGGCCTGCGGCAGGGTTTACCCTGTGTCAGCACCGCGCCCGCTTTTACCAACTTACGTATCTTTTCTATTCGGCCTTTACCGGCCACCCACGGGAATATCCTCAGCACGTTTTCAGTTTTTTCACGCGAAAGCTTTGAGGTTACAGTCTCAGGGGGGAGTACGTTCGCAAGAGTGAAACTTAAAGAAATTGACGGAATGGCACCACAAGACGTGGAGCGTGCGGTTTAATTTGACTCAACACGGGGAACTTTACCAGATCCGGACAGGATGAGGATTGACAGATTGAGTGTTCTTTCTCGATTCCCTGAATGGTGGTGCATGGCCGCTTTTGGTCGGTGGAGTGATTTGTTTGGTTGATTCCGTCAACGGACGAGATCCAAGCTGCCCAGTAGAATTCAGAATTGCCCATAGGATAGCAAACTCATCGGCGGGTTTTACCCAACGGTGGGCCGCATTCGGTCGAATTCTTCTCTGCGGGATTCCTTTGTAATTGCACAAGGTGAAATTTTGGGCAACAGCAGGTCTGTGATGCTCCTCAATGTTCTGGGCGACACGCGCACTACAATGTCAGTGAGAACAAGAAAAACGACTTTTGTCGAACCTACTTGATCAAAAGAGTGGGGAAACCCCGGAATCACATAGACCCACTTGGGACCGAGGATTGCAATTATTGGTCGCGCAACGAGGAATGTCTCGTAGGCGCAGCTCATCAAACTGTGCCGATTACGTCCCTGCCATTTGTACACACCGCCCGTCGTTGTTTCCGATGATGGTGCAATACAGGTGATCGGACAGGCGGTGTTTTATCCGCCCGAAAGTTCACCGATATTTCTTCAATA</ns2:sequence><ns2:name>GQ920678.1_Leishmania_aethiopica_isolate_1214_18S_ribosomal_RNA_gene,_complete_sequence</ns2:name></ns2:Sequence><ns2:Sequence dsseqid="sq8" id="sq8"><ns2:sequence>TAGTCATATGCTTGTTTCAAGGACTTAGCCATGCATGCCTCAGAATCACTGCATTTGCAGGAATCTGCGCATGGCTCATTACATCAGACGTAATCTGCCGCAAAAATCTTGCGGTTTCCGCAAAATTGGATAACTTGGCGAAACGCCAAGCTAATACATGAACCAACCGGGTGTTCTCCACTCCAGACGGTGGGCAACCATCGTCGTGAGACGCCCAGCGAATGAATGACAGTAAAACCAATGCCTTCACTGGCAGTAACACCCAGCAGTGTTGACTCAATTCATTCCGTGCGAAAGCCGGCTTGTTCCGGCGTCTTTTGACGAACAACTGCCCTATCAGCTGGTGATGGCCGTGTAGTGGACTGCCATGGCGTTGACGGGAGCGGGGGATTAGGGTTCGATTCCGGAGAGGGAGCCTGAGAAATAGCTACCACTTCTACGGAGGGCAGCAGGCGCGCAAATTGCCCAATGTCAAAACAAAACGATGAGGCAGCGAAAAGAAATAGAGTTGTCAGTCCATTTGGATTGTCATTTCAATGGGGGATATTTAAACCCATCCAATATCGAGTAACAATTGGAGGACAAGTCTGGTGCCAGCACCCGCGGTAATTCCAGCTCCAAAAGCGTATATTAATGCTGTTGCTGTTAAAGGGTTCGTAGTTGAACTGTGGGCTGTGCAGGTTTGTCCCTGGTCGTCCCGTCCATGTCGGATTTGGTGACCCAGGCCCTTGCAGCCCGTGAACATTCAAAGAAACAAGAAACACGGGAGTGGTTCCTTTCCTGATTTACGCATGTCATGCATGCCAGGGGGCGTCCGTGATTTTTTACTGTGACTAAAGAAGCGTGACTAAAGCAGTCATTCGACTTGAATTAGAAAGCATGGGATAACAAAGGAGCAGCCTCTAGGCTACCGTTTCGGCTTTTGTTGGTTTTAAAGGTCTATTGGAGATTATGGAGCTGTGCGACAAGCGCTCTCCCATCGCAACTTCGGTTCGGTGTGTGGCGCCTTTGGAGGGGTTTAGTGCGTCCGGTGCGGGCTCCGGTTCGTCCGGCCGTAACGCCTTTTCAACTCACGGCCTCTAGGAATGAAGGAGGGTAGTTCGGGGGAGAACGTACTGGGGCGTCAGAGGTGAAATTCTTAGACCGCACCAAGACGAACTACAGCGAAGGCATTCTTCAAGGATACCTTCCTCAATCAAGAACCAAAGTGTGGAGATCGAAGATGATTAGAGACCATTGTAGTCCACACTGCAAACGATGACACCCATGAATTGGGGATCTTATGGGCCGGCCTGCGGCAGGGTTTACCCTGTGTCAGCACCGCGCCCGCTTTTACCAACTTACGTATCTTTTCTATTCGGCCTTTACCGGCCACCCACGGGAATATCCTCAGCACGTTTTCTGTTTTTTCACGCGAAAGCTTTGAGGTTACAGTCTCAGGGGGGAGTACGTTCGCAAGAGTGAAACTTAAAGAAATTGACGGAATGGCACCACAAGACGTGGAGCGTGCGGTTTAATTTGACTCAACACGGGGAACTTTACCAGATCCGGACAGGATGAGGATTGACAGATTGAGTGTTCTTTCTCGATTCCCTGAATGGTGGTGCATGGCCGCTTTTGGTCGGTGGAGTGATTTGTTTGGTTGATTCCGTCAACGGACGAGATCCAAGCTGCCCAGTAGAATTCAGAATTGTCCATAGGATAGCAAACTCATCGGCGGGTTTTACCCAACGGTGGGCCGCATTCGGTCGAATTCTTCTCTGCGGGATTCCTTTGTAATTGCACAAGGTGAAATTTTGGGCAACAGCAGGTCTGTGATGCTCCTCAATGTTCTGGGCGACACGCGCACTACAATGTCAGTGAGAACAAGAAAAACGACTTTTGTCGAACCTACTTGATCAAAAGAGTGGGGAAACCCCGGAATCACATAGACCCACTTGGGACCGAGGATTGCAATTATTGGTCGCGCAACGAGGAATGTCTCGTAGGCGCAGCTCATCAAACTGTGCCGATTACGTCCCTGCCATTTGTACACACCGCCCGTCGTTGTTTCCGATGATGGTGCAATACAGGTGATCGGACAGGCGGTGTTTTATCCGCCCGAAAGTTCACCGATATTTCTTCAATA</ns2:sequence><ns2:name>JN003595.1_Leishmania_panamensis_strain_UA946_18S_ribosomal_RNA_gene,_complete_sequence</ns2:name></ns2:Sequence><ns2:Sequence dsseqid="sq10" id="sq10"><ns2:sequence>TAGTCATATGCTTGTTTCAAGGACTTAGCCATGCATGCCTCAGAATCACTGCATTTGCAGGAATCTGCGCATGGCTCATTACATCAGACGTAATCTGCCGCAAAAATCTTGCGGTTTCCGCAAAATTGGATAACTTGGCGAAACGCCAAGCTAATACATGAACCAACCGGGTGTTCTCCACTCCAGACGGTGGGCAACCATCGTCGTGAGACGCCCAGCGAATGAATGACAGTAAAACCAATGCCTTCACTGGCAGTAACACCCAGCAGTGTTGACTCAATTCATTCCGTGCGAAAGCCGGCTTGTTCCGGCGTCTTTTGACGAACAACTGCCCTATCAGCTGGTGATGGCCGTGTAGTGGACTGCCATGGCGTTGACGGGAGCGGGGGATTAGGGTTCGATTCCGGAGAGGGAGCCTGAGAAATAGCTACCACTTCTACGGAGGGCAGCAGGCGCGCAAATTGCCCAATGTCAAAACAAAACGATGAGGCAGCGAAAAGAAATAGAGTTGTCAGTCCATTTGGATTGTCATTTCAATGGGGGATATTTAAACCCATCCAATATCGAGTAACAATTGGAGGACAAGTCTGGTGCCAGCACCCGCGGTAATTCCAGCTCCAAAAGCGTATATTAATGCTGTTGCTGTTAAAGGGTTCGTAGTTGAACTGTGGGCTGTGCAGGTTTGTTCCTGGTCGTCCCGTCCATGTCGGATTTGGTGACCCAGGCCCTTGCAGCCCGTGAACATTCAAAGAAACAAGAAACACGGGAGTGGTTCCTTTCCTGATTTACGCATGTCATGCATGCCAGGGGGCGTCCGTGATTTTTTACTGTGACTAAAGAAGCGTGACTAAAGCAGTCATTTGACTTGAATTAGAAAGCATGGGATAACAAAGGAGCAGCCTCTAGGCTACCGTTTCGGCTTTTGTTGGTTTTAAAGGTCTATTGGAGATTATGGAGCTGTGCGACAAGTGCTTTCCCATCGCAACTTCGGTTCGGTGTGTGGCGCCTTTGAGGGGTTTAGTGCGTCCGGTGCGAGCTCCGGTTCGTCCGGCCGTAACGCCTTTTCAACTCACGGCCTCTAGGAATGAAGGAGGGTAGTTCGGGGGAGAACGTACTGGGGCGTCAGAGGTGAAATTCTTAGACCGCACCAAGACGAACTACAGCGAAGGCATTCTTCAAGGATACCTTCCTCAATCAAGAACCAAAGTGTGGAGATCGAAGATGATTAGAGACCATTGTAGTCCACACTGCAAACGATGACACCCATGAATTGGGGATCTTATGGGCCGGCCTGCGGCAGGGTTTACCCTGTGTCAGCACCGCGCCCGCTTTTACCAACTTACGTATCTTTTCTATTCGGCCTTTACCGGCCACCCACGGGAATATCCTCAGCACGTTTTCTGTTTTTTCACGCGAAAGCTTTGAGGTTACAGTCTCAGGGGGGAGTACGTTCGCAAGAGTGAAACTTAAAGAAATTGACGGAATGGCACCACAAGACGTGGAGCGTGCGGTTTAATTTGACTCAACACGGGGAACTTTACCAGATCCGGACAGGATGAGGATTGACAGATTGAGTGTTCTTTCTCGATTCCCTGAATGGTGGTGCATGGCCGCTTTTGGTCGGTGGAGTGATTTGTTTGGTTGATTCCGTCAACGGACGAGATCCAAGCTGCCCAGTAGAATTCAGAATTGCCCATAGGATAGCAAACTCATCGGCGGGTTTTACCCAACGGTGGGCCGCATTCGGTCGAATTCTTCTCTGCGGGATTCCTTTGTAATTGCACAAGGTGAAATTTTGGGCAACAGCAGGTCTGTGATGCTCCTCAATGTTCTGGGCGACACGCGCACTACAATGTCAGTGAGAACAAGAAAAACGACTTTTGTCGAACCTACTTGATCAAAAGAGTGGGGAAACCCCGGAATCACATAGACCCACTTGGGACCGAGGATTGCAATTATTGGTCGCGCAACGAGGAATGTCTCGTAGGCGCAGCTCATCAAACTGTGCCGATTACGTCCCTGCCATTTGTACACACCGCCCGTCGTTGTTTCCGATGATGGTGCAATACAGGTGATCGGACAGGCGGTGTTTTATCCGCCCGAAAGTTCACCGATATTTCTTCAATAGAGGAAGCAAAAGTCGTAACAAGGTAGCTGTAGGTGAACCTGCAGCTGGATCATTTTCCGATG</ns2:sequence><ns2:name>GQ332363.1_Leishmania_tropica_18S_ribosomal_RNA_gene,_complete_sequence;_and_internal_transcribed_spacer_1,_partial_sequence</ns2:name></ns2:Sequence><ns2:Sequence dsseqid="sq12" id="sq12"><ns2:sequence>TAGTCATATGCTTGTTTCAAGGACTTAGCCATGCATGCCTCAGAATCACTGCATTTGCAGGAATCTGCGCATGGCTCATTACATCAGACGTAATCTGCCGCAAAAATCTTGCGGTTTCCGCAAAATTGGATAACTTGGCGAAACGCCAAGCTAATACATGAACCAACCGGGTGTTCTCCACTCCAGACGGTGGGCAACCATCGTCGTGAGACGCCCAGCGAATGAATGACAGTAAAACCAATGCCTTCACTGGCAGTAACACCCAGCAGTGTTGACTCAATTCATTCCGTGCGAAAGCCGGCTTGTTCCGGCGTCTTTTGACGAACAACTGCCCTATCAGCTGGTGATGGCCGTGTAGTGGACTGCCATGGCGTTGACGGGAGCGGGGGATTAGGGTTCGATTCCGGAGAGGGAGCCTGAGAAATAGCTACCACTTCTACGGAGGGCAGCAGGCGCGCAAATTGCCCAATGTCAAAACAAAACGATGAGGCAGCGAAAAGAAATAGAGTTGTCAGTCCATTTGGATTGTCATTTCAATGGGGGATATTTAAACCCATCCAATATCGAGTAACAATTGGAGGACAAGTCTGGTGCCAGCACCCGCGGTAATTCCAGCTCCAAAAGCGTATATTAATGCTGTTGCTGTTAAAGGGTTCGTAGTTGAACTGTGGGCTGTGCAGGTTTGTTCCTGGTCGTCCCGTCCATGTCGGATTTGGTGACCCAGGCCCTTGCAGCCCGTGAACATTCAAAGAAACAAGAAACACGGGAGTGGTTCCTTTCCTGATTTACGCATGTCATGCATGCCAGGGGGCGTCCGTGATTTTTTACTGTGACTAAAGAAGCGTGACTAAAGCAGTCATTTGACTTGAATTAGAAAGCATGGGATAACAAAGGAGCAGCCTCTAGGCTACCGTTTCGGCTTTTGTTGGTTTTAAAGGTCTATTGGAGATTATGGAGCTGTGCGACAAGTGCTTTCCCATCGCAACTTCGGTTCGGTGTGTGGCGCCTTTGAGGGGTTTAGTGCGTCCGGTGCGAGCTCCGGTTCGTCCGGCCGTAACGCCTTTTCAACTCACGGCCTCTAGGAATGAAGGAGGGTAGTTCGGGGGAGAACGTACTGGGGCGTCAGAGGTGAAATTCTTAGACCGCACCAAGACGAACTACAGCGAAGGCATTCTTCAAGGATACCTTCCTCAATCAAGAACCAAAGTGTGGAGATCGAAGATGATTAGAGACCATTGTAGTCCACACTGCAAACGATGACACCCATGAATTGGGGATCTTATGGGCCGGCCTGCGGCAGGGTTTACCCTGTGTCAGCACCGCGCCCGCTTTTACCAACTTACGTATCTTTTCTATTCGGCCTTTACCGGCCACCCACGGGAATATCCTCAGCACGTTTTCTGTTTTTTCACGCGAAAGCTTTGAGGTTACAGTCTCAGGGGGGAGTACGTTCGCAAGAGTGAAACTTAAAGAAATTGACGGAATGGCACCACAAGACGTGGAGCGTGCGGTTTAATTTGACTCAACACGGGGAACTTTACCAGATCCGGACAGGATGAGGATTGACAGATTGAGTGTTCTTTCTCGATTCCCTGAATGGTGGTGCATGGCCGCTTTTGGTCGGTGGAGTGATTTGTTTGGTTGATTCCGTCAACGGACGAGATCCAAGCTGCCCAGTAGAATTCAGAATTGCCCATAGAATAGCAAACTCATCGGCGGGTTTTACCCAACGGTGGGCCGCATTCGGTCGAATTCTTCTCTGCGGGATTCCTTTGTAATTGCACAAGGTGAAATTTTGGGCAACAGCAGGTCTGTGATGCTCCTCAATGTTCTGGGCGACACGCGCACTACAATGTCAGTGAGAACAAGAAAAACGACTTTTGTCGAACCTACTTGATCAAAAGAGTGGGGAAACCCCGGAATCACATAGACCCACTTGGGACCGAGGATTGCAATTATTGGTCGCGCAACGAGGAATGTCTCGTAGGCGCAGCTCATCAAACTGTGCCGATTACGTCCCTGCCATTTGTACACACCGCCCGTCGTTGTTTCCGATGATGGTGCAATACAGGTGATCGGACAGGCGGTGTTTTATCCGCCCGAAAGTTCACCGATATTTCTTCAATAGAGGAAGCAAAAGTCGTAACAAGGTAGCTGTAGGTGAACCTGCAGCTGGATCATTTTCCGATG</ns2:sequence><ns2:name>GQ332361.1_Leishmania_major_18S_ribosomal_RNA_gene,_complete_sequence;_and_internal_transcribed_spacer_1,_partial_sequence</ns2:name></ns2:Sequence><ns2:Sequence dsseqid="sq14" id="sq14"><ns2:sequence>TAGTCATATGCTTGTTTCAAGGACTTAGCCATGCATGCCTCAGAATCACTGCATTTGCAGGAATCTGCGCATGGCTCATTACATCAGACGTAATCTGCCGCAAAAATCTTGCGGTTTCCGCAAAATTGGATAACTTGGCGAAACGCCAAGCTAATACATGAACCAACCGGGTGTTCTCCACTCCAGACGGTGGGCAACCATCGTCGTGAGACGCCCAGCGAATGAATGACAGTAAAACCAATGCCTTCACTGGCAGTAACACCCAGCAGTGTTGACTCAATTCATTCCGTGCGAAAGCCGGCTTGTTCCGGCGTCTTTTGACGAACAACTGCCCTATCAGCTGGTGATGGCCGTGTAGTGGACTGCCATGGCGTTGACGGGAGCGGGGGATTAGGGTTCGATTCCGGAGAGGGAGCCTGAGAAATAGCTACCACTTCTACGGAGGGCAGCAGGCGCGCAAATTGCCCAATGTCAAAACAAAACGATGAGGCAGCGAAAAGAAATAGAGTTGTCAGTCCATTTGGATTGTCATTTCAATGGGGGATATTTAAACCCATCCAATATCGAGTAACAATTGGAGGACAAGTCTGGTGCCAGCACCCGCGGTAATTCCAGCTCCAAAAGCGTATATTAATGCTGTTGCTGTTAAAGGGTTCGTAGTTGAACTGTGGGCTGTGCAGGTTTGTTCCTGGTCGTCCCGTCCATGTCGGATTTGGTGACCCAGGCCCTTGCAGCCCGTGAACATTCAAAGAAACAAGAAACACGGGAGTGGTTCCTTTCCTGATTTACGCATGTCATGCATGCCAGGGGGCGTCCGTGATTTTTTACTGTGACTAAAGAAGCGTGACTAAAGCAGTCATTTGACTTGAATTAGAAAGCATGGGATAACAAAGGAGCAGCCTCTAGGCTACCGTTTCGGCTTTTGTTGGTTTTAAAGGTCTATTGGAGATTATGGAGCTGTGCGACAAGTGCTTTCCCATCGCAACCTCGGTTCGGTGTGTGGCGCCTTTGAGGGGTTTAGTGCGTCCGGTACGAGCTCCGGTTCGTCCGGCCGTAACGCCTTTTCAACTCACGGCCTCTAGGAATGAAGGAGGGTAGTTCGGGGGAGAACGTACTGGGGCGTCAGAGGTGAAATTCTTAGACCGCACCAAGACGAACTACAGCGAAGGCATTCTTCAAGGATACCTTCCTCAATCAAGAACCAAAGTGTGGAGATCGAAGATGATTAGAGACCATTGTAGTCCACACTGCAAACGATGACACCCATGAATTGGGGATCTTATGGGCCGGCCTGCGGCAGGGTTTACCCTGTGTCAGCACCGCGCCCGCTTTTACCACCTTACGTATCTTTTCTATTCGGCCTTTACCGGCCACCCACGGGAATATCCTCAGCACGTTTTCTGTTTTTTCACGCGAAAGCTTTGAGGTTACAGTCTCAGGGGGGAGTACGTTCGCAAGAGTGAAACTTAAAGAAATTGACGGAATGGCACCACAAGACGTGGAGCGTGCGGTTTAATTTGACTCAACACGGGGAACTTTACCAGATCCGGACAGGATGAGGATTGACAGATTGAGTGTTCTTTCTCGATTCCCTGAATGGTGGTGCATGGCCGCTTTTGGTCGGTGGAGTGATTTGTTTGGTTGATTCCGTCAACGGACGAGATCCAAGCTGCCCAGTAGAATTCAGAATTGCCCATAGGATAGCAAACTCATCGGCGGGTTTTACCCAACGGTGGGCCGCATTCGGTCGAATTCTTCTCTGCGGGATTCCTTTGTAATTGCACAAGGTGAAATTTTGGGCAACAGCAGGTCTGTGATGCTCCTCAATGTTCTGGGCGACACGCGCACTACAATGTCAGTGAGAACAAGAAAAACGACTTTTGTCGAACCTACTTGATCAAAAGAGTGGGGAAACCCCGGAATCACATAGACTCACTTGGGACCGAGGATTGCAATTATTGGTCGCGCAACGAGGAATGTCTCGTAGGCGCAGCTCATCAAACTGTGCCGATTACGTCCCTGCCATTTGTACACACCGCCCGTCGTTGTTTCCGATGATGGTGCAATACAGGTGATCGGACAGGCGGTGTTTTATCCGCCCGAAAGTTCACCGATATTTCTTCAATAGAGGAAGCAAAAGTCGTAACAAGGTAGCTGTAGGTGAACCTGCAGCTGGATCATTTTCCGATG</ns2:sequence><ns2:name>GQ332359.1_Leishmania_infantum_18S_ribosomal_RNA_gene,_complete_sequence;_and_internal_transcribed_spacer_1,_partial_sequence</ns2:name></ns2:Sequence><ns2:Sequence dsseqid="sq16" id="sq16"><ns2:sequence>TAGTCATATGCTTGTTTCAAGGACTTAGCCATGCATGCCTCAGAATCACTGCATTTGCAGGAATCTGCGCATGGCTCATTACATCAGACGTAATCTGCCGCAAAAATCTTGCGGTTTCCGCAAAATTGGATAACTTGGCGAAACGCCAAGCTAATACATGAACCAACCGGGTGTTCTCCACTCCAGACGGTGGGCAACCATCGTCGTGAGACGCCCAGCGAATGAATGACAGTAAAACCAATGCCTTCACTGGCAGTAACACCCAGCAGTGTTGACTCAATTCATTCCGTGCGAAAGCCGGCTTGTTCCGGCGTCTTTTGACGAACAACTGCCCTATCAGCTGGTGATGGCCGTGTAGTGGACTGCCATGGCGTTGACGGGAGCGGGGGATTAGGGTTCGATTCCGGAGAGGGAGCCTGAGAAATAGCTACCACTTCTACGGAGGGCAGCAGGCGCGCAAATTGCCCAATGTCAAAACAAAACGATGAGGCAGCGAAAAGAAATAGAGTTGTCAGTCCATTTGGATTGTCATTTCAATGGGGGATATTTAAACCCATCCAATATCGAGTAACAATTGGAGGACAAGTCTGGTGCCAGCACCCGCGGTAATTCCAGCTCCAAAAGCGTATATTAATGCTGTTGCTGTTAAAGGGTTCGTAGTTGAACTGTGGGCTGTGCAGGTTTGTTCCTGGTCGTCCCGTCCATGTCGGATTTGGTGACCCAGGCCCTTGCAGCCCGTGAACATTCAAAGAAACAAGAAACACGGGAGTGGTTCCTTTCCTGATTTACGCATGTCATGCATGCCAGGGGGCGTCCGTGATTTTTTACTGTGACTAAAGAAGCGTGACTAAAGCAGTCATTTGACTTGAATTAGAAAGCATGGGATAACAAAGGAGCAGCCTCTAGGCTACCGTTTCGGCTTTTGTTGGTTTTAAAGGTCTATTGGAGATTATGGAGCTGTGCGACAAGTGCTTTCCCATCGCAACCTCGGTTCGGTGTGTGGCGCCTTTGAGGGGTTTAGTGCGTCCGGTACGAGCTCCGGTTCGTCCGGCCGTAACGCCTTTTCAACTCACGGCCTCTAGGAATGAAGGAGGGTAGTTCGGGGGAGAACGTACTGGGGCGTCAGAGGTGAAATTCTTAGACCGCACCAAGACGAACTACAGCGAAGGCATTCTTCAAGGATACCTTCCTCAATCAAGAACCAAAGTGTGGAGATCGAAGATGATTAGAGACCATTGTAGTCCACACTGCAAACGATGACACCCATGAATTGGGGATCTTATGGGCCGGCCTGCGGCAGGGTTTACCCTGTGTCAGCACCGCGCCCGCTTTTACCACCTTACGTATCTTTTCTATTCGGCCTTTACCGGCCACCCACGGGAATATCCTCAGCACGTTTTCTGTTTTTTCACGCGAAAGCTTTGAGGTTACAGTCTCAGGGGGGAGTACGTTCGCAAGAGTGAAACTTAAAGAAATTGACGGAATGGCACCACAAGACGTGGAGCGTGCGGTTTAATTTGACTCAACACGGGGAACTTTACCAGATCCGGACAGGATGAGGATTGACAGATTGAGTGTTCTTTCTCGATTCCCTGAATGGTGGTGCATGGCCGCTTTTGGTCGGTGGAGTGATTTGTTTGGTTGATTCCGTCAACGGACGAGATCCAAGCTGCCCAGTAGAATTCAGAATTGCCCATAGGATAGCAAACTCATCGGCGGGTTTTACCCAACGGTGGGCCGCATTCGGTCGAATTCTTCTCTGCGGGATTCCTTTGTAATTGCACAAGGTGAAATTTTGGGCAACAGCAGGTCTGTGATGCTCCTCAATGTTCTGGGCGACACGCGCACTACAATGTCAGTGAGAACAAGAAAAACGACTTTTGTCGAACCTACTTGATCAAAAGAGTGGGGAAACCCCGGAATCACATAGACTCACTTGGGACCGAGGATTGCAATTATTGGTCGCGCAACGAGGAATGTCTCGTAGGCGCAGCTCATCAAACTGTGCCGATTACGTCCCTGCCATTTGTACACACCGCCCGTCGTTGTTTCCGATGATGGTGCAATACAGGTGATCGGACAGGCGGTGTTTTATCCGCCCGAAAGTTCACCGATATTTCTTCAATAGAGGAAGCAAAAGTCGTAACAAGGTAGCTGTAGGTGAACCTGCAGCTGGATCATTTTCCGATG</ns2:sequence><ns2:name>GQ332356.1_Leishmania_donovani_18S_ribosomal_RNA_gene,_complete_sequence;_and_internal_transcribed_spacer_1,_partial_sequence</ns2:name></ns2:Sequence><ns2:Sequence dsseqid="sq18" id="sq18"><ns2:sequence>TAGTCATATGCTTGTTTCAAGGACTTAGCCATGCATGCCTCAGAATCACTGCATTTGCAGGAATCTGCGCATGGCTCATTACATCAGACGTAATCTGCCGCAAAAATCTTGCGGTTTCCGCAAAATTGGATAACTTGGCGAAACGCCAAGCTAATACATGAACCAACCGGGTGTTCTCCACTCCAGACGGTGGGCAACCATCGTCGTGAGACGCCCAGCGAATGAATGACAGTAAAACCAATGCCTTCACTGGCAGTAACACCCAGCAGTGTTGACTCAATTCATTCCGTGCGAAAGCCGGCTTGTTCCGGCGTCTTTTGACGAACAACTGCCCTATCAGCTGGTGATGGCCGTGTAGTGGACTGCCATGGCGTTGACGGGAGCGGGGGATTAGGGTTCGATTCCGGAGAGGGAGCCTGAGAAATAGCTACCACTTCTACGGAGGGCAGCAGGCGCGCAAATTGCCCAATGTCAAAACAAAACGATGAGGCAGCGAAAAGAAATAGAGTTGTCAGTCCATTTGGATTGTCATTTCAATGGGGGATATTTAAACCCATCCAATATCGAGTAACAATTGGAGGACAAGTCTGGTGCCAGCACCCGCGGTAATTCCAGCTCCAAAAGCGTATATTAATGCTGTTGCTGTTAAAGGGTTCGTAGTTGAACTGTGGGCTGTGCAGGTTTGTCCCTGGTCGTCCCGTCCATGTCGGATTTGGTGACCCAGGCCCTTGCAGCCCGTGAACATTCAAAGAAACAAGAAACACGGGAGTGGTTCCTTTCCTGATTTACGCATGTCATGCATGCCAGGGGGCGTCCGTGATTTTTTACTGTGACTAAAGAAGCGTGACTAAAGCAGTCATTCGACTTGAATTAGAAAGCATGGGATAACAAAGGAGCAGCCTCTAGGCTACCGTTTCGGCTTTTGTTGGTTTTAAAGGTCTATTGGAGATTATGGAGCTGTGCGACAAGCGCTCTCCCATCGCAACTTCGGTTCGGTGTGTGGCGCCTTTGGAGGGGTTTAGTGCGTCCGGTGCGGGCTCCGGTTCGTCCGGCCGTAACGCCTTTTCAACTCACGGCCTCTAGGAATGAAGGAGGGTAGTTCGGGGGAGAACGTACTGGGGCGTCAGAGGTGAAATTCTTAGACCGCACCAAGACGAACTACAGCGAAGGCATTCTTCAAGGATACCTTCCTCAATCAAGAACCAAAGTGTGGAGATCGAAGATGATTAGAGACCATTGTAGTCCACACTGCAAACGATGACACCCATGAATTGGGGATCTTATGGGCCGGCCTGCGGCAGGGTTTACCCTGTGTCAGCACCGCGCCCGCTTTTACCAACTTACGTATCTTTTCTATTCGGCCTTTACCGGCCACCCACGGGAATATCCTCAGCACGTTTTCTGTTTTTTCACGCGAAAGCTTTGAGGTTACAGTCTCAGGGGGGAGTACGTTCGCAAGAGTGAAACTTAAAGAAATTGACGGAATGGCACCACAAGACGTGGAGCGTGCGGTTTAATTTGACTCAACACGGGGAACTTTACCAGATCCGGACAGGATGAGGATTGACAGATTGAGTGTTCTTTCTCGATTCCCTGAATGGTGGTGCATGGCCGCTTTTGGTCGGTGGAGTGATTTGTTTGGTTGATTCCGTCAACGGACGAGATCCAAGCTGCCCAGTAGAATTCAGAATTGTCCATAGGATAGCAAACTCATCGGCGGGTTTTACCCAACGGTGGGCCGCATTCGGTCGAATTCTTCTCTGCGGGATTCCTTTGTAATTGCACAAGGTGAAATTTTGGGCAACAGCAGGTCTGTGATGCTCCTCAATGTTCTGGGCGACACGCGCACTACAATGTCAGTGAGAACAAGAAAAACGACTTTTGTCGAACCTACTTGATCAAAAGAGTGGGGAAACCCCGGAATCACATAGACCCACTTGGGACCGAGGATTGCAATTATTGGTCGCGCAACGAGGAATGTCTCGTAGGCGCAGCTCATCAAACTGTGCCGATTACGTCCCTGCCATTTGTACACACCGCCCGTCGTTGTTTCCGATGATGGTGCAATACAGGTGATCGGACAGGCGGTGTTTTATCCGCCCGAAAGTTCACCGATATTTCTTCAATAGAGGAAGCAAAAGTCGTAACAAGGTAGCTGTAGGTGAACCTGCAGCTGGATCATTTTCCGATG</ns2:sequence><ns2:name>GQ332362.1_Leishmania_panamensis_18S_ribosomal_RNA_gene,_complete_sequence;_and_internal_transcribed_spacer_1,_partial_sequence</ns2:name></ns2:Sequence><ns2:Sequence dsseqid="sq20" id="sq20"><ns2:sequence>TAGTCATATGCTTGTTTCAAGGACTTAGCCATGCATGCCTCAGAATCACTGCATTTGCAGGAATCTGCGCATGGCTCATTACATCAGACGTAATCTGCCGCAAAAACCTTGCGGTTTCCGCAAAATTGGATAACTTGGCGAAACGCCAAGCTAATACATGAACCAACCGGGTGTTCTCCACTCCAGACGGTGGGCAACCATCGTCGTGAGACGCCCAGCGAATGAATGACAGTAAAACCAATGCCTTCACTGGCAGTAACACCCAGCAGTGTTGACTCAATTCATTCCGTGCGAAAGCCGGCTTGTTCCGGCGTCTTTTGACGAACAACTGCCCTATCAGCTGGTGATGGCCGTGTAGTGGACTGCCATGGCGTTGACGGGAGCGGGGGATTAGGGTTCGATTCCGGAGAGGGAGCCTGAGAAATAGCTACCACTTCTACGGAGGGCAGCAGGCGCGCAAATTGCCCAATGTCAAAACAAAACGATGAGGCAGCGAAAAGAAATAGAGTTGTCAGTCCATTTGGATTGTCATTTCAATGGGGGATATTTAAACCCATCCAATATCGAGTAACAATTGGAGGACAAGTCTGGTGCCAGCACCCGCGGTAATTCCAGCTCCAAAAGCGTATATTAATGCTGTTGCTGTTAAAGGGTTCGTAGTTGAACTGTGGGCTGTGCAGGTTTGTTCCTGGTCGTCCCGTCCATGTCGGATTTGGTGACCCAGGCCCTTGCAGCCCGTGAACATTCAAAGAAACAAGAAACACGGGAGTGGTTCCTTTCCTGATTTACGCATGTCATGCATGCCAGGGGGCGTCCGTGATTTTTTACTGTGACTAAAGAAGCGTGACTAAAGCAGTCATTTGACTTGAATTAGAAAGCATGGGATAACAAAGGAGCAGCCTCTAGGCTACCGTTTCGGCTTTTGTTGGTTTTAAAGGTCTATTGGAGATTATGGAGCTGTGCGACAAGTGCTTTCCCATCGCAACTTCGGTTCGGTGTGTGGCGCCTTTGGAGGGGTTTAGTGCGTCCGGTGCGAGCTCCGGTTCGTCCGGCCGTAACGCCTTTTCAACTCACGGCCTCTAGGAATGAAGGAGGGTAGTTCGGGGGAGAACGTACTGGGGCGTCAGAGGTGAAATTCTTAGACCGCACCAAGACGAACTACAGCGAAGGCATTCTTCAAGGATACCTTCCTCAATCAAGAACCAAAGTGTGGAGATCGAAGATGATTAGAGACCATTGTAGTCCACACTGCAAACGATGACACCCATGAATTGGGGATCTTATGGGCCGGCCTGCGGCAGGGTTTACCCTGTGTCAGCACCGCGCCCGCTTTTACCAACTTACGTATCTTTTCTATTCGGCCTTTACCGGCCACCCACGGGAATATCCTCAGCACGTTTTCTGTTTTTTCACGCGAAAGCTTTGAGGTTACAGTCTCAGGGGGGAGTACGTTCGCAAGAGTGAAACTTAAAGAAATTGACGGAATGGCACCACAAGACGTGGAGCGTGCGGTTTAATTTGACTCAACACGGGGAACTTTACCAGATCCGGACAGGATGAGGATTGACAGATTGAGTGTTCTTTCTCGATTCCCTGAATGGTGGTGCATGGCCGCTTTTGGTCGGTGGAGTGATTTGTTTGGTTGATTCCGTCAACGGACGAGATCCAAGCTGCCCAGTAGAATTCAGAATTGCCCATAGGATAGCAAACTCATCGGCGGGTTTTACCCAACGGTGGGCCGCATTCGGTCGAATTCTTCTCTGCGGGATTCCTTTGTAATTGCACAAGGTGAAATTTTGGGCAACAGCAGGTCTGTGATGCTCCTCAATGTTCTGGGCGACACGCGCACTACAATGTCAGTGAGAACAAGAAAAACGACTTTTGTCGAACCTACTTGATCAAAAGAGTGGGGAAACCCCGGAATCACATAGACCCACTTGGGACCGAGGATTGCAATTATTGGTCGCGCAACGAGGAATGTCTCGTAGGCGCAGCTCATCAAACTGTGCCGATTACGTCCCTGCCATTTGTACACACCGCCCGTCGTTGTTTCCGATGATGGTGCAATACAGGTGATCGGACAGGCGGTGTTTTATCCGCCCGAAAGTTCACCGATATTTCTTCAATAGAGGAAGCAAAAGTCGTAACAAGGTAGCTGTAGGTGAACCTGCAGCTGGATCATTTTCCGATG</ns2:sequence><ns2:name>GQ332360.1_Leishmania_mexicana_18S_ribosomal_RNA_gene,_complete_sequence;_and_internal_transcribed_spacer_1,_partial_sequence</ns2:name></ns2:Sequence><ns2:Sequence dsseqid="sq22" id="sq22"><ns2:sequence>TAGTCATATGCTTGTTTCAAGGACTTAGCCATGCATGCCTCAGAATCACTGCATTTGCAGGAATCTGCGCATGGCTCATTACATCAGACGTAATCTGCCGCAAAAATCTTGCGGTTTCCGCAAAATTGGATAACTTGGCGAAACGCCAAGCTAATACATGAACCAACCGGGTGTTCTCCACTCCAGACGGTGGGCAACCATCGTCGTGAGACGCCCAGCGAATGAATGACAGTAAAACCAATGCCTTCACTGGCAGTAACACCCAGCAGTGTTGACTCAATTCATTCCGTGCGAAAGCCGGCTTGTTCCGGCGTCTTTTGACGAACAACTGCCCTATCAGCTGGTGATGGCCGTGTAGTGGACTGCCATGGCGTTGACGGGAGCGGGGGATTAGGGTTCGATTCCGGAGAGGGAGCCTGAGAAATAGCTACCACTTCTACGGAGGGCAGCAGGCGCGCAAATTGCCCAATGTCAAAACAAAACGATGAGGCAGCGAAAAGAAATAGAGTTGTCAGTCCATTTGGATTGTCATTTCAATGGGGGATATTTAAACCCATCCAATATCGAGTAACAATTGGAGGACAAGTCTGGTGCCAGCACCCGCGGTAATTCCAGCTCCAAAAGCGTATATTAATGCTGTTGCTGTTAAAGGGTTCGTAGTTGAACTGTGGGCTGTGCAGGTTTGTCCCTGGTCGTCCCGTCCATGTCGGATTTGGTGACCCAGGCCCTTGCAGCCCGTGAACATTCAAAGAAACAAGAAACACGGGAGTGGTTCCTTTCCTGATTTACGCATGTCATGCATGCCAGGGGGCGTCCGTGATTTTTTACTGTGACTAAAGAAGCGTGACTAAAGCAGTCATTCGACTTGAATTAGAAAGCATGGGATAACAAAGGAGCAGCCTCTAGGCTACCGTTTCGGCTTTTGTTGGTTTTAAAGGTCTATTGGAGATTATGGAGCTGTGCGACAAGCGCTCTCCCATCGCAACTTCGGTTCGGTGTGTGGCGCCTTTGGAGGGGTTTAGTGCGTCCGGTGCGGGCTCCGGTTCGTCCGGCCGTAACGCCTTTTCAACTCACGGCCTCTAGGAATGAAGGAGGGTAGTTCGGGGGAGAACGTACTGGGGCGTCAGAGGTGAAATTCTTAGACCGCACCAAGACGAACTACAGCGAAGGCATTCTTCAAGGATACCTTCCTCAATCAAGAACCAAAGTGTGGAGATCGAAGATGATTAGAGACCATTGTAGTCCACACTGCAAACGATGACACCCATGAATTGGGGATCTTATGGGCCGGCCTGCGGCAGGGTTTACCCTGTGTCAGCACCGCGCCCGCTTTTACCAACTTACGTATCTTTTCTATTCGGCCTTTACCGGCCACCCACGGGAATATCCTCAGCACGTTTTCTGTTTTTTCACGCGAAAGCTTTGAGGTTACAGTCTCAGGGGGGAGTACGTTCGCAAGAGTGAAACTTAAAGAAATTGACGGAATGGCACCACAAGACGTGGAGCGTGCGGTTTAATTTGACTCAACACGGGGAACTTTACCAGATCCGGACAGGATGAGGATTGACAGATTGAGTGTTCTTTCTCGATTCCCTGAATGGTGGTGCATGGCCGCTTTTGGTCGGTGGAGTGATTTGTTTGGTTGATTCCGTCAACGGACGAGATCCAAGCTGCCCAGTAGAATTCAGAATTGTCCATAGGATAGCAAACTCATCGGCGGGTTTTACCCAACGGTGGGCCGCATTCGGTCGAATTCTTCTCTGCGGGATTCCTTTGTAATTGCACAAGGTGAAATTTTGGGCAACAGCAGGTCTGTGATGCTCCTCAATGTTCTGGGCGACACGCGCACTACAATGTCAGTGAGAACAAGAAAAACGACTTTTGTCGAACCTACTTGATCAAAAGAGTGGGGAAACCCCGGAATCACATAGACCCACTTGGGACCGAGGATTGCAATTATTGGTCGCGCAACGAGGAATGTCTCGTAGGCGCAGCTCATCAAACTGTGCCGATTACGTCCCTGCCATTTGTACACACCGCCCGTCGTTGTTTCCGATGATGGTGCAATACAGGTGATCGGACAGGCGGTGTTTTATCCGCCCGAAAGTTCACCGATATTTCTTCAATAGAGGAAGCAAAAGTCGTAACAAGGTAGCTGTAGGTGAACCTGCAGCTGGATCATTTTCCGATG</ns2:sequence><ns2:name>GQ332358.1_Leishmania_guyanensis_18S_ribosomal_RNA_gene,_complete_sequence;_and_internal_transcribed_spacer_1,_partial_sequence</ns2:name></ns2:Sequence><ns2:Sequence dsseqid="sq24" id="sq24"><ns2:sequence>TAGTCATATGCTTGTTTCAAGGACTTAGCCATGCATGCCTCAGAATCACTGCATTTGCAGGAATCTGCGCATGGCTCATTACATCAGACGTAATCTGCCGCAAAAATCTTGCGGTTTCCGCAAAATTGGATAACTTGGCGAAACGCCAAGCTAATACATGAACCAACCGGGTGTTCTCCACTCCAGACGGTGGGCAACCATCGTCGTGAGACGCCCAGCGAATGAATGACAGTAAAACCAATGCCTTCACTGGCAGTAACACCCAGCAGTGTTGACTCAATTCATTCCGTGCGAAAGCCGGCTTGTTCCGGCGTCTTTTGACGAACAACTGCCCTATCAGCTGGTGATGGCCGTGTAGTGGACTGCCATGGCGTTGACGGGAGCGGGGGATTAGGGTTCGATTCCGGAGAGGGAGCCTGAGAAATAGCTACCACTTCTACGGAGGGCAGCAGGCGCGCAAATTGCCCAATGTCAAAACAAAACGATGAGGCAGCGAAAAGAAATAGAGTTGTCAGTCCATTTGGATTGTCATTTCAATGGGGGATATTTAAACCCATCCAATATCGAGTAACAATTGGAGGACAAGTCTGGTGCCAGCACCCGCGGTAATTCCAGCTCCAAAAGCGTATATTAATGCTGTTGCTGTTAAAGGGTTCGTAGTTGAACTGTGGGCTGTGCAGGTTTGTCCCTGGTCGTCCCGTCCATGTCGGATTTGGTGACCCAGGCCCTTGCAGCCCGTGAACATTCAAAGAAACAAGAAACACGGGAGTGGTTCCTTTCCTGATTTACGCATGTCATGCATGCCAGGGGGCGTCCGTGATTTTTTACTGTGACTAAAGAAGCGTGACTAAAGCAGTCATTCGACTTGAATTAGAAAGCATGGGATAACAAAGGAGCAGCCTCTAGGCTACCGTTTCGGCTTTTGTTGGTTTTAAAGGTCTATTGGAGATTATGGAGCTGTGCGACAAGCGCTCTCCCATCGCAACTTCGGTTCGGTGTGTGGCGCCTTTGGAGGGGTTTAGTGCGTCCGGTGCGGGCTCCGGTTCGTCCGGCCGTAACGCCTTTTCAACTCACGGCCTCTAGGAATGAAGGAGGGTAGTTCGGGGGAGAACGTACTGGGGCGTCAGAGGTGAAATTCTTAGACCGCACCAAGACGAACTACAGCGAAGGCATTCTTCAAGGATACCTTCCTCAATCAAGAACCAAAGTGTGGAGATCGAAGATGATTAGAGACCATTGTAGTCCACACTGCAAACGATGACACCCATGAATTGGGGATCTTATGGGCCGGCCTGCGGCAGGGTTTACCCTGTGTCAGCACCGCGCCCGCTTTTACCAACTTACGTATCTTTTCTATTCGGCCTTTACCGGCCACCCACGGGAATATCCTCAGCACGTTTTCTGTTTTTTCACGCGAAAGCTTTGAGGTTACAGTCTCAGGGGGGAGTACGTTCGCAAGAGTGAAACTTAAAGAAATTGACGGAATGGCACCACAAGACGTGGAGCGTGCGGTTTAATTTGACTCAACACGGGGAACTTTACCAGATCCGGACAGGATGAGGATTGACAGATTGAGTGTTCTTTCTCGATTCCCTGAATGGTGGTGCATGGCCGCTTTTGGTCGGTGGAGTGATTTGTTTGGTTGATTCCGTCAACGGACGAGATCCAAGCTGCCCAGTAGAATTCAGAATTGTCCATAGGATAGCAAACTCATCGGCGGGTTTTACCCAACGGTGGGCCGCATTCGGTCGAATTCTTCTCTGCGGGATTCCTTTGTAATTGCACAAGGTGAAATTTTGGGCAACAGCAGGTCTGTGATGCTCCTCAATGTTCTGGGCGACACGCGCACTACAATGTCAGTGAGAACAAGAAAAACGACTTTTGTCGAACCTACTTGATCAAAAGAGTGGGGAAACCCCGGAATCACATAGACCCACTTGGGACCGAGGATTGCAATTATTGGTCGCGCAACGAGGAATGTCTCGTAGGCGCAGCTCATCAAACTGTGCCGATTACGTCCCTGCCATTTGTACACACCGCCCGTCGTTGTTTCCGATGATGGTGCAATACAGGTGATCGGACAGGCGGTGTTTTATCCGCCCGAAAGTTCACCGATATTTCTTCAATAGAGGAAGCAAAAGTCGTAACAAGGTAGCTGTAGGTGAACCTGCAGCTGGATCATTTTCCGATG</ns2:sequence><ns2:name>GQ332355.1_Leishmania_braziliensis_18S_ribosomal_RNA_gene,_complete_sequence;_and_internal_transcribed_spacer_1,_partial_sequence</ns2:name></ns2:Sequence><ns2:Sequence dsseqid="sq26" id="sq26"><ns2:sequence>TAGTCATATGCTTGTTTCAAGGACTTAGCCATGCATGCCTCAGAATCACTGCATTTGCAGGAATCTGCGCATGGCTCATTACATCAGACGTAATCTGCCGCAAAAACCTTGCGGTTTCCGCAAAATTGGATAACTTGGCGAAACGCCAAGCTAATACATGAACCAACCGGGTGTTCTCCACTCCAGACGGTGGGCAACCATCGTCGTGAGACGCCCAGCGAATGAATGACAGTAAAACCAATGCCTTCACTGGCAGTAACACCCAGCAGTGTTGACTCAATTCATTCCGTGCGAAAGCCGGCTTGTTCCGGCGTCTTTTGACGAACAACTGCCCTATCAGCTGGTGATGGCCGTGTAGTGGACTGCCATGGCGTTGACGGGAGCGGGGGATTAGGGTTCGATTCCGGAGAGGGAGCCTGAGAAATAGCTACCACTTCTACGGAGGGCAGCAGGCGCGCAAATTGCCCAATGTCAAAACAAAACGATGAGGCAGCGAAAAGAAATAGAGTTGTCAGTCCATTTGGATTGTCATTTCAATGGGGGATATTTAAACCCATCCAATATCGAGTAACAATTGGAGGACAAGTCTGGTGCCAGCACCCGCGGTAATTCCAGCTCCAAAAGCGTATATTAATGCTGTTGCTGTTAAAGGGTTCGTAGTTGAACTGTGGGCTGTGCAGGTTTGTTCCTGGTCGTCCCGTCCATGTCGGATTTGGTGACCCAGGCCCTTGCAGCCCGTGAACATTCAAAGAAACAAGAAACACGGGAGTGGTTCCTTTCCTGATTTACGCATGTCATGCATGCCAGGGGGCGTCCGTGATTTTTTACTGTGACTAAAGAAGCGTGACTAAAGCAGTCATTTGACTTGAATTAGAAAGCATGGGATAACAAAGGAGCAGCCTCTAGGCTACCGTTTCGGCTTTTGTTGGTTTTAAAGGTCTATTGGAGATTATGGAGCTGTGCGACAAGTGCTTTCCCATCGCAACTTCGGTTCGGTGTGTGGCGCCTTTGGAGGGGTTTAGTGCGTCCGGTGCGAGCTCCGGTTCGTCCGGCCGTAACGCCTTTTCAACTCACGGCCTCTAGGAATGAAGGAGGGTAGTTCGGGGGAGAACGTACTGGGGCGTCAGAGGTGAAATTCTTAGACCGCACCAAGACGAACTACAGCGAAGGCATTCTTCAAGGATACCTTCCTCAATCAAGAACCAAAGTGTGGAGATCGAAGATGATTAGAGACCATTGTAGTCCACACTGCAAACGATGACACCCATGAATTGGGGATCTTATGGGCCGGCCTGCGGCAGGGTTTACCCTGTGTCAGCACCGCGCCCGCTTTTACCAACTTACGTATCTTTTCTATTCGGCCTTTACCGGCCACCCACGGGAATATCCTCAGCACGTTTTCTGTTTTTTCACGCGAAAGCTTTGAGGTTACAGTCTCAGGGGGGAGTACGTTCGCAAGAGTGAAACTTAAAGAAATTGACGGAATGGCACCACAAGACGTGGAGCGTGCGGTTTAATTTGACTCAACACGGGGAACTTTACCAGATCCGGACAGGATGAGGATTGACAGATTGAGTGTTCTTTCTCGATTCCCTGAATGGTGGTGCATGGCCGCTTTTGGTCGGTGGAGTGATTTGTTTGGTTGATTCCGTCAACGGACGAGATCCAAGCTGCCCAGTAGAATTCAGAATTGCCCATAGAATAGCAAACTCATCGGCGGGTTTTACCCAACGGTGGGCCGCATTCGGTCGAATTCTTCTCTGCGGGATTCCTTTGTAATTGCACAAGGTGAAATTTTGGGCAACAGCAGGTCTGTGATGCTCCTCAATGTTCTGGGCGACACGCGCACTACAATGTCAGTGAGAACAAGAAAAACGACTTTTGTCGAACCTACTTGATCAAAAGAGTGGGGAAACCCCGGAATCACATAGACCCACTTGGGACCGAGGATTGCAATTATTGGTCGCGCAACGAGGAATGTCTCGTAGGCGCAGCTCATCAAACTGTGCCGATTACGTCCCTGCCATTTGTACACACCGCCCGTCGTTGTTTCCGATGATGGTGCAATACAGGTGATCGGACAGGCGGTGTTTTATCCGCCCGAAAGTTCACCGATATTTCTTCAATAGAGGAAGCAAAAGTCGTAACAAGGTAGCTGTAGGTGAACCTGCAGCTGGATCATTTTCCGATG</ns2:sequence><ns2:name>GQ332354.1_Leishmania_amazonensis_18S_ribosomal_RNA_gene,_complete_sequence;_and_internal_transcribed_spacer_1,_partial_sequence</ns2:name></ns2:Sequence><ns2:Sequence dsseqid="sq28" id="sq28"><ns2:sequence>GATCTGGTTGATTCTGCCAGTAGTCATATGCTTGTTTCAAGGACTTAGCCATGCATGCCTCAGAATCACTGCATTTGCAGGAATCTGCGCATGGCTCATTACATCAGACGTAATCTGCCGCAAAAATCTTGCGGTTTCCGCAAAATTGGATAACTTGGCGAAACGCCAAGCTAATACATGAACCAACCGGGTGTTCTCCACTCCAGACGGTGGGCAACCATCGTCGTGAGACGCCCAGCGAATGAATGACAGTAAAACCAATGCCTTCACTGGCAGTAACACCCAGCAGTGTTGACTCAATTCATTCCGTGCGAAAGCCGGCTTGTTCCGGCGTCTTTTGACGAACAACTGCCCTATCAGCTGGTGATGGCCGTGTAGTGGACTGCCATGGCGTTGACGGGAGCGGGGGATTAGGGTTCGATTCCGGAGAGGGAGCCTGAGAAATAGCTACCACTTCTACGGAGGGCAGCAGGCGCGCAAATTGCCCAATGTCAAAACAAAACGATGAGGCAGCGAAAAGAAATAGAGTTGTCAGTCCATTTGGATTGTCATTTCAATGGGGGATATTTAAACCCATCCAATATCGAGTAACAATTGGAGGACAAGTCTGGTGCCAGCACCCGCGGTAATTCCAGCTCCAAAAGCGTATATTAATGCTGTTGCTGTTAAAGGGTTCGTAGTTGAACTGTGGGCTGTGCAGGTTTGTTCCTGGTCGTCCCGTCCATGTCGGATTTGGTGACCCAGGCCCTTGCAGCCCGTGAACATTCAAAGAAACAAGAAACACGGGAGTGGTTCCTTTCCTGATTTACGCATGTCATGCATGCCAGGGGGCGTCCGTGATTTTTTACTGTGACTAAAGAAGCGTGACTAAAGCAGTCATTTGACTTGAATTAGAAAGCATGGGATAACAAAGGAGCAGCCTCTAGGCTACCGTTTCGGCTTTTGTTGGTTTTAAAGGTCTATTGGAGATTATGGAGCTGTGCGACAAGTGCTTTCCCATCGCAACTTCGGTTCGGTGTGTGGCGCCTTTGAGGGGTTTAGTGCGTCCGGTGCGAGCTCCGGTTCGTCCGGCCGTAACGCCTTTTCAACTCACGGCCTCTAGGAATGAAGGAGGGTAGTTCGGGGGAGAACGTACTGGGGCGTCAGAGGTGAAATTCTTAGACCGCACCAAGACGAACTACAGCGAAGGCATTCTTCAAGGATACCTTCCTCAATCAAGAACCAAAGTGTGGAGATCGAAGATGATTAGAGACCATTGTAGTCCACACTGCAAACGATGACACCCATGAATTGGGGATCTTATGGGCCGGCCTGCGGCAGGGTTTACCCTGTGTCAGCACCGCGCCCGCTTTTACCAACTTACGTATCTTTTCTATTCGGCCTTTACCGGCCACCCACGGGAATATCCTCAGCACGTTTTCTGTTTTTTCACGCGAAAGCTTTGAGGTTACAGTCTCAGGGGGGAGTACGTTCGCAAGAGTGAAACTTAAAGAAATTGACGGAATGGCACCACAAGACGTGGAGCGTGCGGTTTAATTTGACTCAACACGGGGAACTTTACCAGATCCGGACAGGATGAGGATTGACAGATTGAGTGTTCTTTCTCGATTCCCTGAATGGTGGTGCATGGCCGCTTTTGGTCGGTGGAGTGATTTGTTTGGTTGATTCCGTCAACGGACGAGATCCAAGCTGCCCAGTAGAATTCAGAATTGCCCATAGAATAGCAAACTCATCGGCGGGTTTTACCCAACGGTGGGCCGCATTCGGTCGAATTCTTCTCTGCGGGATTCCTTTGTAATTGCACAAGGTGAAATTTTGGGCAACAGCAGGTCTGTGATGCTCCTCAATGTTCTGGGCGACACGCGCACTACAATGTCAGTGAGAACAAGAAAAACGACTTTTGTCGAACCTACTTGATCAAAAGAGTGGGGAAACCCCGGAATCACATAGACCCACTTGGGACCGAGGATTGCAATTATTGGTCGCGCAACGAGGAATGTCTCGTAGGCGCAGCTCATCAAACTGTGCCGATTACGTCCCTGCCATTTGTACACACCGCCCGTCGTTGTTTCCGATGATGGTGCAATACAGGTGATCGGACAGGCGGTGTTTTATCCGCCCGAAAGTTCACCGATATTTCTTCAATAGAGGAAGCAAAAGTCGTAACAAGGTAGCTGTAGGTGAACCTGCAGCTGGATCATTTT</ns2:sequence><ns2:name>XR_002460813.1_Leishmania_major_strain_Friedlin_18S_ribosomal_RNA_(SSU)_RNA_rRNA</ns2:name></ns2:Sequence><ns2:Sequence dsseqid="sq30" id="sq30"><ns2:sequence>GATCTGGTTGATTCTGCCAGTAGTCATATGCTTGTTTCAAGGACTTAGCCATGCATGCCTCAGAATCACTGCATTTGCAGGAATCTGCGCATGGCTCATTACATCAGACGTAATCTGCCGCAAAAATCTTGCGGTTTCCGCAAAATTGGATAACTTGGCGAAACGCCAAGCTAATACATGAACCAACCGGGTGTTCTCCACTCCAGACGGTGGGCAACCATCGTCGTGAGACGCCCAGCGAATGAATGACAGTAAAACCAATGCCTTCACTGGCAGTAACACCCAGCAGTGTTGACTCAATTCATTCCGTGCGAAAGCCGGCTTGTTCCGGCGTCTTTTGACGAACAACTGCCCTATCAGCTGGTGATGGCCGTGTAGTGGACTGCCATGGCGTTGACGGGAGCGGGGGATTAGGGTTCGATTCCGGAGAGGGAGCCTGAGAAATAGCTACCACTTCTACGGAGGGCAGCAGGCGCGCAAATTGCCCAATGTCAAAACAAAACGATGAGGCAGCGAAAAGAAATAGAGTTGTCAGTCCATTTGGATTGTCATTTCAATGGGGGATATTTAAACCCATCCAATATCGAGTAACAATTGGAGGACAAGTCTGGTGCCAGCACCCGCGGTAATTCCAGCTCCAAAAGCGTATATTAATGCTGTTGCTGTTAAAGGGTTCGTAGTTGAACTGTGGGCTGTGCAGGTTTGTTCCTGGTCGTCCCGTCCATGTCGGATTTGGTGACCCAGGCCCTTGCAGCCCGTGAACATTCAAAGAAACAAGAAACACGGGAGTGGTTCCTTTCCTGATTTACGCATGTCATGCATGCCAGGGGGCGTCCGTGATTTTTTACTGTGACTAAAGAAGCGTGACTAAAGCAGTCATTTGACTTGAATTAGAAAGCATGGGATAACAAAGGAGCAGCCTCTAGGCTACCGTTTCGGCTTTTGTTGGTTTTAAAGGTCTATTGGAGATTATGGAGCTGTGCGACAAGTGCTTTCCCATCGCAACTTCGGTTCGGTGTGTGGCGCCTTTGAGGGGTTTAGTGCGTCCGGTGCGAGCTCCGGTTCGTCCGGCCGTAACGCCTTTTCAACTCACGGCCTCTAGGAATGAAGGAGGGTAGTTCGGGGGAGAACGTACTGGGGCGTCAGAGGTGAAATTCTTAGACCGCACCAAGACGAACTACAGCGAAGGCATTCTTCAAGGATACCTTCCTCAATCAAGAACCAAAGTGTGGAGATCGAAGATGATTAGAGACCATTGTAGTCCACACTGCAAACGATGACACCCATGAATTGGGGATCTTATGGGCCGGCCTGCGGCAGGGTTTACCCTGTGTCAGCACCGCGCCCGCTTTTACCAACTTACGTATCTTTTCTATTCGGCCTTTACCGGCCACCCACGGGAATATCCTCAGCACGTTTTCTGTTTTTTCACGCGAAAGCTTTGAGGTTACAGTCTCAGGGGGGAGTACGTTCGCAAGAGTGAAACTTAAAGAAATTGACGGAATGGCACCACAAGACGTGGAGCGTGCGGTTTAATTTGACTCAACACGGGGAACTTTACCAGATCCGGACAGGATGAGGATTGACAGATTGAGTGTTCTTTCTCGATTCCCTGAATGGTGGTGCATGGCCGCTTTTGGTCGGTGGAGTGATTTGTTTGGTTGATTCCGTCAACGGACGAGATCCAAGCTGCCCAGTAGAATTCAGAATTGCCCATAGAATAGCAAACTCATCGGCGGGTTTTACCCAACGGTGGGCCGCATTCGGTCGAATTCTTCTCTGCGGGATTCCTTTGTAATTGCACAAGGTGAAATTTTGGGCAACAGCAGGTCTGTGATGCTCCTCAATGTTCTGGGCGACACGCGCACTACAATGTCAGTGAGAACAAGAAAAACGACTTTTGTCGAACCTACTTGATCAAAAGAGTGGGGAAACCCCGGAATCACATAGACCCACTTGGGACCGAGGATTGCAATTATTGGTCGCGCAACGAGGAATGTCTCGTAGGCGCAGCTCATCAAACTGTGCCGATTACGTCCCTGCCATTTGTACACACCGCCCGTCGTTGTTTCCGATGATGGTGCAATACAGGTGATCGGACAGGCGGTGTTTTATCCGCCCGAAAGTTCACCGATATTTCTTCAATAGAGGAAGCAAAAGTCGTAACAAGGTAGCTGTAGGTGAACCTGCAGCTGGATCATTTT</ns2:sequence><ns2:name>XR_002460812.1_Leishmania_major_strain_Friedlin_18S_ribosomal_RNA_(SSU)_RNA_rRNA</ns2:name></ns2:Sequence><ns2:Sequence dsseqid="sq32" id="sq32"><ns2:sequence>GATCTGGTTGATTCTGCCAGTAGTCATATGCTTGTTTCAAGGACTTAGCCATGCATGCCTCAGAATCACTGCATTTGCAGGAATCTGCGCATGGCTCATTACATCAGACGTAATCTGCCGCAAAAATCTTGCGGTTTCCGCAAAATTGGATAACTTGGCGAAACGCCAAGCTAATACATGAACCAACCGGGTGTTCTCCACTCCAGACGGTGGGCAACCATCGTCGTGAGACGCCCAGCGAATGAATGACAGTAAAACCAATGCCTTCACTGGCAGTAACACCCAGCAGTGTTGACTCAATTCATTCCGTGCGAAAGCCGGCTTGTTCCGGCGTCTTTTGACGAACAACTGCCCTATCAGCTGGTGATGGCCGTGTAGTGGACTGCCATGGCGTTGACGGGAGCGGGGGATTAGGGTTCGATTCCGGAGAGGGAGCCTGAGAAATAGCTACCACTTCTACGGAGGGCAGCAGGCGCGCAAATTGCCCAATGTCAAAACAAAACGATGAGGCAGCGAAAAGAAATAGAGTTGTCAGTCCATTTGGATTGTCATTTCAATGGGGGATATTTAAACCCATCCAATATCGAGTAACAATTGGAGGACAAGTCTGGTGCCAGCACCCGCGGTAATTCCAGCTCCAAAAGCGTATATTAATGCTGTTGCTGTTAAAGGGTTCGTAGTTGAACTGTGGGCTGTGCAGGTTTGTTCCTGGTCGTCCCGTCCATGTCGGATTTGGTGACCCAGGCCCTTGCAGCCCGTGAACATTCAAAGAAACAAGAAACACGGGAGTGGTTCCTTTCCTGATTTACGCATGTCATGCATGCCAGGGGGCGTCCGTGATTTTTTACTGTGACTAAAGAAGCGTGACTAAAGCAGTCATTTGACTTGAATTAGAAAGCATGGGATAACAAAGGAGCAGCCTCTAGGCTACCGTTTCGGCTTTTGTTGGTTTTAAAGGTCTATTGGAGATTATGGAGCTGTGCGACAAGTGCTTTCCCATCGCAACTTCGGTTCGGTGTGTGGCGCCTTTGAGGGGTTTAGTGCGTCCGGTGCGAGCTCCGGTTCGTCCGGCCGTAACGCCTTTTCAACTCACGGCCTCTAGGAATGAAGGAGGGTAGTTCGGGGGAGAACGTACTGGGGCGTCAGAGGTGAAATTCTTAGACCGCACCAAGACGAACTACAGCGAAGGCATTCTTCAAGGATACCTTCCTCAATCAAGAACCAAAGTGTGGAGATCGAAGATGATTAGAGACCATTGTAGTCCACACTGCAAACGATGACACCCATGAATTGGGGATCTTATGGGCCGGCCTGCGGCAGGGTTTACCCTGTGTCAGCACCGCGCCCGCTTTTACCAACTTACGTATCTTTTCTATTCGGCCTTTACCGGCCACCCACGGGAATATCCTCAGCACGTTTTCTGTTTTTTCACGCGAAAGCTTTGAGGTTACAGTCTCAGGGGGGAGTACGTTCGCAAGAGTGAAACTTAAAGAAATTGACGGAATGGCACCACAAGACGTGGAGCGTGCGGTTTAATTTGACTCAACACGGGGAACTTTACCAGATCCGGACAGGATGAGGATTGACAGATTGAGTGTTCTTTCTCGATTCCCTGAATGGTGGTGCATGGCCGCTTTTGGTCGGTGGAGTGATTTGTTTGGTTGATTCCGTCAACGGACGAGATCCAAGCTGCCCAGTAGAATTCAGAATTGCCCATAGAATAGCAAACTCATCGGCGGGTTTTACCCAACGGTGGGCCGCATTCGGTCGAATTCTTCTCTGCGGGATTCCTTTGTAATTGCACAAGGTGAAATTTTGGGCAACAGCAGGTCTGTGATGCTCCTCAATGTTCTGGGCGACACGCGCACTACAATGTCAGTGAGAACAAGAAAAACGACTTTTGTCGAACCTACTTGATCAAAAGAGTGGGGAAACCCCGGAATCACATAGACCCACTTGGGACCGAGGATTGCAATTATTGGTCGCGCAACGAGGAATGTCTCGTAGGCGCAGCTCATCAAACTGTGCCGATTACGTCCCTGCCATTTGTACACACCGCCCGTCGTTGTTTCCGATGATGGTGCAATACAGGTGATCGGACAGGCGGTGTTTTATCCGCCCGAAAGTTCACCGATATTTCTTCAATAGAGGAAGCAAAAGTCGTAACAAGGTAGCTGTAGGTGAACCTGCAGCTGGATCATTTT</ns2:sequence><ns2:name>XR_002460811.1_Leishmania_major_strain_Friedlin_18S_ribosomal_RNA_(SSU)_RNA_rRNA</ns2:name></ns2:Sequence><ns2:Sequence dsseqid="sq34" id="sq34"><ns2:sequence>GATCTGGTTGATTCTGCCAGTAGTCATATGCTTGTTTCAAGGACTTAGCCATGCATGCCTCAGAATCACTGCATTTGCAGGAATCTGCGCATGGCTCATTACATCAGACGTAATCTGCCGCAAAAATCTTGCGGTTTCCGCAAAATTGGATAACTTGGCGAAACGCCAAGCTAATACATGAACCAACCGGGTGTTCTCCACTCCAGACGGTGGGCAACCATCGTCGTGAGACGCCCAGCGAATGAATGACAGTAAAACCAATGCCTTCACTGGCAGTAACACCCAGCAGTGTTGACTCAATTCATTCCGTGCGAAAGCCGGCTTGTTCCGGCGTCTTTTGACGAACAACTGCCCTATCAGCTGGTGATGGCCGTGTAGTGGACTGCCATGGCGTTGACGGGAGCGGGGGATTAGGGTTCGATTCCGGAGAGGGAGCCTGAGAAATAGCTACCACTTCTACGGAGGGCAGCAGGCGCGCAAATTGCCCAATGTCAAAACAAAACGATGAGGCAGCGAAAAGAAATAGAGTTGTCAGTCCATTTGGATTGTCATTTCAATGGGGGATATTTAAACCCATCCAATATCGAGTAACAATTGGAGGACAAGTCTGGTGCCAGCACCCGCGGTAATTCCAGCTCCAAAAGCGTATATTAATGCTGTTGCTGTTAAAGGGTTCGTAGTTGAACTGTGGGCTGTGCAGGTTTGTTCCTGGTCGTCCCGTCCATGTCGGATTTGGTGACCCAGGCCCTTGCAGCCCGTGAACATTCAAAGAAACAAGAAACACGGGAGTGGTTCCTTTCCTGATTTACGCATGTCATGCATGCCAGGGGGCGTCCGTGATTTTTTACTGTGACTAAAGAAGCGTGACTAAAGCAGTCATTTGACTTGAATTAGAAAGCATGGGATAACAAAGGAGCAGCCTCTAGGCTACCGTTTCGGCTTTTGTTGGTTTTAAAGGTCTATTGGAGATTATGGAGCTGTGCGACAAGTGCTTTCCCATCGCAACTTCGGTTCGGTGTGTGGCGCCTTTGAGGGGTTTAGTGCGTCCGGTGCGAGCTCCGGTTCGTCCGGCCGTAACGCCTTTTCAACTCACGGCCTCTAGGAATGAAGGAGGGTAGTTCGGGGGAGAACGTACTGGGGCGTCAGAGGTGAAATTCTTAGACCGCACCAAGACGAACTACAGCGAAGGCATTCTTCAAGGATACCTTCCTCAATCAAGAACCAAAGTGTGGAGATCGAAGATGATTAGAGACCATTGTAGTCCACACTGCAAACGATGACACCCATGAATTGGGGATCTTATGGGCCGGCCTGCGGCAGGGTTTACCCTGTGTCAGCACCGCGCCCGCTTTTACCAACTTACGTATCTTTTCTATTCGGCCTTTACCGGCCACCCACGGGAATATCCTCAGCACGTTTTCTGTTTTTTCACGCGAAAGCTTTGAGGTTACAGTCTCAGGGGGGAGTACGTTCGCAAGAGTGAAACTTAAAGAAATTGACGGAATGGCACCACAAGACGTGGAGCGTGCGGTTTAATTTGACTCAACACGGGGAACTTTACCAGATCCGGACAGGATGAGGATTGACAGATTGAGTGTTCTTTCTCGATTCCCTGAATGGTGGTGCATGGCCGCTTTTGGTCGGTGGAGTGATTTGTTTGGTTGATTCCGTCAACGGACGAGATCCAAGCTGCCCAGTAGAATTCAGAATTGCCCATAGAATAGCAAACTCATCGGCGGGTTTTACCCAACGGTGGGCCGCATTCGGTCGAATTCTTCTCTGCGGGATTCCTTTGTAATTGCACAAGGTGAAATTTTGGGCAACAGCAGGTCTGTGATGCTCCTCAATGTTCTGGGCGACACGCGCACTACAATGTCAGTGAGAACAAGAAAAACGACTTTTGTCGAACCTACTTGATCAAAAGAGTGGGGAAACCCCGGAATCACATAGACCCACTTGGGACCGAGGATTGCAATTATTGGTCGCGCAACGAGGAATGTCTCGTAGGCGCAGCTCATCAAACTGTGCCGATTACGTCCCTGCCATTTGTACACACCGCCCGTCGTTGTTTCCGATGATGGTGCAATACAGGTGATCGGACAGGCGGTGTTTTATCCGCCCGAAAGTTCACCGATATTTCTTCAATAGAGGAAGCAAAAGTCGTAACAAGGTAGCTGTAGGTGAACCTGCAGCTGGATCATTTT</ns2:sequence><ns2:name>XR_002460810.1_Leishmania_major_strain_Friedlin_18S_ribosomal_RNA_(SSU)_RNA_rRNA</ns2:name></ns2:Sequence><ns2:Sequence dsseqid="sq36" id="sq36"><ns2:sequence>GATCTGGTTGATTCTGCCAGTAGTCATATGCTTGTTTCAAGGACTTAGCCATGCATGCCTCAGAATCACTGCATTTGCAGGAATCTGCGCATGGCTCATTACATCAGACGTAATCTGCCGCAAAAATCTTGCGGTTTCCGCAAAATTGGATAACTTGGCGAAACGCCAAGCTAATACATGAACCAACCGGGTGTTCTCCACTCCAGACGGTGGGCAACCATCGTCGTGAGACGCCCAGCGAATGAATGACAGTAAAACCAATGCCTTCACTGGCAGTAACACCCAGCAGTGTTGACTCAATTCATTCCGTGCGAAAGCCGGCTTGTTCCGGCGTCTTTTGACGAACAACTGCCCTATCAGCTGGTGATGGCCGTGTAGTGGACTGCCATGGCGTTGACGGGAGCGGGGGATTAGGGTTCGATTCCGGAGAGGGAGCCTGAGAAATAGCTACCACTTCTACGGAGGGCAGCAGGCGCGCAAATTGCCCAATGTCAAAACAAAACGATGAGGCAGCGAAAAGAAATAGAGTTGTCAGTCCATTTGGATTGTCATTTCAATGGGGGATATTTAAACCCATCCAATATCGAGTAACAATTGGAGGACAAGTCTGGTGCCAGCACCCGCGGTAATTCCAGCTCCAAAAGCGTATATTAATGCTGTTGCTGTTAAAGGGTTCGTAGTTGAACTGTGGGCTGTGCAGGTTTGTTCCTGGTCGTCCCGTCCATGTCGGATTTGGTGACCCAGGCCCTTGCAGCCCGTGAACATTCAAAGAAACAAGAAACACGGGAGTGGTTCCTTTCCTGATTTACGCATGTCATGCATGCCAGGGGGCGTCCGTGATTTTTTACTGTGACTAAAGAAGCGTGACTAAAGCAGTCATTTGACTTGAATTAGAAAGCATGGGATAACAAAGGAGCAGCCTCTAGGCTACCGTTTCGGCTTTTGTTGGTTTTAAAGGTCTATTGGAGATTATGGAGCTGTGCGACAAGTGCTTTCCCATCGCAACTTCGGTTCGGTGTGTGGCGCCTTTGAGGGGTTTAGTGCGTCCGGTGCGAGCTCCGGTTCGTCCGGCCGTAACGCCTTTTCAACTCACGGCCTCTAGGAATGAAGGAGGGTAGTTCGGGGGAGAACGTACTGGGGCGTCAGAGGTGAAATTCTTAGACCGCACCAAGACGAACTACAGCGAAGGCATTCTTCAAGGATACCTTCCTCAATCAAGAACCAAAGTGTGGAGATCGAAGATGATTAGAGACCATTGTAGTCCACACTGCAAACGATGACACCCATGAATTGGGGATCTTATGGGCCGGCCTGCGGCAGGGTTTACCCTGTGTCAGCACCGCGCCCGCTTTTACCAACTTACGTATCTTTTCTATTCGGCCTTTACCGGCCACCCACGGGAATATCCTCAGCACGTTTTCTGTTTTTTCACGCGAAAGCTTTGAGGTTACAGTCTCAGGGGGGAGTACGTTCGCAAGAGTGAAACTTAAAGAAATTGACGGAATGGCACCACAAGACGTGGAGCGTGCGGTTTAATTTGACTCAACACGGGGAACTTTACCAGATCCGGACAGGATGAGGATTGACAGATTGAGTGTTCTTTCTCGATTCCCTGAATGGTGGTGCATGGCCGCTTTTGGTCGGTGGAGTGATTTGTTTGGTTGATTCCGTCAACGGACGAGATCCAAGCTGCCCAGTAGAATTCAGAATTGCCCATAGAATAGCAAACTCATCGGCGGGTTTTACCCAACGGTGGGCCGCATTCGGTCGAATTCTTCTCTGCGGGATTCCTTTGTAATTGCACAAGGTGAAATTTTGGGCAACAGCAGGTCTGTGATGCTCCTCAATGTTCTGGGCGACACGCGCACTACAATGTCAGTGAGAACAAGAAAAACGACTTTTGTCGAACCTACTTGATCAAAAGAGTGGGGAAACCCCGGAATCACATAGACCCACTTGGGACCGAGGATTGCAATTATTGGTCGCGCAACGAGGAATGTCTCGTAGGCGCAGCTCATCAAACTGTGCCGATTACGTCCCTGCCATTTGTACACACCGCCCGTCGTTGTTTCCGATGATGGTGCAATACAGGTGATCGGACAGGCGGTGTTTTATCCGCCCGAAAGTTCACCGATATTTCTTCAATAGAGGAAGCAAAAGTCGTAACAAGGTAGCTGTAGGTGAACCTGCAGCTGGATCATTTT</ns2:sequence><ns2:name>XR_002460809.1_Leishmania_major_strain_Friedlin_18S_ribosomal_RNA_(SSU)_RNA_rRNA</ns2:name></ns2:Sequence><ns2:Sequence dsseqid="sq38" id="sq38"><ns2:sequence>GATCTGGTTGATTCTGCCAGTAGTCATATGCTTGTTTCAAGGACTTAGCCATGCATGCCTCAGAATCACTGCATTTGCAGGAATCTGCGCATGGCTCATTACATCAGACGTAATCTGCCGCAAAAATCTTGCGGTTTCCGCAAAATTGGATAACTTGGCGAAACGCCAAGCTAATACATGAACCAACCGGGTGTTCTCCACTCCAGACGGTGGGCAACCATCGTCGTGAGACGCCCAGCGAATGAATGACAGTAAAACCAATGCCTTCACTGGCAGTAACACCCAGCAGTGTTGACTCAATTCATTCCGTGCGAAAGCCGGCTTGTTCCGGCGTCTTTTGACGAACAACTGCCCTATCAGCTGGTGATGGCCGTGTAGTGGACTGCCATGGCGTTGACGGGAGCGGGGGATTAGGGTTCGATTCCGGAGAGGGAGCCTGAGAAATAGCTACCACTTCTACGGAGGGCAGCAGGCGCGCAAATTGCCCAATGTCAAAACAAAACGATGAGGCAGCGAAAAGAAATAGAGTTGTCAGTCCATTTGGATTGTCATTTCAATGGGGGATATTTAAACCCATCCAATATCGAGTAACAATTGGAGGACAAGTCTGGTGCCAGCACCCGCGGTAATTCCAGCTCCAAAAGCGTATATTAATGCTGTTGCTGTTAAAGGGTTCGTAGTTGAACTGTGGGCTGTGCAGGTTTGTTCCTGGTCGTCCCGTCCATGTCGGATTTGGTGACCCAGGCCCTTGCAGCCCGTGAACATTCAAAGAAACAAGAAACACGGGAGTGGTTCCTTTCCTGATTTACGCATGTCATGCATGCCAGGGGGCGTCCGTGATTTTTTACTGTGACTAAAGAAGCGTGACTAAAGCAGTCATTTGACTTGAATTAGAAAGCATGGGATAACAAAGGAGCAGCCTCTAGGCTACCGTTTCGGCTTTTGTTGGTTTTAAAGGTCTATTGGAGATTATGGAGCTGTGCGACAAGTGCTTTCCCATCGCAACTTCGGTTCGGTGTGTGGCGCCTTTGAGGGGTTTAGTGCGTCCGGTGCGAGCTCCGGTTCGTCCGGCCGTAACGCCTTTTCAACTCACGGCCTCTAGGAATGAAGGAGGGTAGTTCGGGGGAGAACGTACTGGGGCGTCAGAGGTGAAATTCTTAGACCGCACCAAGACGAACTACAGCGAAGGCATTCTTCAAGGATACCTTCCTCAATCAAGAACCAAAGTGTGGAGATCGAAGATGATTAGAGACCATTGTAGTCCACACTGCAAACGATGACACCCATGAATTGGGGATCTTATGGGCCGGCCTGCGGCAGGGTTTACCCTGTGTCAGCACCGCGCCCGCTTTTACCAACTTACGTATCTTTTCTATTCGGCCTTTACCGGCCACCCACGGGAATATCCTCAGCACGTTTTCTGTTTTTTCACGCGAAAGCTTTGAGGTTACAGTCTCAGGGGGGAGTACGTTCGCAAGAGTGAAACTTAAAGAAATTGACGGAATGGCACCACAAGACGTGGAGCGTGCGGTTTAATTTGACTCAACACGGGGAACTTTACCAGATCCGGACAGGATGAGGATTGACAGATTGAGTGTTCTTTCTCGATTCCCTGAATGGTGGTGCATGGCCGCTTTTGGTCGGTGGAGTGATTTGTTTGGTTGATTCCGTCAACGGACGAGATCCAAGCTGCCCAGTAGAATTCAGAATTGCCCATAGAATAGCAAACTCATCGGCGGGTTTTACCCAACGGTGGGCCGCATTCGGTCGAATTCTTCTCTGCGGGATTCCTTTGTAATTGCACAAGGTGAAATTTTGGGCAACAGCAGGTCTGTGATGCTCCTCAATGTTCTGGGCGACACGCGCACTACAATGTCAGTGAGAACAAGAAAAACGACTTTTGTCGAACCTACTTGATCAAAAGAGTGGGGAAACCCCGGAATCACATAGACCCACTTGGGACCGAGGATTGCAATTATTGGTCGCGCAACGAGGAATGTCTCGTAGGCGCAGCTCATCAAACTGTGCCGATTACGTCCCTGCCATTTGTACACACCGCCCGTCGTTGTTTCCGATGATGGTGCAATACAGGTGATCGGACAGGCGGTGTTTTATCCGCCCGAAAGTTCACCGATATTTCTTCAATAGAGGAAGCAAAAGTCGTAACAAGGTAGCTGTAGGTGAACCTGCAGCTGGATCATTTT</ns2:sequence><ns2:name>XR_002460808.1_Leishmania_major_strain_Friedlin_18S_ribosomal_RNA_(SSU)_RNA_rRNA</ns2:name></ns2:Sequence><ns2:Sequence dsseqid="sq40" id="sq40"><ns2:sequence>GATCTGGTTGATTCTGCCAGTAGTCATATGCTTGTTTCAAGGACTTAGCCATGCATGCCTCAGAATCACTGCATTTGCAGGAATCTGCGCATGGCTCATTACATCAGACGTAATCTGCCGCAAAAATCTTGCGGTTTCCGCAAAATTGGATAACTTGGCGAAACGCCAAGCTAATACATGAACCAACCGGGTGTTCTCCACTCCAGACGGTGGGCAACCATCGTCGTGAGACGCCCAGCGAATGAATGACAGTAAAACCAATGCCTTCACTGGCAGTAACACCCAGCAGTGTTGACTCAATTCATTCCGTGCGAAAGCCGGCTTGTTCCGGCGTCTTTTGACGAACAACTGCCCTATCAGCTGGTGATGGCCGTGTAGTGGACTGCCATGGCGTTGACGGGAGCGGGGGATTAGGGTTCGATTCCGGAGAGGGAGCCTGAGAAATAGCTACCACTTCTACGGAGGGCAGCAGGCGCGCAAATTGCCCAATGTCAAAACAAAACGATGAGGCAGCGAAAAGAAATAGAGTTGTCAGTCCATTTGGATTGTCATTTCAATGGGGGATATTTAAACCCATCCAATATCGAGTAACAATTGGAGGACAAGTCTGGTGCCAGCACCCGCGGTAATTCCAGCTCCAAAAGCGTATATTAATGCTGTTGCTGTTAAAGGGTTCGTAGTTGAACTGTGGGCTGTGCAGGTTTGTCCCTGGTCGTCCCGTCCATGTCGGATTTGGTGACCCAGGCCCTTGCAGCCCGTGAACATTCAAAGAAACAAGAAACACGGGAGTGGTTCCTTTCCTGATTTACGCATGTCATGCATGCCAGGGGGCGTCCGTGATTTTTTACTGTGACTAAAGAAGCGTGACTAAAGCAGTCATTCGACTTGAATTAGAAAGCATGGGATAACAAAGGAGCAGCCTCTAGGCTACCGTTTCGGCTTTTGTTGGTTTTAAAGGTCTATTGGAGATTATGGAGCTGTGCGACAAGCGCTCTCCCATCGCAACTTCGGTTCGGTGTGTGGCGCCTTTGGAGGGGTTTAGTGCGTCCGGTGCGGGCTCCGGTTCGTCCGGCCGTAACGCCTTTTCAACTCACGGCCTCTAGGAATGAAGGAGGGTAGTTCGGGGGAGAACGTACTGGGGCGTCAGAGGTGAAATTCTTAGACCGCACCAAGACGAACTACAGCGAAGGCATTCTTCAAGGATACCTTCCTCAATCAAGAACCAAAGTGTGGAGATCGAAGATGATTAGAGACCATTGTAGTCCACACTGCAAACGATGACACCCATGAATTGGGGATCTTATGGGCCGGCCTGCGGCAGGGTTTACCCTGTGTCAGCACCGCGCCCGCTTTTACCAACTTACGTATCTTTTCTATTCGGCCTTTACCGGCCACCCACGGGAATATCCTCAGCACGTTTTCTGTTTTTTCACGCGAAAGCTTTGAGGTTACAGTCTCAGGGGGGAGTACGTTCGCAAGAGTGAAACTTAAAGAAATTGACGGAATGGCACCACAAGACGTGGAGCGTGCGGTTTAATTTGACCCAACACGGGGAACTTTACCAGATCCGGACAGGATGAGGATTGACAGATTGAGTGTTCTTTCTCGATTCCCTGAATGGTGGTGCATGGCCGCTTTTGGTCGGTGGAGTGATTTGTTTGGTTGATTCCGTCAACGGACGAGATCCAAGCTGCCCAGTAGAATTCAGAATTGTCCATAGGATAGCAAACTCATCGGCGGGTTTTACCCAACGGTGGGCCGCATTCGGTCGAATTCTTCTCTGCGGGATTCCTTTGTAATTGCACAAGGTGAAATTTTGGGCAACAGCAGGTCTGTGATGCTCCTCAATGTTCTGGGCGACACGCGCACTACAATGTCAGTGAGAACAAGAAAAACGACTTTTGTCGAACCTACTTGATCAAAAGAGTGGGGAAACCCCGGAATCACATAGACCCACTTGGGACCGAGGATTGCAATTATTGGTCGCGCAACGAGGAATGTCTCGTAGGCGCAGCTCATCAAACTGTGCCGATTACGTCCCTGCCATTTGTACACACCGCCCGTCGTTGTTTCCGATGATGGTGCAATACAGGTGATCGGACAGGCGGTGTTTTATCCGCCCGAAAGTTCACCGATATTTCTTCAATAGAGGAAGCAAAAGTCGTAACAAGGTAGCTGTAGGTGAACCTGCAGCTGGATCATTTT</ns2:sequence><ns2:name>JX030192.1_Leishmania_braziliensis_isolate_LbrNSL.rRNA.06_18S_ribosomal_RNA,_partial_sequence</ns2:name></ns2:Sequence><ns2:Sequence dsseqid="sq42" id="sq42"><ns2:sequence>GATCTGGTTGATTCTGCCAGTAGTCATATGCTTGTTTCAAGGACTTAGCCATGCATGCCTCAGAATCACTGCATTTGCAGGAATCTGCGCATGGCTCATTACATCAGACGTAATCTGCCGCAAAAATCTTGCGGTTTCCGCAAAATTGGATAACTTGGCGAAACGCCAAGCTAATACATGAACCAACCGGGTGTTCTCCACTCCAGACGGTGGGCAACCATCGTCGTGAGACGCCCAGCGAATGAATGACAGTAAAACCAATGCCTTCACTGGCAGTAACACCCAGCAGTGTTGACTCAATTCATTCCGTGCGAAAGCCGGCTTGTTCCGGCGTCTTTTGACGAACAACTGCCCTATCAGCTGGTGATGGCCGTGTAGTGGACTGCCATGGCGTTGACGGGAGCGGGGGATTAGGGTTCGATTCCGGAGAGGGAGCCTGAGAAATAGCTACCACTTCTACGGAGGGCAGCAGGCGCGCAAATTGCCCAATGTCAAAACAAAACGATGAGGCAGCGAAAAGAAATAGAGTTGTCAGTCCATTTGGATTGTCATTTCAATGGGGGATATTTAAACCCATCCAATATCGAGTAACAATTGGAGGACAAGTCTGGTGCCAGCACCCGCGGTAATTCCAGCTCCAAAAGCGTATATTAATGCTGTTGCTGTTAAAGGGTTCGTAGTTGAACTGTGGGCTGTGCAGGTTTGTCCCTGGTCGTCCCGTCCATGTCGGATTTGGTGACCCAGGCCCTTGCAGCCCGTGAACATTCAAAGAAACAAGAAACACGGGAGTGGTTCCTTTCCTGATTTACGCATGTCATGCATGCCAGGGGGCGTCCGTGATTTTTTACTGTGACTAAAGAAGCGTGACTAAAGCAGTCATTCGACTTGAATTAGAAAGCATGGGATAACAAAGGAGCAGCCTCTAGGCTACCGTTTCGGCTTTTGTTGGTTTTAAAGGTCTATTGGAGATTATGGAGCTGTGCGACAAGCGCTCTCCCATCGCAACTTCGGTTCGGTGTGTGGCGCCTTTGGAGGGGTTTAGTGCGTCCGGTGCGGGCTCCGGTTCGTCCGGCCGTAACGCCTTTTCAACTCACGGCCTCTAGGAATGAAGGAGGGTAGTTCGGGGGAGAACGTACTGGGGCGTCAGAGGTGAAATTCTTAGACCGCACCAAGACGAACTACAGCGAAGGCATTCTTCAAGGATACCTTCCTCAATCAAGAACCAAAGTGTGGAGATCGAAGATGATTAGAGACCATTGTAGTCCACACTGCAAACGATGACACCCATGAATTGGGGATCTTATGGGCCGGCCTGCGGCAGGGTTTACCCTGTGTCAGCACCGCGCCCGCTTTTACCAACTTACGTATCTTTTCTATTCGGCCTTTACCGGCCACCCACGGGAATATCCTCAGCACGTTTTCTGTTTTTTCACGCGAAAGCTTTGAGGTTACAGTCTCAGGGGGGAGTACGTTCGCAAGAGTGAAACTTAAAGAAATTGACGGAATGGCACCACAAGACGTGGAGCGTGCGGTTTAATTTGACCCAACACGGGGAACTTTACCAGATCCGGACAGGATGAGGATTGACAGATTGAGTGTTCTTTCTCGATTCCCTGAATGGTGGTGCATGGCCGCTTTTGGTCGGTGGAGTGATTTGTTTGGTTGATTCCGTCAACGGACGAGATCCAAGCTGCCCAGTAGAATTCAGAATTGTCCATAGGATAGCAAACTCATCGGCGGGTTTTACCCAACGGTGGGCCGCATTCGGTCGAATTCTTCTCTGCGGGATTCCTTTGTAATTGCACAAGGTGAAATTTTGGGCAACAGCAGGTCTGTGATGCTCCTCAATGTTCTGGGCGACACGCGCACTACAATGTCAGTGAGAACAAGAAAAACGACTTTTGTCGAACCTACTTGATCAAAAGAGTGGGGAAACCCCGGAATCACATAGACCCACTTGGGACCGAGGATTGCAATTATTGGTCGCGCAACGAGGAATGTCTCGTAGGCGCAGCTCATCAAACTGTGCCGATTACGTCCCTGCCATTTGTACACACCGCCCGTCGTTGTTTCCGATGATGGTGCAATACAGGTGATCGGACAGGCGGTGTTTTATCCGCCCGAAAGTTCACCGATATTTCTTCAATAGAGGAAGCAAAAGTCGTAACAAGGTAGCTGTAGGTGAACCTGCAGCTGGATCATTTT</ns2:sequence><ns2:name>JX030191.1_Leishmania_braziliensis_isolate_LbrNSL.rRNA.05_18S_ribosomal_RNA,_partial_sequence</ns2:name></ns2:Sequence><ns2:Sequence dsseqid="sq44" id="sq44"><ns2:sequence>GATCTGGTTGATTCTGCCAGTAGTCATATGCTTGTTTCAAGGACTTAGCCATGCATGCCTCAGAATCACTGCATTTGCAGGAATCTGCGCATGGCTCATTACATCAGACGTAATCTGCCGCAAAAATCTTGCGGTTTCCGCAAAATTGGATAACTTGGCGAAACGCCAAGCTAATACATGAACCAACCGGGTGTTCTCCACTCCAGACGGTGGGCAACCATCGTCGTGAGACGCCCAGCGAATGAATGACAGTAAAACCAATGCCTTCACTGGCAGTAACACCCAGCAGTGTTGACTCAATTCATTCCGTGCGAAAGCCGGCTTGTTCCGGCGTCTTTTGACGAACAACTGCCCTATCAGCTGGTGATGGCCGTGTAGTGGACTGCCATGGCGTTGACGGGAGCGGGGGATTAGGGTTCGATTCCGGAGAGGGAGCCTGAGAAATAGCTACCACTTCTACGGAGGGCAGCAGGCGCGCAAATTGCCCAATGTCAAAACAAAACGATGAGGCAGCGAAAAGAAATAGAGTTGTCAGTCCATTTGGATTGTCATTTCAATGGGGGATATTTAAACCCATCCAATATCGAGTAACAATTGGAGGACAAGTCTGGTGCCAGCACCCGCGGTAATTCCAGCTCCAAAAGCGTATATTAATGCTGTTGCTGTTAAAGGGTTCGTAGTTGAACTGTGGGCTGTGCAGGTTTGTCCCTGGTCGTCCCGTCCATGTCGGATTTGGTGACCCAGGCCCTTGCAGCCCGTGAACATTCAAAGAAACAAGAAACACGGGAGTGGTTCCTTTCCTGATTTACGCATGTCATGCATGCCAGGGGGCGTCCGTGATTTTTTACTGTGACTAAAGAAGCGTGACTAAAGCAGTCATTCGACTTGAATTAGAAAGCATGGGATAACAAAGGAGCAGCCTCTAGGCTACCGTTTCGGCTTTTGTTGGTTTTAAAGGTCTATTGGAGATTATGGAGCTGTGCGACAAGCGCTCTCCCATCGCAACTTCGGTTCGGTGTGTGGCGCCTTTGGAGGGGTTTAGTGCGTCCGGTGCGGGCTCCGGTTCGTCCGGCCGTAACGCCTTTTCAACTCACGGCCTCTAGGAATGAAGGAGGGTAGTTCGGGGGAGAACGTACTGGGGCGTCAGAGGTGAAATTCTTAGACCGCACCAAGACGAACTACAGCGAAGGCATTCTTCAAGGATACCTTCCTCAATCAAGAACCAAAGTGTGGAGATCGAAGATGATTAGAGACCATTGTAGTCCACACTGCAAACGATGACACCCATGAATTGGGGATCTTATGGGCCGGCCTGCGGCAGGGTTTACCCTGTGTCAGCACCGCGCCCGCTTTTACCAACTTACGTATCTTTTCTATTCGGCCTTTACCGGCCACCCACGGGAATATCCTCAGCACGTTTTCTGTTTTTTCACGCGAAAGCTTTGAGGTTACAGTCTCAGGGGGGAGTACGTTCGCAAGAGTGAAACTTAAAGAAATTGACGGAATGGCACCACAAGACGTGGAGCGTGCGGTTTAATTTGACCCAACACGGGGAACTTTACCAGATCCGGACAGGATGAGGATTGACAGATTGAGTGTTCTTTCTCGATTCCCTGAATGGTGGTGCATGGCCGCTTTTGGTCGGTGGAGTGATTTGTTTGGTTGATTCCGTCAACGGACGAGATCCAAGCTGCCCAGTAGAATTCAGAATTGTCCATAGGATAGCAAACTCATCGGCGGGTTTTACCCAACGGTGGGCCGCATTCGGTCGAATTCTTCTCTGCGGGATTCCTTTGTAATTGCACAAGGTGAAATTTTGGGCAACAGCAGGTCTGTGATGCTCCTCAATGTTCTGGGCGACACGCGCACTACAATGTCAGTGAGAACAAGAAAAACGACTTTTGTCGAACCTACTTGATCAAAAGAGTGGGGAAACCCCGGAATCACATAGACCCACTTGGGACCGAGGATTGCAATTATTGGTCGCGCAACGAGGAATGTCTCGTAGGCGCAGCTCATCAAACTGTGCCGATTACGTCCCTGCCATTTGTACACACCGCCCGTCGTTGTTTCCGATGATGGTGCAATACAGGTGATCGGACAGGCGGTGTTTTATCCGCCCGAAAGTTCACCGATATTTCTTCAATAGAGGAAGCAAAAGTCGTAACAAGGTAGCTGTAGGTGAACCTGCAGCTGGATCATTTT</ns2:sequence><ns2:name>JX030190.1_Leishmania_braziliensis_isolate_LbrNSL.rRNA.04_18S_ribosomal_RNA,_partial_sequence</ns2:name></ns2:Sequence><ns2:Sequence dsseqid="sq46" id="sq46"><ns2:sequence>GATCTGGTTGATTCTGCCAGTAGTCATATGCTTGTTTCAAGGACTTAGCCATGCATGCCTCAGAATCACTGCATTTGCAGGAATCTGCGCATGGCTCATTACATCAGACGTAATCTGCCGCAAAAATCTTGCGGTTTCCGCAAAATTGGATAACTTGGCGAAACGCCAAGCTAATACATGAACCAACCGGGTGTTCTCCACTCCAGACGGTGGGCAACCATCGTCGTGAGACGCCCAGCGAATGAATGACAGTAAAACCAATGCCTTCACTGGCAGTAACACCCAGCAGTGTTGACTCAATTCATTCCGTGCGAAAGCCGGCTTGTTCCGGCGTCTTTTGACGAACAACTGCCCTATCAGCTGGTGATGGCCGTGTAGTGGACTGCCATGGCGTTGACGGGAGCGGGGGATTAGGGTTCGATTCCGGAGAGGGAGCCTGAGAAATAGCTACCACTTCTACGGAGGGCAGCAGGCGCGCAAATTGCCCAATGTCAAAACAAAACGATGAGGCAGCGAAAAGAAATAGAGTTGTCAGTCCATTTGGATTGTCATTTCAATGGGGGATATTTAAACCCATCCAATATCGAGTAACAATTGGAGGACAAGTCTGGTGCCAGCACCCGCGGTAATTCCAGCTCCAAAAGCGTATATTAATGCTGTTGCTGTTAAAGGGTTCGTAGTTGAACTGTGGGCTGTGCAGGTTTGTCCCTGGTCGTCCCGTCCATGTCGGATTTGGTGACCCAGGCCCTTGCAGCCCGTGAACATTCAAAGAAACAAGAAACACGGGAGTGGTTCCTTTCCTGATTTACGCATGTCATGCATGCCAGGGGGCGTCCGTGATTTTTTACTGTGACTAAAGAAGCGTGACTAAAGCAGTCATTCGACTTGAATTAGAAAGCATGGGATAACAAAGGAGCAGCCTCTAGGCTACCGTTTCGGCTTTTGTTGGTTTTAAAGGTCTATTGGAGATTATGGAGCTGTGCGACAAGCGCTCTCCCATCGCAACTTCGGTTCGGTGTGTGGCGCCTTTGGAGGGGTTTAGTGCGTCCGGTGCGGGCTCCGGTTCGTCCGGCCGTAACGCCTTTTCAACTCACGGCCTCTAGGAATGAAGGAGGGTAGTTCGGGGGAGAACGTACTGGGGCGTCAGAGGTGAAATTCTTAGACCGCACCAAGACGAACTACAGCGAAGGCATTCTTCAAGGATACCTTCCTCAATCAAGAACCAAAGTGTGGAGATCGAAGATGATTAGAGACCATTGTAGTCCACACTGCAAACGATGACACCCATGAATTGGGGATCTTATGGGCCGGCCTGCGGCAGGGTTTACCCTGTGTCAGCACCGCGCCCGCTTTTACCAACTTACGTATCTTTTCTATTCGGCCTTTACCGGCCACCCACGGGAATATCCTCAGCACGTTTTCTGTTTTTTCACGCGAAAGCTTTGAGGTTACAGTCTCAGGGGGGAGTACGTTCGCAAGAGTGAAACTTAAAGAAATTGACGGAATGGCACCACAAGACGTGGAGCGTGCGGTTTAATTTGACCCAACACGGGGAACTTTACCAGATCCGGACAGGATGAGGATTGACAGATTGAGTGTTCTTTCTCGATTCCCTGAATGGTGGTGCATGGCCGCTTTTGGTCGGTGGAGTGATTTGTTTGGTTGATTCCGTCAACGGACGAGATCCAAGCTGCCCAGTAGAATTCAGAATTGTCCATAGGATAGCAAACTCATCGGCGGGTTTTACCCAACGGTGGGCCGCATTCGGTCGAATTCTTCTCTGCGGGATTCCTTTGTAATTGCACAAGGTGAAATTTTGGGCAACAGCAGGTCTGTGATGCTCCTCAATGTTCTGGGCGACACGCGCACTACAATGTCAGTGAGAACAAGAAAAACGACTTTTGTCGAACCTACTTGATCAAAAGAGTGGGGAAACCCCGGAATCACATAGACCCACTTGGGACCGAGGATTGCAATTATTGGTCGCGCAACGAGGAATGTCTCGTAGGCGCAGCTCATCAAACTGTGCCGATTACGTCCCTGCCATTTGTACACACCGCCCGTCGTTGTTTCCGATGATGGTGCAATACAGGTGATCGGACAGGCGGTGTTTTATCCGCCCGAAAGTTCACCGATATTTCTTCAATAGAGGAAGCAAAAGTCGTAACAAGGTAGCTGTAGGTGAACCTGCAGCTGGATCATTTT</ns2:sequence><ns2:name>JX030189.1_Leishmania_braziliensis_isolate_LbrNSL.rRNA.03_18S_ribosomal_RNA,_partial_sequence</ns2:name></ns2:Sequence><ns2:Sequence dsseqid="sq48" id="sq48"><ns2:sequence>GATCTGGTTGATTCTGCCAGTAGTCATATGCTTGTTTCAAGGACTTAGCCATGCATGCCTCAGAATCACTGCATTTGCAGGAATCTGCGCATGGCTCATTACATCAGACGTAATCTGCCGCAAAAATCTTGCGGTTTCCGCAAAATTGGATAACTTGGCGAAACGCCAAGCTAATACATGAACCAACCGGGTGTTCTCCACTCCAGACGGTGGGCAACCATCGTCGTGAGACGCCCAGCGAATGAATGACAGTAAAACCAATGCCTTCACTGGCAGTAACACCCAGCAGTGTTGACTCAATTCATTCCGTGCGAAAGCCGGCTTGTTCCGGCGTCTTTTGACGAACAACTGCCCTATCAGCTGGTGATGGCCGTGTAGTGGACTGCCATGGCGTTGACGGGAGCGGGGGATTAGGGTTCGATTCCGGAGAGGGAGCCTGAGAAATAGCTACCACTTCTACGGAGGGCAGCAGGCGCGCAAATTGCCCAATGTCAAAACAAAACGATGAGGCAGCGAAAAGAAATAGAGTTGTCAGTCCATTTGGATTGTCATTTCAATGGGGGATATTTAAACCCATCCAATATCGAGTAACAATTGGAGGACAAGTCTGGTGCCAGCACCCGCGGTAATTCCAGCTCCAAAAGCGTATATTAATGCTGTTGCTGTTAAAGGGTTCGTAGTTGAACTGTGGGCTGTGCAGGTTTGTCCCTGGTCGTCCCGTCCATGTCGGATTTGGTGACCCAGGCCCTTGCAGCCCGTGAACATTCAAAGAAACAAGAAACACGGGAGTGGTTCCTTTCCTGATTTACGCATGTCATGCATGCCAGGGGGCGTCCGTGATTTTTTACTGTGACTAAAGAAGCGTGACTAAAGCAGTCATTCGACTTGAATTAGAAAGCATGGGATAACAAAGGAGCAGCCTCTAGGCTACCGTTTCGGCTTTTGTTGGTTTTAAAGGTCTATTGGAGATTATGGAGCTGTGCGACAAGCGCTCTCCCATCGCAACTTCGGTTCGGTGTGTGGCGCCTTTGGAGGGGTTTAGTGCGTCCGGTGCGGGCTCCGGTTCGTCCGGCCGTAACGCCTTTTCAACTCACGGCCTCTAGGAATGAAGGAGGGTAGTTCGGGGGAGAACGTACTGGGGCGTCAGAGGTGAAATTCTTAGACCGCACCAAGACGAACTACAGCGAAGGCATTCTTCAAGGATACCTTCCTCAATCAAGAACCAAAGTGTGGAGATCGAAGATGATTAGAGACCATTGTAGTCCACACTGCAAACGATGACACCCATGAATTGGGGATCTTATGGGCCGGCCTGCGGCAGGGTTTACCCTGTGTCAGCACCGCGCCCGCTTTTACCAACTTACGTATCTTTTCTATTCGGCCTTTACCGGCCACCCACGGGAATATCCTCAGCACGTTTTCTGTTTTTTCACGCGAAAGCTTTGAGGTTACAGTCTCAGGGGGGAGTACGTTCGCAAGAGTGAAACTTAAAGAAATTGACGGAATGGCACCACAAGACGTGGAGCGTGCGGTTTAATTTGACCCAACACGGGGAACTTTACCAGATCCGGACAGGATGAGGATTGACAGATTGAGTGTTCTTTCTCGATTCCCTGAATGGTGGTGCATGGCCGCTTTTGGTCGGTGGAGTGATTTGTTTGGTTGATTCCGTCAACGGACGAGATCCAAGCTGCCCAGTAGAATTCAGAATTGTCCATAGGATAGCAAACTCATCGGCGGGTTTTACCCAACGGTGGGCCGCATTCGGTCGAATTCTTCTCTGCGGGATTCCTTTGTAATTGCACAAGGTGAAATTTTGGGCAACAGCAGGTCTGTGATGCTCCTCAATGTTCTGGGCGACACGCGCACTACAATGTCAGTGAGAACAAGAAAAACGACTTTTGTCGAACCTACTTGATCAAAAGAGTGGGGAAACCCCGGAATCACATAGACCCACTTGGGACCGAGGATTGCAATTATTGGTCGCGCAACGAGGAATGTCTCGTAGGCGCAGCTCATCAAACTGTGCCGATTACGTCCCTGCCATTTGTACACACCGCCCGTCGTTGTTTCCGATGATGGTGCAATACAGGTGATCGGACAGGCGGTGTTTTATCCGCCCGAAAGTTCACCGATATTTCTTCAATAGAGGAAGCAAAAGTCGTAACAAGGTAGCTGTAGGTGAACCTGCAGCTGGATCATTTT</ns2:sequence><ns2:name>JX030188.1_Leishmania_braziliensis_isolate_LbrNSL.rRNA.02_18S_ribosomal_RNA,_partial_sequence</ns2:name></ns2:Sequence><ns2:Sequence dsseqid="sq50" id="sq50"><ns2:sequence>GATCTGGTTGATTCTGCCAGTAGTCATATGCTTGTTTCAAGGACTTAGCCATGCATGCCTCAGAATCACTGCATTTGCAGGAATCTGCGCATGGCTCATTACATCAGACGTAATCTGCCGCAAAAATCTTGCGGTTTCCGCAAAATTGGATAACTTGGCGAAACGCCAAGCTAATACATGAACCAACCGGGTGTTCTCCACTCCAGACGGTGGGCAACCATCGTCGTGAGACGCCCAGCGAATGAATGACAGTAAAACCAATGCCTTCACTGGCAGTAACACCCAGCAGTGTTGACTCAATTCATTCCGTGCGAAAGCCGGCTTGTTCCGGCGTCTTTTGACGAACAACTGCCCTATCAGCTGGTGATGGCCGTGTAGTGGACTGCCATGGCGTTGACGGGAGCGGGGGATTAGGGTTCGATTCCGGAGAGGGAGCCTGAGAAATAGCTACCACTTCTACGGAGGGCAGCAGGCGCGCAAATTGCCCAATGTCAAAACAAAACGATGAGGCAGCGAAAAGAAATAGAGTTGTCAGTCCATTTGGATTGTCATTTCAATGGGGGATATTTAAACCCATCCAATATCGAGTAACAATTGGAGGACAAGTCTGGTGCCAGCACCCGCGGTAATTCCAGCTCCAAAAGCGTATATTAATGCTGTTGCTGTTAAAGGGTTCGTAGTTGAACTGTGGGCTGTGCAGGTTTGTCCCTGGTCGTCCCGTCCATGTCGGATTTGGTGACCCAGGCCCTTGCAGCCCGTGAACATTCAAAGAAACAAGAAACACGGGAGTGGTTCCTTTCCTGATTTACGCATGTCATGCATGCCAGGGGGCGTCCGTGATTTTTTACTGTGACTAAAGAAGCGTGACTAAAGCAGTCATTCGACTTGAATTAGAAAGCATGGGATAACAAAGGAGCAGCCTCTAGGCTACCGTTTCGGCTTTTGTTGGTTTTAAAGGTCTATTGGAGATTATGGAGCTGTGCGACAAGCGCTCTCCCATCGCAACTTCGGTTCGGTGTGTGGCGCCTTTGGAGGGGTTTAGTGCGTCCGGTGCGGGCTCCGGTTCGTCCGGCCGTAACGCCTTTTCAACTCACGGCCTCTAGGAATGAAGGAGGGTAGTTCGGGGGAGAACGTACTGGGGCGTCAGAGGTGAAATTCTTAGACCGCACCAAGACGAACTACAGCGAAGGCATTCTTCAAGGATACCTTCCTCAATCAAGAACCAAAGTGTGGAGATCGAAGATGATTAGAGACCATTGTAGTCCACACTGCAAACGATGACACCCATGAATTGGGGATCTTATGGGCCGGCCTGCGGCAGGGTTTACCCTGTGTCAGCACCGCGCCCGCTTTTACCAACTTACGTATCTTTTCTATTCGGCCTTTACCGGCCACCCACGGGAATATCCTCAGCACGTTTTCTGTTTTTTCACGCGAAAGCTTTGAGGTTACAGTCTCAGGGGGGAGTACGTTCGCAAGAGTGAAACTTAAAGAAATTGACGGAATGGCACCACAAGACGTGGAGCGTGCGGTTTAATTTGACCCAACACGGGGAACTTTACCAGATCCGGACAGGATGAGGATTGACAGATTGAGTGTTCTTTCTCGATTCCCTGAATGGTGGTGCATGGCCGCTTTTGGTCGGTGGAGTGATTTGTTTGGTTGATTCCGTCAACGGACGAGATCCAAGCTGCCCAGTAGAATTCAGAATTGTCCATAGGATAGCAAACTCATCGGCGGGTTTTACCCAACGGTGGGCCGCATTCGGTCGAATTCTTCTCTGCGGGATTCCTTTGTAATTGCACAAGGTGAAATTTTGGGCAACAGCAGGTCTGTGATGCTCCTCAATGTTCTGGGCGACACGCGCACTACAATGTCAGTGAGAACAAGAAAAACGACTTTTGTCGAACCTACTTGATCAAAAGAGTGGGGAAACCCCGGAATCACATAGACCCACTTGGGACCGAGGATTGCAATTATTGGTCGCGCAACGAGGAATGTCTCGTAGGCGCAGCTCATCAAACTGTGCCGATTACGTCCCTGCCATTTGTACACACCGCCCGTCGTTGTTTCCGATGATGGTGCAATACAGGTGATCGGACAGGCGGTGTTTTATCCGCCCGAAAGTTCACCGATATTTCTTCAATAGAGGAAGCAAAAGTCGTAACAAGGTAGCTGTAGGTGAACCTGCAGCTGGATCATTTT</ns2:sequence><ns2:name>JX030187.1_Leishmania_braziliensis_isolate_LbrNSL.rRNA.01_18S_ribosomal_RNA,_partial_sequence</ns2:name></ns2:Sequence><ns2:Sequence dsseqid="sq52" id="sq52"><ns2:sequence>GATCTGGTTGATTCTGCCAGTAGTCATATGCTTGTTTCAAGGACTTAGCCATGCATGCCTCAGAATCACTGCATTTGCAGGAATCTGCGCATGGCTCATTACATCAGACGTAATCTGCCGCAAAAATCTTGCGGTTTCCGCAAAATTGGATAACTTGGCGAAACGCCAAGCTAATACATGAACCAACCGGGTGTTCTCCACTCCAGACGGTGGGCAACCATCGTCGTGAGACGCCCAGCGAATGAATGACAGTAAAACCAATGCCTTCACTGGCAGTAACACCCAGCAGTGTTGACTCAATTCATTCCGTGCGAAAGCCGGCTTGTTCCGGCGTCTTTTGACGAACAACTGCCCTATCAGCTGGTGATGGCCGTGTAGTGGACTGCCATGGCGTTGACGGGAGCGGGGGATTAGGGTTCGATTCCGGAGAGGGAGCCTGAGAAATAGCTACCACTTCTACGGAGGGCAGCAGGCGCGCAAATTGCCCAATGTCAAAACAAAACGATGAGGCAGCGAAAAGAAATAGAGTTGTCAGTCCATTTGGATTGTCATTTCAATGGGGGATATTTAAACCCATCCAATATCGAGTAACAATTGGAGGACAAGTCTGGTGCCAGCACCCGCGGTAATTCCAGCTCCAAAAGCGTATATTAATGCTGTTGCTGTTAAAGGGTTCGTAGTTGAACTGTGGGCTGTGCAGGTTTGTCCCTGGTCGTCCCGTCCATGTCGGATTTGGTGACCCAGGCCCTTGCAGCCCGTGAACATTCAAAGAAACAAGAAACACGGGAGTGGTTCCTTTCCTGATTTACGCATGTCATGCATGCCAGGGGGCGTCCGTGATTTTTTACTGTGACTAAAGAAGCGTGACTAAAGCAGTCATTCGACTTGAATTAGAAAGCATGGGATAACAAAGGAGCAGCCTCTAGGCTACCGTTTCGGCTTTTGTTGGTTTTAAAGGTCTATTGGAGATTATGGAGCTGTGCGACAAGCGCTCTCCCATCGCAACTTCGGTTCGGTGTGTGGCGCCTTTGGAGGGGTTTAGTGCGTCCGGTGCGGGCTCCGGTTCGTCCGGCCGTAACGCCTTTTCAACTCACGGCCTCTAGGAATGAAGGAGGGTAGTTCGGGGGAGAACGTACTGGGGCGTCAGAGGTGAAATTCTTAGACCGCACCAAGACGAACTACAGCGAAGGCATTCTTCAAGGATACCTTCCTCAATCAAGAACCAAAGTGTGGAGATCGAAGATGATTAGAGACCATTGTAGTCCACACTGCAAACGATGACACCCATGAATTGGGGATCTTATGGGCCGGCCTGCGGCAGGGTTTACCCTGTGTCAGCACCGCGCCCGCTTTTACCAACTTACGTATCTTTTCTATTCGGCCTTTACCGGCCACCCACGGGAATATCCTCAGCACGTTTTCTGTTTTTTCACGCGAAAGCTTTGAGGTTACAGTCTCAGGGGGGAGTACGTTCGCAAGAGTGAAACTTAAAGAAATTGACGGAATGGCACCACAAGACGTGGAGCGTGCGGTTTAATTTGACCCAACACGGGGAACTTTACCAGATCCGGACAGGATGAGGATTGACAGATTGAGTGTTCTTTCTCGATTCCCTGAATGGTGGTGCATGGCCGCTTTTGGTCGGTGGAGTGATTTGTTTGGTTGATTCCGTCAACGGACGAGATCCAAGCTGCCCAGTAGAATTCAGAATTGTCCATAGGATAGCAAACTCATCGGCGGGTTTTACCCAACGGTGGGCCGCATTCGGTCGAATTCTTCTCTGCGGGATTCCTTTGTAATTGCACAAGGTGAAATTTTGGGCAACAGCAGGTCTGTGATGCTCCTCAATGTTCTGGGCGACACGCGCACTACAATGTCAGTGAGAACAAGAAAAACGACTTTTGTCGAACCTACTTGATCAAAAGAGTGGGGAAACCCCGGAATCACATAGACCCACTTGGGACCGAGGATTGCAATTATTGGTCGCGCAACGAGGAATGTCTCGTAGGCGCAGCTCATCAAACTGTGCCGATTACGTCCCTGCCATTTGTACACACCGCCCGTCGTTGTTTCCGATGATGGTGCAATACAGGTGATCGGACAGGCGGTGTTTTATCCGCCCGAAAGTTCACCGATATTTCTTCAATAGAGGAAGCAAAAGTCGTAACAAGGTAGCTGTAGGTGAACCTGCAGCTGGATCATTTT</ns2:sequence><ns2:name>JX030140.1_Leishmania_braziliensis_isolate_LbrET.rRNA.06_18S_ribosomal_RNA,_partial_sequence</ns2:name></ns2:Sequence><ns2:Sequence dsseqid="sq54" id="sq54"><ns2:sequence>GATCTGGTTGATTCTGCCAGTAGTCATATGCTTGTTTCAAGGACTTAGCCATGCATGCCTCAGAATCACTGCATTTGCAGGAATCTGCGCATGGCTCATTACATCAGACGTAATCTGCCGCAAAAATCTTGCGGTTTCCGCAAAATTGGATAACTTGGCGAAACGCCAAGCTAATACATGAACCAACCGGGTGTTCTCCACTCCAGACGGTGGGCAACCATCGTCGTGAGACGCCCAGCGAATGAATGACAGTAAAACCAATGCCTTCACTGGCAGTAACACCCAGCAGTGTTGACTCAATTCATTCCGTGCGAAAGCCGGCTTGTTCCGGCGTCTTTTGACGAACAACTGCCCTATCAGCTGGTGATGGCCGTGTAGTGGACTGCCATGGCGTTGACGGGAGCGGGGGATTAGGGTTCGATTCCGGAGAGGGAGCCTGAGAAATAGCTACCACTTCTACGGAGGGCAGCAGGCGCGCAAATTGCCCAATGTCAAAACAAAACGATGAGGCAGCGAAAAGAAATAGAGTTGTCAGTCCATTTGGATTGTCATTTCAATGGGGGATATTTAAACCCATCCAATATCGAGTAACAATTGGAGGACAAGTCTGGTGCCAGCACCCGCGGTAATTCCAGCTCCAAAAGCGTATATTAATGCTGTTGCTGTTAAAGGGTTCGTAGTTGAACTGTGGGCTGTGCAGGTTTGTCCCTGGTCGTCCCGTCCATGTCGGATTTGGTGACCCAGGCCCTTGCAGCCCGTGAACATTCAAAGAAACAAGAAACACGGGAGTGGTTCCTTTCCTGATTTACGCATGTCATGCATGCCAGGGGGCGTCCGTGATTTTTTACTGTGACTAAAGAAGCGTGACTAAAGCAGTCATTCGACTTGAATTAGAAAGCATGGGATAACAAAGGAGCAGCCTCTAGGCTACCGTTTCGGCTTTTGTTGGTTTTAAAGGTCTATTGGAGATTATGGAGCTGTGCGACAAGCGCTCTCCCATCGCAACTTCGGTTCGGTGTGTGGCGCCTTTGGAGGGGTTTAGTGCGTCCGGTGCGGGCTCCGGTTCGTCCGGCCGTAACGCCTTTTCAACTCACGGCCTCTAGGAATGAAGGAGGGTAGTTCGGGGGAGAACGTACTGGGGCGTCAGAGGTGAAATTCTTAGACCGCACCAAGACGAACTACAGCGAAGGCATTCTTCAAGGATACCTTCCTCAATCAAGAACCAAAGTGTGGAGATCGAAGATGATTAGAGACCATTGTAGTCCACACTGCAAACGATGACACCCATGAATTGGGGATCTTATGGGCCGGCCTGCGGCAGGGTTTACCCTGTGTCAGCACCGCGCCCGCTTTTACCAACTTACGTATCTTTTCTATTCGGCCTTTACCGGCCACCCACGGGAATATCCTCAGCACGTTTTCTGTTTTTTCACGCGAAAGCTTTGAGGTTACAGTCTCAGGGGGGAGTACGTTCGCAAGAGTGAAACTTAAAGAAATTGACGGAATGGCACCACAAGACGTGGAGCGTGCGGTTTAATTTGACCCAACACGGGGAACTTTACCAGATCCGGACAGGATGAGGATTGACAGATTGAGTGTTCTTTCTCGATTCCCTGAATGGTGGTGCATGGCCGCTTTTGGTCGGTGGAGTGATTTGTTTGGTTGATTCCGTCAACGGACGAGATCCAAGCTGCCCAGTAGAATTCAGAATTGTCCATAGGATAGCAAACTCATCGGCGGGTTTTACCCAACGGTGGGCCGCATTCGGTCGAATTCTTCTCTGCGGGATTCCTTTGTAATTGCACAAGGTGAAATTTTGGGCAACAGCAGGTCTGTGATGCTCCTCAATGTTCTGGGCGACACGCGCACTACAATGTCAGTGAGAACAAGAAAAACGACTTTTGTCGAACCTACTTGATCAAAAGAGTGGGGAAACCCCGGAATCACATAGACCCACTTGGGACCGAGGATTGCAATTATTGGTCGCGCAACGAGGAATGTCTCGTAGGCGCAGCTCATCAAACTGTGCCGATTACGTCCCTGCCATTTGTACACACCGCCCGTCGTTGTTTCCGATGATGGTGCAATACAGGTGATCGGACAGGCGGTGTTTTATCCGCCCGAAAGTTCACCGATATTTCTTCAATAGAGGAAGCAAAAGTCGTAACAAGGTAGCTGTAGGTGAACCTGCAGCTGGATCATTTT</ns2:sequence><ns2:name>JX030139.1_Leishmania_braziliensis_isolate_LbrET.rRNA.05_18S_ribosomal_RNA,_partial_sequence</ns2:name></ns2:Sequence><ns2:Sequence dsseqid="sq56" id="sq56"><ns2:sequence>GATCTGGTTGATTCTGCCAGTAGTCATATGCTTGTTTCAAGGACTTAGCCATGCATGCCTCAGAATCACTGCATTTGCAGGAATCTGCGCATGGCTCATTACATCAGACGTAATCTGCCGCAAAAATCTTGCGGTTTCCGCAAAATTGGATAACTTGGCGAAACGCCAAGCTAATACATGAACCAACCGGGTGTTCTCCACTCCAGACGGTGGGCAACCATCGTCGTGAGACGCCCAGCGAATGAATGACAGTAAAACCAATGCCTTCACTGGCAGTAACACCCAGCAGTGTTGACTCAATTCATTCCGTGCGAAAGCCGGCTTGTTCCGGCGTCTTTTGACGAACAACTGCCCTATCAGCTGGTGATGGCCGTGTAGTGGACTGCCATGGCGTTGACGGGAGCGGGGGATTAGGGTTCGATTCCGGAGAGGGAGCCTGAGAAATAGCTACCACTTCTACGGAGGGCAGCAGGCGCGCAAATTGCCCAATGTCAAAACAAAACGATGAGGCAGCGAAAAGAAATAGAGTTGTCAGTCCATTTGGATTGTCATTTCAATGGGGGATATTTAAACCCATCCAATATCGAGTAACAATTGGAGGACAAGTCTGGTGCCAGCACCCGCGGTAATTCCAGCTCCAAAAGCGTATATTAATGCTGTTGCTGTTAAAGGGTTCGTAGTTGAACTGTGGGCTGTGCAGGTTTGTCCCTGGTCGTCCCGTCCATGTCGGATTTGGTGACCCAGGCCCTTGCAGCCCGTGAACATTCAAAGAAACAAGAAACACGGGAGTGGTTCCTTTCCTGATTTACGCATGTCATGCATGCCAGGGGGCGTCCGTGATTTTTTACTGTGACTAAAGAAGCGTGACTAAAGCAGTCATTCGACTTGAATTAGAAAGCATGGGATAACAAAGGAGCAGCCTCTAGGCTACCGTTTCGGCTTTTGTTGGTTTTAAAGGTCTATTGGAGATTATGGAGCTGTGCGACAAGCGCTCTCCCATCGCAACTTCGGTTCGGTGTGTGGCGCCTTTGGAGGGGTTTAGTGCGTCCGGTGCGGGCTCCGGTTCGTCCGGCCGTAACGCCTTTTCAACTCACGGCCTCTAGGAATGAAGGAGGGTAGTTCGGGGGAGAACGTACTGGGGCGTCAGAGGTGAAATTCTTAGACCGCACCAAGACGAACTACAGCGAAGGCATTCTTCAAGGATACCTTCCTCAATCAAGAACCAAAGTGTGGAGATCGAAGATGATTAGAGACCATTGTAGTCCACACTGCAAACGATGACACCCATGAATTGGGGATCTTATGGGCCGGCCTGCGGCAGGGTTTACCCTGTGTCAGCACCGCGCCCGCTTTTACCAACTTACGTATCTTTTCTATTCGGCCTTTACCGGCCACCCACGGGAATATCCTCAGCACGTTTTCTGTTTTTTCACGCGAAAGCTTTGAGGTTACAGTCTCAGGGGGGAGTACGTTCGCAAGAGTGAAACTTAAAGAAATTGACGGAATGGCACCACAAGACGTGGAGCGTGCGGTTTAATTTGACCCAACACGGGGAACTTTACCAGATCCGGACAGGATGAGGATTGACAGATTGAGTGTTCTTTCTCGATTCCCTGAATGGTGGTGCATGGCCGCTTTTGGTCGGTGGAGTGATTTGTTTGGTTGATTCCGTCAACGGACGAGATCCAAGCTGCCCAGTAGAATTCAGAATTGTCCATAGGATAGCAAACTCATCGGCGGGTTTTACCCAACGGTGGGCCGCATTCGGTCGAATTCTTCTCTGCGGGATTCCTTTGTAATTGCACAAGGTGAAATTTTGGGCAACAGCAGGTCTGTGATGCTCCTCAATGTTCTGGGCGACACGCGCACTACAATGTCAGTGAGAACAAGAAAAACGACTTTTGTCGAACCTACTTGATCAAAAGAGTGGGGAAACCCCGGAATCACATAGACCCACTTGGGACCGAGGATTGCAATTATTGGTCGCGCAACGAGGAATGTCTCGTAGGCGCAGCTCATCAAACTGTGCCGATTACGTCCCTGCCATTTGTACACACCGCCCGTCGTTGTTTCCGATGATGGTGCAATACAGGTGATCGGACAGGCGGTGTTTTATCCGCCCGAAAGTTCACCGATATTTCTTCAATAGAGGAAGCAAAAGTCGTAACAAGGTAGCTGTAGGTGAACCTGCAGCTGGATCATTTT</ns2:sequence><ns2:name>JX030138.1_Leishmania_braziliensis_isolate_LbrET.rRNA.04_18S_ribosomal_RNA,_partial_sequence</ns2:name></ns2:Sequence><ns2:Sequence dsseqid="sq58" id="sq58"><ns2:sequence>GATCTGGTTGATTCTGCCAGTAGTCATATGCTTGTTTCAAGGACTTAGCCATGCATGCCTCAGAATCACTGCATTTGCAGGAATCTGCGCATGGCTCATTACATCAGACGTAATCTGCCGCAAAAATCTTGCGGTTTCCGCAAAATTGGATAACTTGGCGAAACGCCAAGCTAATACATGAACCAACCGGGTGTTCTCCACTCCAGACGGTGGGCAACCATCGTCGTGAGACGCCCAGCGAATGAATGACAGTAAAACCAATGCCTTCACTGGCAGTAACACCCAGCAGTGTTGACTCAATTCATTCCGTGCGAAAGCCGGCTTGTTCCGGCGTCTTTTGACGAACAACTGCCCTATCAGCTGGTGATGGCCGTGTAGTGGACTGCCATGGCGTTGACGGGAGCGGGGGATTAGGGTTCGATTCCGGAGAGGGAGCCTGAGAAATAGCTACCACTTCTACGGAGGGCAGCAGGCGCGCAAATTGCCCAATGTCAAAACAAAACGATGAGGCAGCGAAAAGAAATAGAGTTGTCAGTCCATTTGGATTGTCATTTCAATGGGGGATATTTAAACCCATCCAATATCGAGTAACAATTGGAGGACAAGTCTGGTGCCAGCACCCGCGGTAATTCCAGCTCCAAAAGCGTATATTAATGCTGTTGCTGTTAAAGGGTTCGTAGTTGAACTGTGGGCTGTGCAGGTTTGTCCCTGGTCGTCCCGTCCATGTCGGATTTGGTGACCCAGGCCCTTGCAGCCCGTGAACATTCAAAGAAACAAGAAACACGGGAGTGGTTCCTTTCCTGATTTACGCATGTCATGCATGCCAGGGGGCGTCCGTGATTTTTTACTGTGACTAAAGAAGCGTGACTAAAGCAGTCATTCGACTTGAATTAGAAAGCATGGGATAACAAAGGAGCAGCCTCTAGGCTACCGTTTCGGCTTTTGTTGGTTTTAAAGGTCTATTGGAGATTATGGAGCTGTGCGACAAGCGCTCTCCCATCGCAACTTCGGTTCGGTGTGTGGCGCCTTTGGAGGGGTTTAGTGCGTCCGGTGCGGGCTCCGGTTCGTCCGGCCGTAACGCCTTTTCAACTCACGGCCTCTAGGAATGAAGGAGGGTAGTTCGGGGGAGAACGTACTGGGGCGTCAGAGGTGAAATTCTTAGACCGCACCAAGACGAACTACAGCGAAGGCATTCTTCAAGGATACCTTCCTCAATCAAGAACCAAAGTGTGGAGATCGAAGATGATTAGAGACCATTGTAGTCCACACTGCAAACGATGACACCCATGAATTGGGGATCTTATGGGCCGGCCTGCGGCAGGGTTTACCCTGTGTCAGCACCGCGCCCGCTTTTACCAACTTACGTATCTTTTCTATTCGGCCTTTACCGGCCACCCACGGGAATATCCTCAGCACGTTTTCTGTTTTTTCACGCGAAAGCTTTGAGGTTACAGTCTCAGGGGGGAGTACGTTCGCAAGAGTGAAACTTAAAGAAATTGACGGAATGGCACCACAAGACGTGGAGCGTGCGGTTTAATTTGACCCAACACGGGGAACTTTACCAGATCCGGACAGGATGAGGATTGACAGATTGAGTGTTCTTTCTCGATTCCCTGAATGGTGGTGCATGGCCGCTTTTGGTCGGTGGAGTGATTTGTTTGGTTGATTCCGTCAACGGACGAGATCCAAGCTGCCCAGTAGAATTCAGAATTGTCCATAGGATAGCAAACTCATCGGCGGGTTTTACCCAACGGTGGGCCGCATTCGGTCGAATTCTTCTCTGCGGGATTCCTTTGTAATTGCACAAGGTGAAATTTTGGGCAACAGCAGGTCTGTGATGCTCCTCAATGTTCTGGGCGACACGCGCACTACAATGTCAGTGAGAACAAGAAAAACGACTTTTGTCGAACCTACTTGATCAAAAGAGTGGGGAAACCCCGGAATCACATAGACCCACTTGGGACCGAGGATTGCAATTATTGGTCGCGCAACGAGGAATGTCTCGTAGGCGCAGCTCATCAAACTGTGCCGATTACGTCCCTGCCATTTGTACACACCGCCCGTCGTTGTTTCCGATGATGGTGCAATACAGGTGATCGGACAGGCGGTGTTTTATCCGCCCGAAAGTTCACCGATATTTCTTCAATAGAGGAAGCAAAAGTCGTAACAAGGTAGCTGTAGGTGAACCTGCAGCTGGATCATTTT</ns2:sequence><ns2:name>JX030137.1_Leishmania_braziliensis_isolate_LbrET.rRNA.03_18S_ribosomal_RNA,_partial_sequence</ns2:name></ns2:Sequence><ns2:Sequence dsseqid="sq60" id="sq60"><ns2:sequence>GATCTGGTTGATTCTGCCAGTAGTCATATGCTTGTTTCAAGGACTTAGCCATGCATGCCTCAGAATCACTGCATTTGCAGGAATCTGCGCATGGCTCATTACATCAGACGTAATCTGCCGCAAAAATCTTGCGGTTTCCGCAAAATTGGATAACTTGGCGAAACGCCAAGCTAATACATGAACCAACCGGGTGTTCTCCACTCCAGACGGTGGGCAACCATCGTCGTGAGACGCCCAGCGAATGAATGACAGTAAAACCAATGCCTTCACTGGCAGTAACACCCAGCAGTGTTGACTCAATTCATTCCGTGCGAAAGCCGGCTTGTTCCGGCGTCTTTTGACGAACAACTGCCCTATCAGCTGGTGATGGCCGTGTAGTGGACTGCCATGGCGTTGACGGGAGCGGGGGATTAGGGTTCGATTCCGGAGAGGGAGCCTGAGAAATAGCTACCACTTCTACGGAGGGCAGCAGGCGCGCAAATTGCCCAATGTCAAAACAAAACGATGAGGCAGCGAAAAGAAATAGAGTTGTCAGTCCATTTGGATTGTCATTTCAATGGGGGATATTTAAACCCATCCAATATCGAGTAACAATTGGAGGACAAGTCTGGTGCCAGCACCCGCGGTAATTCCAGCTCCAAAAGCGTATATTAATGCTGTTGCTGTTAAAGGGTTCGTAGTTGAACTGTGGGCTGTGCAGGTTTGTCCCTGGTCGTCCCGTCCATGTCGGATTTGGTGACCCAGGCCCTTGCAGCCCGTGAACATTCAAAGAAACAAGAAACACGGGAGTGGTTCCTTTCCTGATTTACGCATGTCATGCATGCCAGGGGGCGTCCGTGATTTTTTACTGTGACTAAAGAAGCGTGACTAAAGCAGTCATTCGACTTGAATTAGAAAGCATGGGATAACAAAGGAGCAGCCTCTAGGCTACCGTTTCGGCTTTTGTTGGTTTTAAAGGTCTATTGGAGATTATGGAGCTGTGCGACAAGCGCTCTCCCATCGCAACTTCGGTTCGGTGTGTGGCGCCTTTGGAGGGGTTTAGTGCGTCCGGTGCGGGCTCCGGTTCGTCCGGCCGTAACGCCTTTTCAACTCACGGCCTCTAGGAATGAAGGAGGGTAGTTCGGGGGAGAACGTACTGGGGCGTCAGAGGTGAAATTCTTAGACCGCACCAAGACGAACTACAGCGAAGGCATTCTTCAAGGATACCTTCCTCAATCAAGAACCAAAGTGTGGAGATCGAAGATGATTAGAGACCATTGTAGTCCACACTGCAAACGATGACACCCATGAATTGGGGATCTTATGGGCCGGCCTGCGGCAGGGTTTACCCTGTGTCAGCACCGCGCCCGCTTTTACCAACTTACGTATCTTTTCTATTCGGCCTTTACCGGCCACCCACGGGAATATCCTCAGCACGTTTTCTGTTTTTTCACGCGAAAGCTTTGAGGTTACAGTCTCAGGGGGGAGTACGTTCGCAAGAGTGAAACTTAAAGAAATTGACGGAATGGCACCACAAGACGTGGAGCGTGCGGTTTAATTTGACCCAACACGGGGAACTTTACCAGATCCGGACAGGATGAGGATTGACAGATTGAGTGTTCTTTCTCGATTCCCTGAATGGTGGTGCATGGCCGCTTTTGGTCGGTGGAGTGATTTGTTTGGTTGATTCCGTCAACGGACGAGATCCAAGCTGCCCAGTAGAATTCAGAATTGTCCATAGGATAGCAAACTCATCGGCGGGTTTTACCCAACGGTGGGCCGCATTCGGTCGAATTCTTCTCTGCGGGATTCCTTTGTAATTGCACAAGGTGAAATTTTGGGCAACAGCAGGTCTGTGATGCTCCTCAATGTTCTGGGCGACACGCGCACTACAATGTCAGTGAGAACAAGAAAAACGACTTTTGTCGAACCTACTTGATCAAAAGAGTGGGGAAACCCCGGAATCACATAGACCCACTTGGGACCGAGGATTGCAATTATTGGTCGCGCAACGAGGAATGTCTCGTAGGCGCAGCTCATCAAACTGTGCCGATTACGTCCCTGCCATTTGTACACACCGCCCGTCGTTGTTTCCGATGATGGTGCAATACAGGTGATCGGACAGGCGGTGTTTTATCCGCCCGAAAGTTCACCGATATTTCTTCAATAGAGGAAGCAAAAGTCGTAACAAGGTAGCTGTAGGTGAACCTGCAGCTGGATCATTTT</ns2:sequence><ns2:name>JX030136.1_Leishmania_braziliensis_isolate_LbrET.rRNA.02_18S_ribosomal_RNA,_partial_sequence</ns2:name></ns2:Sequence><ns2:Sequence dsseqid="sq62" id="sq62"><ns2:sequence>GATCTGGTTGATTCTGCCAGTAGTCATATGCTTGTTTCAAGGACTTAGCCATGCATGCCTCAGAATCACTGCATTTGCAGGAATCTGCGCATGGCTCATTACATCAGACGTAATCTGCCGCAAAAATCTTGCGGTTTCCGCAAAATTGGATAACTTGGCGAAACGCCAAGCTAATACATGAACCAACCGGGTGTTCTCCACTCCAGACGGTGGGCAACCATCGTCGTGAGACGCCCAGCGAATGAATGACAGTAAAACCAATGCCTTCACTGGCAGTAACACCCAGCAGTGTTGACTCAATTCATTCCGTGCGAAAGCCGGCTTGTTCCGGCGTCTTTTGACGAACAACTGCCCTATCAGCTGGTGATGGCCGTGTAGTGGACTGCCATGGCGTTGACGGGAGCGGGGGATTAGGGTTCGATTCCGGAGAGGGAGCCTGAGAAATAGCTACCACTTCTACGGAGGGCAGCAGGCGCGCAAATTGCCCAATGTCAAAACAAAACGATGAGGCAGCGAAAAGAAATAGAGTTGTCAGTCCATTTGGATTGTCATTTCAATGGGGGATATTTAAACCCATCCAATATCGAGTAACAATTGGAGGACAAGTCTGGTGCCAGCACCCGCGGTAATTCCAGCTCCAAAAGCGTATATTAATGCTGTTGCTGTTAAAGGGTTCGTAGTTGAACTGTGGGCTGTGCAGGTTTGTCCCTGGTCGTCCCGTCCATGTCGGATTTGGTGACCCAGGCCCTTGCAGCCCGTGAACATTCAAAGAAACAAGAAACACGGGAGTGGTTCCTTTCCTGATTTACGCATGTCATGCATGCCAGGGGGCGTCCGTGATTTTTTACTGTGACTAAAGAAGCGTGACTAAAGCAGTCATTCGACTTGAATTAGAAAGCATGGGATAACAAAGGAGCAGCCTCTAGGCTACCGTTTCGGCTTTTGTTGGTTTTAAAGGTCTATTGGAGATTATGGAGCTGTGCGACAAGCGCTCTCCCATCGCAACTTCGGTTCGGTGTGTGGCGCCTTTGGAGGGGTTTAGTGCGTCCGGTGCGGGCTCCGGTTCGTCCGGCCGTAACGCCTTTTCAACTCACGGCCTCTAGGAATGAAGGAGGGTAGTTCGGGGGAGAACGTACTGGGGCGTCAGAGGTGAAATTCTTAGACCGCACCAAGACGAACTACAGCGAAGGCATTCTTCAAGGATACCTTCCTCAATCAAGAACCAAAGTGTGGAGATCGAAGATGATTAGAGACCATTGTAGTCCACACTGCAAACGATGACACCCATGAATTGGGGATCTTATGGGCCGGCCTGCGGCAGGGTTTACCCTGTGTCAGCACCGCGCCCGCTTTTACCAACTTACGTATCTTTTCTATTCGGCCTTTACCGGCCACCCACGGGAATATCCTCAGCACGTTTTCTGTTTTTTCACGCGAAAGCTTTGAGGTTACAGTCTCAGGGGGGAGTACGTTCGCAAGAGTGAAACTTAAAGAAATTGACGGAATGGCACCACAAGACGTGGAGCGTGCGGTTTAATTTGACCCAACACGGGGAACTTTACCAGATCCGGACAGGATGAGGATTGACAGATTGAGTGTTCTTTCTCGATTCCCTGAATGGTGGTGCATGGCCGCTTTTGGTCGGTGGAGTGATTTGTTTGGTTGATTCCGTCAACGGACGAGATCCAAGCTGCCCAGTAGAATTCAGAATTGTCCATAGGATAGCAAACTCATCGGCGGGTTTTACCCAACGGTGGGCCGCATTCGGTCGAATTCTTCTCTGCGGGATTCCTTTGTAATTGCACAAGGTGAAATTTTGGGCAACAGCAGGTCTGTGATGCTCCTCAATGTTCTGGGCGACACGCGCACTACAATGTCAGTGAGAACAAGAAAAACGACTTTTGTCGAACCTACTTGATCAAAAGAGTGGGGAAACCCCGGAATCACATAGACCCACTTGGGACCGAGGATTGCAATTATTGGTCGCGCAACGAGGAATGTCTCGTAGGCGCAGCTCATCAAACTGTGCCGATTACGTCCCTGCCATTTGTACACACCGCCCGTCGTTGTTTCCGATGATGGTGCAATACAGGTGATCGGACAGGCGGTGTTTTATCCGCCCGAAAGTTCACCGATATTTCTTCAATAGAGGAAGCAAAAGTCGTAACAAGGTAGCTGTAGGTGAACCTGCAGCTGGATCATTTT</ns2:sequence><ns2:name>JX030135.1_Leishmania_braziliensis_isolate_LbrET.rRNA.01_18S_ribosomal_RNA,_partial_sequence</ns2:name></ns2:Sequence><ns2:Sequence dsseqid="sq64" id="sq64"><ns2:sequence>GATCTGGTTGATTCTGCCAGTAGTCATATGCTTGTTTCAAGGACTTAGCCATGCATGCCTCAGAATCACTGCATTTGCAGGAATCTGCGCATGGCTCATTACATCAGACGTAATCTGCCGCAAAAACCTTGCGGTTTCCGCAAAATTGGATAACTTGGCGAAACGCCAAGCTAATACATGAACCAACCGGGTGTTCTCCACTCCAGACGGTGGGCAACCATCGTCGTGAGACGCCCAGCGAATGAATGACAGTAAAACCAATGCCTTCACTGGCAGTAACACCCAGCAGTGTTGACTCAATTCATTCCGTGCGAAAGCCGGCTTGTTCCGGCGTCTTTTGACGAACAACTGCCCTATCAGCTGGTGATGGCCGTGTAGTGGACTGCCATGGCGTTGACGGGAGCGGGGGATTAGGGTTCGATTCCGGAGAGGGAGCCTGAGAAATAGCTACCACTTCTACGGAGGGCAGCAGGCGCGCAAATTGCCCAATGTCAAAACAAAACGATGAGGCAGCGAAAAGAAATAGAGTTGTCAGTCCATTTGGATTGTCATTTCAATGGGGGATATTTAAACCCATCCAATATCGAGTAACAATTGGAGGACAAGTCTGGTGCCAGCACCCGCGGTAATTCCAGCTCCAAAAGCGTATATTAATGCTGTTGCTGTTAAAGGGTTCGTAGTTGAACTGTGGGCTGTGCAGGTTTGTTCCTGGTCGTCCCGTCCATGTCGGATTTGGTGACCCAGGCCCTTGCAGCCCGTGAACATTCAAAGAAACAAGAAACACGGGAGTGGTTCCTTTCCTGATTTACGCATGTCATGCATGCCAGGGGGCGTCCGTGATTTTTTACTGTGACTAAAGAAGCGTGACTAAAGCAGTCATTTGACTTGAATTAGAAAGCATGGGATAACAAAGGAGCAGCCTCTAGGCTACCGTTTCGGCTTTTGTTGGTTTTAAAGGTCTATTGGAGATTATGGAGCTGTGCGACAAGTGCTTTCCCATCGCAACTTCGGTTCGGTGTGTGGCGCCTTTGGAGGGGTTTAGTGCGTCCGGTGCGAGCTCCGGTTCGTCCGGCCGTAACGCCTTTTCAACTCACGGCCTCTAGGAATGAAGGAGGGTAGTTCGGGGGAGAACGTACTGGGGCGTCAGAGGTGAAATTCTTAGACCGCACCAAGACGAACTACAGCGAAGGCATTCTTCAAGGATACCTTCCTCAATCAAGAACCAAAGTGTGGAGATCGAAGATGATTAGAGACCATTGTAGTCCACACTGCAAACGATGACACCCATGAATTGGGGATCTTATGGGCCGGCCTGCGGCAGGGTTTACCCTGTGTCAGCACCGCGCCCGCTTTTACCAACTTACGTATCTTTTCTATTCGGCCTTTACCGGCCACCCACGGGAATATCCTCAGCACGTTTTCTGTTTTTTCACGCGAAAGCTTTGAGGTTACAGTCTCAGGGGGGAGTACGTTCGCAAGAGTGAAACTTAAAGAAATTGACGGAATGGCACCACAAGACGTGGAGCGTGCGGTTTAATTTGACCCAACACGGGGAACTTTACCAGATCCGGACAGGATGAGGATTGACAGATTGAGTGTTCTTTCTCGATTCCCTGAATGGTGGTGCATGGCCGCTTTTGGTCGGTGGAGTGATTTGTTTGGTTGATTCCGTCAACGGACGAGATCCAAGCTGCCCAGTAGAATTCAGAATTGCCCATAGAATAGCAAACTCATCGGCGGGTTTTACCCAACGGTGGGCCGCATTCGGTCGAATTCTTCTCTGCGGGATTCCTTTGTAATTGCACAAGGTGAAATTTTGGGCAACAGCAGGTCTGTGATGCTCCTCAATGTTCTGGGCGACACGCGCACTACAATGTCAGTGAGAACAAGAAAAACGACTTTTGTCGAACCTACTTGATCAAAAGAGTGGGGAAACCCCGGAATCACATAGACCCACTTGGGACCGAGGATTGCAATTATTGGTCGCGCAACGAGGAATGTCTCGTAGGCGCAGCTCATCAAACTGTGCCGATTACGTCCCTGCCATTTGTACACACCGCCCGTCGTTGTTTCCGATGATGGTGCAATACAGGTGATCGGACAGGCGGTGTTTTATCCGCCCGAAAGTTCACCGATATTTCTTCAATAGAGGAAGCAAAAGTCGTAACAAGGTAGCTGTAGGTGAACCTGCAGCTGGATCATTTT</ns2:sequence><ns2:name>JX030088.1_Leishmania_amazonensis_isolate_LaPH8.rRNA.06_18S_ribosomal_RNA,_partial_sequence</ns2:name></ns2:Sequence><ns2:Sequence dsseqid="sq66" id="sq66"><ns2:sequence>GATCTGGTTGATTCTGCCAGTAGTCATATGCTTGTTTCAAGGACTTAGCCATGCATGCCTCAGAATCACTGCATTTGCAGGAATCTGCGCATGGCTCATTACATCAGACGTAATCTGCCGCAAAAACCTTGCGGTTTCCGCAAAATTGGATAACTTGGCGAAACGCCAAGCTAATACATGAACCAACCGGGTGTTCTCCACTCCAGACGGTGGGCAACCATCGTCGTGAGACGCCCAGCGAATGAATGACAGTAAAACCAATGCCTTCACTGGCAGTAACACCCAGCAGTGTTGACTCAATTCATTCCGTGCGAAAGCCGGCTTGTTCCGGCGTCTTTTGACGAACAACTGCCCTATCAGCTGGTGATGGCCGTGTAGTGGACTGCCATGGCGTTGACGGGAGCGGGGGATTAGGGTTCGATTCCGGAGAGGGAGCCTGAGAAATAGCTACCACTTCTACGGAGGGCAGCAGGCGCGCAAATTGCCCAATGTCAAAACAAAACGATGAGGCAGCGAAAAGAAATAGAGTTGTCAGTCCATTTGGATTGTCATTTCAATGGGGGATATTTAAACCCATCCAATATCGAGTAACAATTGGAGGACAAGTCTGGTGCCAGCACCCGCGGTAATTCCAGCTCCAAAAGCGTATATTAATGCTGTTGCTGTTAAAGGGTTCGTAGTTGAACTGTGGGCTGTGCAGGTTTGTTCCTGGTCGTCCCGTCCATGTCGGATTTGGTGACCCAGGCCCTTGCAGCCCGTGAACATTCAAAGAAACAAGAAACACGGGAGTGGTTCCTTTCCTGATTTACGCATGTCATGCATGCCAGGGGGCGTCCGTGATTTTTTACTGTGACTAAAGAAGCGTGACTAAAGCAGTCATTTGACTTGAATTAGAAAGCATGGGATAACAAAGGAGCAGCCTCTAGGCTACCGTTTCGGCTTTTGTTGGTTTTAAAGGTCTATTGGAGATTATGGAGCTGTGCGACAAGTGCTTTCCCATCGCAACTTCGGTTCGGTGTGTGGCGCCTTTGGAGGGGTTTAGTGCGTCCGGTGCGAGCTCCGGTTCGTCCGGCCGTAACGCCTTTTCAACTCACGGCCTCTAGGAATGAAGGAGGGTAGTTCGGGGGAGAACGTACTGGGGCGTCAGAGGTGAAATTCTTAGACCGCACCAAGACGAACTACAGCGAAGGCATTCTTCAAGGATACCTTCCTCAATCAAGAACCAAAGTGTGGAGATCGAAGATGATTAGAGACCATTGTAGTCCACACTGCAAACGATGACACCCATGAATTGGGGATCTTATGGGCCGGCCTGCGGCAGGGTTTACCCTGTGTCAGCACCGCGCCCGCTTTTACCAACTTACGTATCTTTTCTATTCGGCCTTTACCGGCCACCCACGGGAATATCCTCAGCACGTTTTCTGTTTTTTCACGCGAAAGCTTTGAGGTTACAGTCTCAGGGGGGAGTACGTTCGCAAGAGTGAAACTTAAAGAAATTGACGGAATGGCACCACAAGACGTGGAGCGTGCGGTTTAATTTGACCCAACACGGGGAACTTTACCAGATCCGGACAGGATGAGGATTGACAGATTGAGTGTTCTTTCTCGATTCCCTGAATGGTGGTGCATGGCCGCTTTTGGTCGGTGGAGTGATTTGTTTGGTTGATTCCGTCAACGGACGAGATCCAAGCTGCCCAGTAGAATTCAGAATTGCCCATAGAATAGCAAACTCATCGGCGGGTTTTACCCAACGGTGGGCCGCATTCGGTCGAATTCTTCTCTGCGGGATTCCTTTGTAATTGCACAAGGTGAAATTTTGGGCAACAGCAGGTCTGTGATGCTCCTCAATGTTCTGGGCGACACGCGCACTACAATGTCAGTGAGAACAAGAAAAACGACTTTTGTCGAACCTACTTGATCAAAAGAGTGGGGAAACCCCGGAATCACATAGACCCACTTGGGACCGAGGATTGCAATTATTGGTCGCGCAACGAGGAATGTCTCGTAGGCGCAGCTCATCAAACTGTGCCGATTACGTCCCTGCCATTTGTACACACCGCCCGTCGTTGTTTCCGATGATGGTGCAATACAGGTGATCGGACAGGCGGTGTTTTATCCGCCCGAAAGTTCACCGATATTTCTTCAATAGAGGAAGCAAAAGTCGTAACAAGGTAGCTGTAGGTGAACCTGCAGCTGGATCATTTT</ns2:sequence><ns2:name>JX030087.1_Leishmania_amazonensis_isolate_LaPH8.rRNA.05_18S_ribosomal_RNA,_partial_sequence</ns2:name></ns2:Sequence><ns2:Sequence dsseqid="sq68" id="sq68"><ns2:sequence>GATCTGGTTGATTCTGCCAGTAGTCATATGCTTGTTTCAAGGACTTAGCCATGCATGCCTCAGAATCACTGCATTTGCAGGAATCTGCGCATGGCTCATTACATCAGACGTAATCTGCCGCAAAAACCTTGCGGTTTCCGCAAAATTGGATAACTTGGCGAAACGCCAAGCTAATACATGAACCAACCGGGTGTTCTCCACTCCAGACGGTGGGCAACCATCGTCGTGAGACGCCCAGCGAATGAATGACAGTAAAACCAATGCCTTCACTGGCAGTAACACCCAGCAGTGTTGACTCAATTCATTCCGTGCGAAAGCCGGCTTGTTCCGGCGTCTTTTGACGAACAACTGCCCTATCAGCTGGTGATGGCCGTGTAGTGGACTGCCATGGCGTTGACGGGAGCGGGGGATTAGGGTTCGATTCCGGAGAGGGAGCCTGAGAAATAGCTACCACTTCTACGGAGGGCAGCAGGCGCGCAAATTGCCCAATGTCAAAACAAAACGATGAGGCAGCGAAAAGAAATAGAGTTGTCAGTCCATTTGGATTGTCATTTCAATGGGGGATATTTAAACCCATCCAATATCGAGTAACAATTGGAGGACAAGTCTGGTGCCAGCACCCGCGGTAATTCCAGCTCCAAAAGCGTATATTAATGCTGTTGCTGTTAAAGGGTTCGTAGTTGAACTGTGGGCTGTGCAGGTTTGTTCCTGGTCGTCCCGTCCATGTCGGATTTGGTGACCCAGGCCCTTGCAGCCCGTGAACATTCAAAGAAACAAGAAACACGGGAGTGGTTCCTTTCCTGATTTACGCATGTCATGCATGCCAGGGGGCGTCCGTGATTTTTTACTGTGACTAAAGAAGCGTGACTAAAGCAGTCATTTGACTTGAATTAGAAAGCATGGGATAACAAAGGAGCAGCCTCTAGGCTACCGTTTCGGCTTTTGTTGGTTTTAAAGGTCTATTGGAGATTATGGAGCTGTGCGACAAGTGCTTTCCCATCGCAACTTCGGTTCGGTGTGTGGCGCCTTTGGAGGGGTTTAGTGCGTCCGGTGCGAGCTCCGGTTCGTCCGGCCGTAACGCCTTTTCAACTCACGGCCTCTAGGAATGAAGGAGGGTAGTTCGGGGGAGAACGTACTGGGGCGTCAGAGGTGAAATTCTTAGACCGCACCAAGACGAACTACAGCGAAGGCATTCTTCAAGGATACCTTCCTCAATCAAGAACCAAAGTGTGGAGATCGAAGATGATTAGAGACCATTGTAGTCCACACTGCAAACGATGACACCCATGAATTGGGGATCTTATGGGCCGGCCTGCGGCAGGGTTTACCCTGTGTCAGCACCGCGCCCGCTTTTACCAACTTACGTATCTTTTCTATTCGGCCTTTACCGGCCACCCACGGGAATATCCTCAGCACGTTTTCTGTTTTTTCACGCGAAAGCTTTGAGGTTACAGTCTCAGGGGGGAGTACGTTCGCAAGAGTGAAACTTAAAGAAATTGACGGAATGGCACCACAAGACGTGGAGCGTGCGGTTTAATTTGACCCAACACGGGGAACTTTACCAGATCCGGACAGGATGAGGATTGACAGATTGAGTGTTCTTTCTCGATTCCCTGAATGGTGGTGCATGGCCGCTTTTGGTCGGTGGAGTGATTTGTTTGGTTGATTCCGTCAACGGACGAGATCCAAGCTGCCCAGTAGAATTCAGAATTGCCCATAGAATAGCAAACTCATCGGCGGGTTTTACCCAACGGTGGGCCGCATTCGGTCGAATTCTTCTCTGCGGGATTCCTTTGTAATTGCACAAGGTGAAATTTTGGGCAACAGCAGGTCTGTGATGCTCCTCAATGTTCTGGGCGACACGCGCACTACAATGTCAGTGAGAACAAGAAAAACGACTTTTGTCGAACCTACTTGATCAAAAGAGTGGGGAAACCCCGGAATCACATAGACCCACTTGGGACCGAGGATTGCAATTATTGGTCGCGCAACGAGGAATGTCTCGTAGGCGCAGCTCATCAAACTGTGCCGATTACGTCCCTGCCATTTGTACACACCGCCCGTCGTTGTTTCCGATGATGGTGCAATACAGGTGATCGGACAGGCGGTGTTTTATCCGCCCGAAAGTTCACCGATATTTCTTCAATAGAGGAAGCAAAAGTCGTAACAAGGTAGCTGTAGGTGAACCTGCAGCTGGATCATTTT</ns2:sequence><ns2:name>JX030086.1_Leishmania_amazonensis_isolate_LaPH8.rRNA.04_18S_ribosomal_RNA,_partial_sequence</ns2:name></ns2:Sequence><ns2:Sequence dsseqid="sq70" id="sq70"><ns2:sequence>GATCTGGTTGATTCTGCCAGTAGTCATATGCTTGTTTCAAGGACTTAGCCATGCATGCCTCAGAATCACTGCATTTGCAGGAATCTGCGCATGGCTCATTACATCAGACGTAATCTGCCGCAAAAACCTTGCGGTTTCCGCAAAATTGGATAACTTGGCGAAACGCCAAGCTAATACATGAACCAACCGGGTGTTCTCCACTCCAGACGGTGGGCAACCATCGTCGTGAGACGCCCAGCGAATGAATGACAGTAAAACCAATGCCTTCACTGGCAGTAACACCCAGCAGTGTTGACTCAATTCATTCCGTGCGAAAGCCGGCTTGTTCCGGCGTCTTTTGACGAACAACTGCCCTATCAGCTGGTGATGGCCGTGTAGTGGACTGCCATGGCGTTGACGGGAGCGGGGGATTAGGGTTCGATTCCGGAGAGGGAGCCTGAGAAATAGCTACCACTTCTACGGAGGGCAGCAGGCGCGCAAATTGCCCAATGTCAAAACAAAACGATGAGGCAGCGAAAAGAAATAGAGTTGTCAGTCCATTTGGATTGTCATTTCAATGGGGGATATTTAAACCCATCCAATATCGAGTAACAATTGGAGGACAAGTCTGGTGCCAGCACCCGCGGTAATTCCAGCTCCAAAAGCGTATATTAATGCTGTTGCTGTTAAAGGGTTCGTAGTTGAACTGTGGGCTGTGCAGGTTTGTTCCTGGTCGTCCCGTCCATGTCGGATTTGGTGACCCAGGCCCTTGCAGCCCGTGAACATTCAAAGAAACAAGAAACACGGGAGTGGTTCCTTTCCTGATTTACGCATGTCATGCATGCCAGGGGGCGTCCGTGATTTTTTACTGTGACTAAAGAAGCGTGACTAAAGCAGTCATTTGACTTGAATTAGAAAGCATGGGATAACAAAGGAGCAGCCTCTAGGCTACCGTTTCGGCTTTTGTTGGTTTTAAAGGTCTATTGGAGATTATGGAGCTGTGCGACAAGTGCTTTCCCATCGCAACTTCGGTTCGGTGTGTGGCGCCTTTGGAGGGGTTTAGTGCGTCCGGTGCGAGCTCCGGTTCGTCCGGCCGTAACGCCTTTTCAACTCACGGCCTCTAGGAATGAAGGAGGGTAGTTCGGGGGAGAACGTACTGGGGCGTCAGAGGTGAAATTCTTAGACCGCACCAAGACGAACTACAGCGAAGGCATTCTTCAAGGATACCTTCCTCAATCAAGAACCAAAGTGTGGAGATCGAAGATGATTAGAGACCATTGTAGTCCACACTGCAAACGATGACACCCATGAATTGGGGATCTTATGGGCCGGCCTGCGGCAGGGTTTACCCTGTGTCAGCACCGCGCCCGCTTTTACCAACTTACGTATCTTTTCTATTCGGCCTTTACCGGCCACCCACGGGAATATCCTCAGCACGTTTTCTGTTTTTTCACGCGAAAGCTTTGAGGTTACAGTCTCAGGGGGGAGTACGTTCGCAAGAGTGAAACTTAAAGAAATTGACGGAATGGCACCACAAGACGTGGAGCGTGCGGTTTAATTTGACCCAACACGGGGAACTTTACCAGATCCGGACAGGATGAGGATTGACAGATTGAGTGTTCTTTCTCGATTCCCTGAATGGTGGTGCATGGCCGCTTTTGGTCGGTGGAGTGATTTGTTTGGTTGATTCCGTCAACGGACGAGATCCAAGCTGCCCAGTAGAATTCAGAATTGCCCATAGAATAGCAAACTCATCGGCGGGTTTTACCCAACGGTGGGCCGCATTCGGTCGAATTCTTCTCTGCGGGATTCCTTTGTAATTGCACAAGGTGAAATTTTGGGCAACAGCAGGTCTGTGATGCTCCTCAATGTTCTGGGCGACACGCGCACTACAATGTCAGTGAGAACAAGAAAAACGACTTTTGTCGAACCTACTTGATCAAAAGAGTGGGGAAACCCCGGAATCACATAGACCCACTTGGGACCGAGGATTGCAATTATTGGTCGCGCAACGAGGAATGTCTCGTAGGCGCAGCTCATCAAACTGTGCCGATTACGTCCCTGCCATTTGTACACACCGCCCGTCGTTGTTTCCGATGATGGTGCAATACAGGTGATCGGACAGGCGGTGTTTTATCCGCCCGAAAGTTCACCGATATTTCTTCAATAGAGGAAGCAAAAGTCGTAACAAGGTAGCTGTAGGTGAACCTGCAGCTGGATCATTTT</ns2:sequence><ns2:name>JX030085.1_Leishmania_amazonensis_isolate_LaPH8.rRNA.03_18S_ribosomal_RNA,_partial_sequence</ns2:name></ns2:Sequence><ns2:Sequence dsseqid="sq72" id="sq72"><ns2:sequence>GATCTGGTTGATTCTGCCAGTAGTCATATGCTTGTTTCAAGGACTTAGCCATGCATGCCTCAGAATCACTGCATTTGCAGGAATCTGCGCATGGCTCATTACATCAGACGTAATCTGCCGCAAAAACCTTGCGGTTTCCGCAAAATTGGATAACTTGGCGAAACGCCAAGCTAATACATGAACCAACCGGGTGTTCTCCACTCCAGACGGTGGGCAACCATCGTCGTGAGACGCCCAGCGAATGAATGACAGTAAAACCAATGCCTTCACTGGCAGTAACACCCAGCAGTGTTGACTCAATTCATTCCGTGCGAAAGCCGGCTTGTTCCGGCGTCTTTTGACGAACAACTGCCCTATCAGCTGGTGATGGCCGTGTAGTGGACTGCCATGGCGTTGACGGGAGCGGGGGATTAGGGTTCGATTCCGGAGAGGGAGCCTGAGAAATAGCTACCACTTCTACGGAGGGCAGCAGGCGCGCAAATTGCCCAATGTCAAAACAAAACGATGAGGCAGCGAAAAGAAATAGAGTTGTCAGTCCATTTGGATTGTCATTTCAATGGGGGATATTTAAACCCATCCAATATCGAGTAACAATTGGAGGACAAGTCTGGTGCCAGCACCCGCGGTAATTCCAGCTCCAAAAGCGTATATTAATGCTGTTGCTGTTAAAGGGTTCGTAGTTGAACTGTGGGCTGTGCAGGTTTGTTCCTGGTCGTCCCGTCCATGTCGGATTTGGTGACCCAGGCCCTTGCAGCCCGTGAACATTCAAAGAAACAAGAAACACGGGAGTGGTTCCTTTCCTGATTTACGCATGTCATGCATGCCAGGGGGCGTCCGTGATTTTTTACTGTGACTAAAGAAGCGTGACTAAAGCAGTCATTTGACTTGAATTAGAAAGCATGGGATAACAAAGGAGCAGCCTCTAGGCTACCGTTTCGGCTTTTGTTGGTTTTAAAGGTCTATTGGAGATTATGGAGCTGTGCGACAAGTGCTTTCCCATCGCAACTTCGGTTCGGTGTGTGGCGCCTTTGGAGGGGTTTAGTGCGTCCGGTGCGAGCTCCGGTTCGTCCGGCCGTAACGCCTTTTCAACTCACGGCCTCTAGGAATGAAGGAGGGTAGTTCGGGGGAGAACGTACTGGGGCGTCAGAGGTGAAATTCTTAGACCGCACCAAGACGAACTACAGCGAAGGCATTCTTCAAGGATACCTTCCTCAATCAAGAACCAAAGTGTGGAGATCGAAGATGATTAGAGACCATTGTAGTCCACACTGCAAACGATGACACCCATGAATTGGGGATCTTATGGGCCGGCCTGCGGCAGGGTTTACCCTGTGTCAGCACCGCGCCCGCTTTTACCAACTTACGTATCTTTTCTATTCGGCCTTTACCGGCCACCCACGGGAATATCCTCAGCACGTTTTCTGTTTTTTCACGCGAAAGCTTTGAGGTTACAGTCTCAGGGGGGAGTACGTTCGCAAGAGTGAAACTTAAAGAAATTGACGGAATGGCACCACAAGACGTGGAGCGTGCGGTTTAATTTGACCCAACACGGGGAACTTTACCAGATCCGGACAGGATGAGGATTGACAGATTGAGTGTTCTTTCTCGATTCCCTGAATGGTGGTGCATGGCCGCTTTTGGTCGGTGGAGTGATTTGTTTGGTTGATTCCGTCAACGGACGAGATCCAAGCTGCCCAGTAGAATTCAGAATTGCCCATAGAATAGCAAACTCATCGGCGGGTTTTACCCAACGGTGGGCCGCATTCGGTCGAATTCTTCTCTGCGGGATTCCTTTGTAATTGCACAAGGTGAAATTTTGGGCAACAGCAGGTCTGTGATGCTCCTCAATGTTCTGGGCGACACGCGCACTACAATGTCAGTGAGAACAAGAAAAACGACTTTTGTCGAACCTACTTGATCAAAAGAGTGGGGAAACCCCGGAATCACATAGACCCACTTGGGACCGAGGATTGCAATTATTGGTCGCGCAACGAGGAATGTCTCGTAGGCGCAGCTCATCAAACTGTGCCGATTACGTCCCTGCCATTTGTACACACCGCCCGTCGTTGTTTCCGATGATGGTGCAATACAGGTGATCGGACAGGCGGTGTTTTATCCGCCCGAAAGTTCACCGATATTTCTTCAATAGAGGAAGCAAAAGTCGTAACAAGGTAGCTGTAGGTGAACCTGCAGCTGGATCATTTT</ns2:sequence><ns2:name>JX030084.1_Leishmania_amazonensis_isolate_LaPH8.rRNA.02_18S_ribosomal_RNA,_partial_sequence</ns2:name></ns2:Sequence><ns2:Sequence dsseqid="sq74" id="sq74"><ns2:sequence>GATCTGGTTGATTCTGCCAGTAGTCATATGCTTGTTTCAAGGACTTAGCCATGCATGCCTCAGAATCACTGCATTTGCAGGAATCTGCGCATGGCTCATTACATCAGACGTAATCTGCCGCAAAAACCTTGCGGTTTCCGCAAAATTGGATAACTTGGCGAAACGCCAAGCTAATACATGAACCAACCGGGTGTTCTCCACTCCAGACGGTGGGCAACCATCGTCGTGAGACGCCCAGCGAATGAATGACAGTAAAACCAATGCCTTCACTGGCAGTAACACCCAGCAGTGTTGACTCAATTCATTCCGTGCGAAAGCCGGCTTGTTCCGGCGTCTTTTGACGAACAACTGCCCTATCAGCTGGTGATGGCCGTGTAGTGGACTGCCATGGCGTTGACGGGAGCGGGGGATTAGGGTTCGATTCCGGAGAGGGAGCCTGAGAAATAGCTACCACTTCTACGGAGGGCAGCAGGCGCGCAAATTGCCCAATGTCAAAACAAAACGATGAGGCAGCGAAAAGAAATAGAGTTGTCAGTCCATTTGGATTGTCATTTCAATGGGGGATATTTAAACCCATCCAATATCGAGTAACAATTGGAGGACAAGTCTGGTGCCAGCACCCGCGGTAATTCCAGCTCCAAAAGCGTATATTAATGCTGTTGCTGTTAAAGGGTTCGTAGTTGAACTGTGGGCTGTGCAGGTTTGTTCCTGGTCGTCCCGTCCATGTCGGATTTGGTGACCCAGGCCCTTGCAGCCCGTGAACATTCAAAGAAACAAGAAACACGGGAGTGGTTCCTTTCCTGATTTACGCATGTCATGCATGCCAGGGGGCGTCCGTGATTTTTTACTGTGACTAAAGAAGCGTGACTAAAGCAGTCATTTGACTTGAATTAGAAAGCATGGGATAACAAAGGAGCAGCCTCTAGGCTACCGTTTCGGCTTTTGTTGGTTTTAAAGGTCTATTGGAGATTATGGAGCTGTGCGACAAGTGCTTTCCCATCGCAACTTCGGTTCGGTGTGTGGCGCCTTTGGAGGGGTTTAGTGCGTCCGGTGCGAGCTCCGGTTCGTCCGGCCGTAACGCCTTTTCAACTCACGGCCTCTAGGAATGAAGGAGGGTAGTTCGGGGGAGAACGTACTGGGGCGTCAGAGGTGAAATTCTTAGACCGCACCAAGACGAACTACAGCGAAGGCATTCTTCAAGGATACCTTCCTCAATCAAGAACCAAAGTGTGGAGATCGAAGATGATTAGAGACCATTGTAGTCCACACTGCAAACGATGACACCCATGAATTGGGGATCTTATGGGCCGGCCTGCGGCAGGGTTTACCCTGTGTCAGCACCGCGCCCGCTTTTACCAACTTACGTATCTTTTCTATTCGGCCTTTACCGGCCACCCACGGGAATATCCTCAGCACGTTTTCTGTTTTTTCACGCGAAAGCTTTGAGGTTACAGTCTCAGGGGGGAGTACGTTCGCAAGAGTGAAACTTAAAGAAATTGACGGAATGGCACCACAAGACGTGGAGCGTGCGGTTTAATTTGACCCAACACGGGGAACTTTACCAGATCCGGACAGGATGAGGATTGACAGATTGAGTGTTCTTTCTCGATTCCCTGAATGGTGGTGCATGGCCGCTTTTGGTCGGTGGAGTGATTTGTTTGGTTGATTCCGTCAACGGACGAGATCCAAGCTGCCCAGTAGAATTCAGAATTGCCCATAGAATAGCAAACTCATCGGCGGGTTTTACCCAACGGTGGGCCGCATTCGGTCGAATTCTTCTCTGCGGGATTCCTTTGTAATTGCACAAGGTGAAATTTTGGGCAACAGCAGGTCTGTGATGCTCCTCAATGTTCTGGGCGACACGCGCACTACAATGTCAGTGAGAACAAGAAAAACGACTTTTGTCGAACCTACTTGATCAAAAGAGTGGGGAAACCCCGGAATCACATAGACCCACTTGGGACCGAGGATTGCAATTATTGGTCGCGCAACGAGGAATGTCTCGTAGGCGCAGCTCATCAAACTGTGCCGATTACGTCCCTGCCATTTGTACACACCGCCCGTCGTTGTTTCCGATGATGGTGCAATACAGGTGATCGGACAGGCGGTGTTTTATCCGCCCGAAAGTTCACCGATATTTCTTCAATAGAGGAAGCAAAAGTCGTAACAAGGTAGCTGTAGGTGAACCTGCAGCTGGATCATTTT</ns2:sequence><ns2:name>JX030083.1_Leishmania_amazonensis_isolate_LaPH8.rRNA.01_18S_ribosomal_RNA,_partial_sequence</ns2:name></ns2:Sequence></ns2:SequenceSet></ns3:vamsasModel><ns3:JSeq colour="-1" start="1" end="1718" id="sq2"><ns3:features begin="227" end="248" type="AACACCCAGCAGTGTTGACTCA" description="Search Results" featureGroup="F1(reverse complement_FIP forward internal primer)" score="0.0"/><ns3:features begin="227" end="248" type="AACACCCAGCAGTGTTGACTCA" description="Search Results" featureGroup="F1c(reverse complement_FIP forward internal primer)" score="0.0"/><ns3:features begin="227" end="248" type="AACACCCAGCAGTGTTGACTCA" description="Search Results" featureGroup="Search Results" score="0.0"/><ns3:features begin="227" end="248" type="AACACCCAGCAGTGTTGACTCA" description="Search Results" featureGroup="F1c" score="0.0"/><ns3:features begin="198" end="221" type="ACAGTAAAACCAATGCCTTCACTG" description="Search Results" featureGroup="LF(reverse complement_forward loop primer)" score="0.0"/><ns3:features begin="198" end="221" type="ACAGTAAAACCAATGCCTTCACTG" description="Search Results" featureGroup="LF(reverse complement_Loop forward)" score="0.0"/><ns3:features begin="180" end="197" type="ACGCCCAGCGAATGAATG" description="Search Results" featureGroup="F2 (FIP forward internal primer)" score="0.0"/><ns3:features begin="297" end="315" type="ACTGCCCTATCAGCTGGTG" description="Search Results" featureGroup="LB(backward loop primer)" score="0.0"/><ns3:features begin="353" end="370" type="CGGGGGATTAGGGTTCGA" description="Search Results" featureGroup="B3c (rerverse complement_backward external primer)" score="0.0"/><ns3:features begin="162" end="179" type="GGCAACCATCGTCGTGAG" description="Search Results" featureGroup="F3 (forward external primer)" score="0.0"/><ns3:features begin="162" end="179" type="GGCAACCATCGTCGTGAG" description="Search Results" featureGroup="F3" score="0.0"/><ns3:features begin="269" end="289" type="GGCTTGTTCCGGCGTCTTTTG" description="Search Results" featureGroup="B1c(BIP backward internal primer)" score="0.0"/><ns3:features begin="322" end="340" type="GTGTAGTGGACTGCCATGG" description="Search Results" featureGroup="B2c(reverse complement_BIF backward internal primer)" score="0.0"/><ns3:features begin="322" end="340" type="GTGTAGTGGACTGCCATGG" description="Search Results" featureGroup="B2c (reverse complement_BIP backward internal primer)" score="0.0"/><ns3:features begin="242" end="258" type="TGACTCAATTCATTCCGTGC" description="Search Results" featureGroup="18S_crRNA" score="0.0"/><ns3:features begin="242" end="261" type="TGACTCAATTCATTCCGTGC" description="Search Results" featureGroup="18S_crRNA" score="0.0"/><ns3:features begin="242" end="261" type="TGACTCAATTCATTCCGTGCGAAA" description="Search Results" featureGroup="18S_crRNA" score="0.0"/></ns3:JSeq><ns3:JSeq colour="-1" start="1" end="2108" id="sq4"><ns3:features begin="251" end="272" type="AACACCCAGCAGTGTTGACTCA" description="Search Results" featureGroup="F1(reverse complement_FIP forward internal primer)" score="0.0"/><ns3:features begin="251" end="272" type="AACACCCAGCAGTGTTGACTCA" description="Search Results" featureGroup="F1c(reverse complement_FIP forward internal primer)" score="0.0"/><ns3:features begin="251" end="272" type="AACACCCAGCAGTGTTGACTCA" description="Search Results" featureGroup="Search Results" score="0.0"/><ns3:features begin="251" end="272" type="AACACCCAGCAGTGTTGACTCA" description="Search Results" featureGroup="F1c" score="0.0"/><ns3:features begin="222" end="245" type="ACAGTAAAACCAATGCCTTCACTG" description="Search Results" featureGroup="LF(reverse complement_forward loop primer)" score="0.0"/><ns3:features begin="222" end="245" type="ACAGTAAAACCAATGCCTTCACTG" description="Search Results" featureGroup="LF(reverse complement_Loop forward)" score="0.0"/><ns3:features begin="204" end="221" type="ACGCCCAGCGAATGAATG" description="Search Results" featureGroup="F2 (FIP forward internal primer)" score="0.0"/><ns3:features begin="321" end="339" type="ACTGCCCTATCAGCTGGTG" description="Search Results" featureGroup="LB(backward loop primer)" score="0.0"/><ns3:features begin="377" end="394" type="CGGGGGATTAGGGTTCGA" description="Search Results" featureGroup="B3c (rerverse complement_backward external primer)" score="0.0"/><ns3:features begin="186" end="186" type="GGCAACCATCGTCGTGAG" description="" featureGroup="F3 (forward external primer)" score="0.0"/><ns3:features begin="188" end="203" type="GGCAACCATCGTCGTGAG" description="" featureGroup="F3 (forward external primer)" score="0.0"/><ns3:features begin="293" end="313" type="GGCTTGTTCCGGCGTCTTTTG" description="Search Results" featureGroup="B1c(BIP backward internal primer)" score="0.0"/><ns3:features begin="346" end="364" type="GTGTAGTGGACTGCCATGG" description="Search Results" featureGroup="B2c(reverse complement_BIF backward internal primer)" score="0.0"/><ns3:features begin="346" end="364" type="GTGTAGTGGACTGCCATGG" description="Search Results" featureGroup="B2c (reverse complement_BIP backward internal primer)" score="0.0"/><ns3:features begin="266" end="285" type="TGACTCAATTCATTCCGTGC" description="Search Results" featureGroup="18S_crRNA" score="0.0"/><ns3:features begin="266" end="282" type="TGACTCAATTCATTCCGTGC" description="Search Results" featureGroup="18S_crRNA" score="0.0"/></ns3:JSeq><ns3:JSeq colour="-1" start="1" end="2127" id="sq6"><ns3:features begin="258" end="279" type="AACACCCAGCAGTGTTGACTCA" description="Search Results" featureGroup="F1(reverse complement_FIP forward internal primer)" score="0.0"/><ns3:features begin="258" end="279" type="AACACCCAGCAGTGTTGACTCA" description="Search Results" featureGroup="F1c(reverse complement_FIP forward internal primer)" score="0.0"/><ns3:features begin="258" end="279" type="AACACCCAGCAGTGTTGACTCA" description="Search Results" featureGroup="Search Results" score="0.0"/><ns3:features begin="258" end="279" type="AACACCCAGCAGTGTTGACTCA" description="Search Results" featureGroup="F1c" score="0.0"/><ns3:features begin="229" end="252" type="ACAGTAAAACCAATGCCTTCACTG" description="Search Results" featureGroup="LF(reverse complement_forward loop primer)" score="0.0"/><ns3:features begin="229" end="252" type="ACAGTAAAACCAATGCCTTCACTG" description="Search Results" featureGroup="LF(reverse complement_Loop forward)" score="0.0"/><ns3:features begin="211" end="228" type="ACGCCCAGCGAATGAATG" description="Search Results" featureGroup="F2 (FIP forward internal primer)" score="0.0"/><ns3:features begin="328" end="346" type="ACTGCCCTATCAGCTGGTG" description="Search Results" featureGroup="LB(backward loop primer)" score="0.0"/><ns3:features begin="384" end="401" type="CGGGGGATTAGGGTTCGA" description="Search Results" featureGroup="B3c (rerverse complement_backward external primer)" score="0.0"/><ns3:features begin="193" end="210" type="GGCAACCATCGTCGTGAG" description="" featureGroup="F3 (forward external primer)" score="0.0"/><ns3:features begin="193" end="210" type="GGCAACCATCGTCGTGAG" description="Search Results" featureGroup="F3 (forward external primer)" score="0.0"/><ns3:features begin="193" end="210" type="GGCAACCATCGTCGTGAG" description="Search Results" featureGroup="F3" score="0.0"/><ns3:features begin="300" end="320" type="GGCTTGTTCCGGCGTCTTTTG" description="Search Results" featureGroup="B1c(BIP backward internal primer)" score="0.0"/><ns3:features begin="353" end="371" type="GTGTAGTGGACTGCCATGG" description="Search Results" featureGroup="B2c(reverse complement_BIF backward internal primer)" score="0.0"/><ns3:features begin="353" end="371" type="GTGTAGTGGACTGCCATGG" description="Search Results" featureGroup="B2c (reverse complement_BIP backward internal primer)" score="0.0"/><ns3:features begin="273" end="292" type="TGACTCAATTCATTCCGTGC" description="Search Results" featureGroup="18S_crRNA" score="0.0"/></ns3:JSeq><ns3:JSeq colour="-1" start="1" end="2128" id="sq8"><ns3:features begin="258" end="279" type="AACACCCAGCAGTGTTGACTCA" description="Search Results" featureGroup="F1(reverse complement_FIP forward internal primer)" score="0.0"/><ns3:features begin="258" end="279" type="AACACCCAGCAGTGTTGACTCA" description="Search Results" featureGroup="F1c(reverse complement_FIP forward internal primer)" score="0.0"/><ns3:features begin="258" end="279" type="AACACCCAGCAGTGTTGACTCA" description="Search Results" featureGroup="F1c (reverse complement_FIP forward internal primer)" score="0.0"/><ns3:features begin="258" end="279" type="AACACCCAGCAGTGTTGACTCA" description="Search Results" featureGroup="F1c" score="0.0"/><ns3:features begin="229" end="252" type="ACAGTAAAACCAATGCCTTCACTG" description="Search Results" featureGroup="LF(reverse complement_forward loop primer)" score="0.0"/><ns3:features begin="229" end="252" type="ACAGTAAAACCAATGCCTTCACTG" description="Search Results" featureGroup="LF(reverse complement_Loop forward)" score="0.0"/><ns3:features begin="211" end="228" type="ACGCCCAGCGAATGAATG" description="Search Results" featureGroup="F2 (FIP forward internal primer)" score="0.0"/><ns3:features begin="328" end="346" type="ACTGCCCTATCAGCTGGTG" description="Search Results" featureGroup="LB(backward loop primer)" score="0.0"/><ns3:features begin="384" end="401" type="CGGGGGATTAGGGTTCGA" description="Search Results" featureGroup="B3c (rerverse complement_backward external primer)" score="0.0"/><ns3:features begin="193" end="210" type="GGCAACCATCGTCGTGAG" description="Search Results" featureGroup="F3 (forward external primer)" score="0.0"/><ns3:features begin="193" end="210" type="GGCAACCATCGTCGTGAG" description="Search Results" featureGroup="F3" score="0.0"/><ns3:features begin="300" end="320" type="GGCTTGTTCCGGCGTCTTTTG" description="Search Results" featureGroup="B1c(BIP backward internal primer)" score="0.0"/><ns3:features begin="353" end="371" type="GTGTAGTGGACTGCCATGG" description="Search Results" featureGroup="B2c(reverse complement_BIF backward internal primer)" score="0.0"/><ns3:features begin="353" end="371" type="GTGTAGTGGACTGCCATGG" description="Search Results" featureGroup="B2c (reverse complement_BIP backward internal primer)" score="0.0"/><ns3:features begin="273" end="292" type="TGACTCAATTCATTCCGTGC" description="Search Results" featureGroup="18S_crRNA" score="0.0"/></ns3:JSeq><ns3:JSeq colour="-1" start="1" end="2190" id="sq10"><ns3:features begin="258" end="279" type="AACACCCAGCAGTGTTGACTCA" description="Search Results" featureGroup="F1(reverse complement_FIP forward internal primer)" score="0.0"/><ns3:features begin="258" end="279" type="AACACCCAGCAGTGTTGACTCA" description="Search Results" featureGroup="F1c(reverse complement_FIP forward internal primer)" score="0.0"/><ns3:features begin="258" end="279" type="AACACCCAGCAGTGTTGACTCA" description="Search Results" featureGroup="Search Results" score="0.0"/><ns3:features begin="258" end="279" type="AACACCCAGCAGTGTTGACTCA" description="Search Results" featureGroup="F1c" score="0.0"/><ns3:features begin="229" end="252" type="ACAGTAAAACCAATGCCTTCACTG" description="Search Results" featureGroup="LF(reverse complement_forward loop primer)" score="0.0"/><ns3:features begin="229" end="252" type="ACAGTAAAACCAATGCCTTCACTG" description="Search Results" featureGroup="LF(reverse complement_Loop forward)" score="0.0"/><ns3:features begin="211" end="228" type="ACGCCCAGCGAATGAATG" description="Search Results" featureGroup="F2 (FIP forward internal primer)" score="0.0"/><ns3:features begin="328" end="346" type="ACTGCCCTATCAGCTGGTG" description="Search Results" featureGroup="LB(backward loop primer)" score="0.0"/><ns3:features begin="384" end="401" type="CGGGGGATTAGGGTTCGA" description="Search Results" featureGroup="B3c (rerverse complement_backward external primer)" score="0.0"/><ns3:features begin="193" end="210" type="GGCAACCATCGTCGTGAG" description="Search Results" featureGroup="F3 (forward external primer)" score="0.0"/><ns3:features begin="193" end="210" type="GGCAACCATCGTCGTGAG" description="Search Results" featureGroup="F3" score="0.0"/><ns3:features begin="300" end="320" type="GGCTTGTTCCGGCGTCTTTTG" description="Search Results" featureGroup="B1c(BIP backward internal primer)" score="0.0"/><ns3:features begin="353" end="371" type="GTGTAGTGGACTGCCATGG" description="Search Results" featureGroup="B2c(reverse complement_BIF backward internal primer)" score="0.0"/><ns3:features begin="353" end="371" type="GTGTAGTGGACTGCCATGG" description="Search Results" featureGroup="B2c (reverse complement_BIP backward internal primer)" score="0.0"/><ns3:features begin="273" end="292" type="TGACTCAATTCATTCCGTGC" description="Search Results" featureGroup="18S_crRNA" score="0.0"/></ns3:JSeq><ns3:JSeq colour="-1" start="1" end="2190" id="sq12"><ns3:features begin="258" end="279" type="AACACCCAGCAGTGTTGACTCA" description="Search Results" featureGroup="F1(reverse complement_FIP forward internal primer)" score="0.0"/><ns3:features begin="258" end="279" type="AACACCCAGCAGTGTTGACTCA" description="Search Results" featureGroup="F1c(reverse complement_FIP forward internal primer)" score="0.0"/><ns3:features begin="258" end="279" type="AACACCCAGCAGTGTTGACTCA" description="Search Results" featureGroup="Search Results" score="0.0"/><ns3:features begin="258" end="279" type="AACACCCAGCAGTGTTGACTCA" description="Search Results" featureGroup="F1c" score="0.0"/><ns3:features begin="229" end="252" type="ACAGTAAAACCAATGCCTTCACTG" description="Search Results" featureGroup="LF(reverse complement_forward loop primer)" score="0.0"/><ns3:features begin="229" end="252" type="ACAGTAAAACCAATGCCTTCACTG" description="Search Results" featureGroup="LF(reverse complement_Loop forward)" score="0.0"/><ns3:features begin="211" end="228" type="ACGCCCAGCGAATGAATG" description="Search Results" featureGroup="F2 (FIP forward internal primer)" score="0.0"/><ns3:features begin="328" end="346" type="ACTGCCCTATCAGCTGGTG" description="Search Results" featureGroup="LB(backward loop primer)" score="0.0"/><ns3:features begin="384" end="401" type="CGGGGGATTAGGGTTCGA" description="Search Results" featureGroup="B3c (rerverse complement_backward external primer)" score="0.0"/><ns3:features begin="193" end="210" type="GGCAACCATCGTCGTGAG" description="Search Results" featureGroup="F3 (forward external primer)" score="0.0"/><ns3:features begin="193" end="210" type="GGCAACCATCGTCGTGAG" description="Search Results" featureGroup="F3" score="0.0"/><ns3:features begin="300" end="320" type="GGCTTGTTCCGGCGTCTTTTG" description="Search Results" featureGroup="B1c(BIP backward internal primer)" score="0.0"/><ns3:features begin="353" end="371" type="GTGTAGTGGACTGCCATGG" description="Search Results" featureGroup="B2c(reverse complement_BIF backward internal primer)" score="0.0"/><ns3:features begin="353" end="371" type="GTGTAGTGGACTGCCATGG" description="Search Results" featureGroup="B2c (reverse complement_BIP backward internal primer)" score="0.0"/><ns3:features begin="273" end="292" type="TGACTCAATTCATTCCGTGC" description="Search Results" featureGroup="18S_crRNA" score="0.0"/></ns3:JSeq><ns3:JSeq colour="-1" start="1" end="2190" id="sq14"><ns3:features begin="258" end="279" type="AACACCCAGCAGTGTTGACTCA" description="Search Results" featureGroup="F1(reverse complement_FIP forward internal primer)" score="0.0"/><ns3:features begin="258" end="279" type="AACACCCAGCAGTGTTGACTCA" description="Search Results" featureGroup="F1c(reverse complement_FIP forward internal primer)" score="0.0"/><ns3:features begin="258" end="279" type="AACACCCAGCAGTGTTGACTCA" description="Search Results" featureGroup="Search Results" score="0.0"/><ns3:features begin="258" end="279" type="AACACCCAGCAGTGTTGACTCA" description="Search Results" featureGroup="F1c" score="0.0"/><ns3:features begin="229" end="252" type="ACAGTAAAACCAATGCCTTCACTG" description="Search Results" featureGroup="LF(reverse complement_forward loop primer)" score="0.0"/><ns3:features begin="229" end="252" type="ACAGTAAAACCAATGCCTTCACTG" description="Search Results" featureGroup="LF(reverse complement_Loop forward)" score="0.0"/><ns3:features begin="211" end="228" type="ACGCCCAGCGAATGAATG" description="Search Results" featureGroup="F2 (FIP forward internal primer)" score="0.0"/><ns3:features begin="328" end="346" type="ACTGCCCTATCAGCTGGTG" description="Search Results" featureGroup="LB(backward loop primer)" score="0.0"/><ns3:features begin="384" end="401" type="CGGGGGATTAGGGTTCGA" description="Search Results" featureGroup="B3c (rerverse complement_backward external primer)" score="0.0"/><ns3:features begin="193" end="210" type="GGCAACCATCGTCGTGAG" description="Search Results" featureGroup="F3 (forward external primer)" score="0.0"/><ns3:features begin="193" end="210" type="GGCAACCATCGTCGTGAG" description="Search Results" featureGroup="F3" score="0.0"/><ns3:features begin="300" end="320" type="GGCTTGTTCCGGCGTCTTTTG" description="Search Results" featureGroup="B1c(BIP backward internal primer)" score="0.0"/><ns3:features begin="353" end="371" type="GTGTAGTGGACTGCCATGG" description="Search Results" featureGroup="B2c(reverse complement_BIF backward internal primer)" score="0.0"/><ns3:features begin="353" end="371" type="GTGTAGTGGACTGCCATGG" description="Search Results" featureGroup="B2c (reverse complement_BIP backward internal primer)" score="0.0"/><ns3:features begin="273" end="292" type="TGACTCAATTCATTCCGTGC" description="Search Results" featureGroup="18S_crRNA" score="0.0"/></ns3:JSeq><ns3:JSeq colour="-1" start="1" end="2190" id="sq16"><ns3:features begin="258" end="279" type="AACACCCAGCAGTGTTGACTCA" description="Search Results" featureGroup="F1(reverse complement_FIP forward internal primer)" score="0.0"/><ns3:features begin="258" end="279" type="AACACCCAGCAGTGTTGACTCA" description="Search Results" featureGroup="F1c(reverse complement_FIP forward internal primer)" score="0.0"/><ns3:features begin="258" end="279" type="AACACCCAGCAGTGTTGACTCA" description="Search Results" featureGroup="Search Results" score="0.0"/><ns3:features begin="258" end="279" type="AACACCCAGCAGTGTTGACTCA" description="Search Results" featureGroup="F1c" score="0.0"/><ns3:features begin="229" end="252" type="ACAGTAAAACCAATGCCTTCACTG" description="Search Results" featureGroup="LF(reverse complement_forward loop primer)" score="0.0"/><ns3:features begin="229" end="252" type="ACAGTAAAACCAATGCCTTCACTG" description="Search Results" featureGroup="LF(reverse complement_Loop forward)" score="0.0"/><ns3:features begin="211" end="228" type="ACGCCCAGCGAATGAATG" description="Search Results" featureGroup="F2 (FIP forward internal primer)" score="0.0"/><ns3:features begin="328" end="346" type="ACTGCCCTATCAGCTGGTG" description="Search Results" featureGroup="LB(backward loop primer)" score="0.0"/><ns3:features begin="384" end="401" type="CGGGGGATTAGGGTTCGA" description="Search Results" featureGroup="B3c (rerverse complement_backward external primer)" score="0.0"/><ns3:features begin="193" end="210" type="GGCAACCATCGTCGTGAG" description="Search Results" featureGroup="F3 (forward external primer)" score="0.0"/><ns3:features begin="193" end="210" type="GGCAACCATCGTCGTGAG" description="Search Results" featureGroup="F3" score="0.0"/><ns3:features begin="300" end="320" type="GGCTTGTTCCGGCGTCTTTTG" description="Search Results" featureGroup="B1c(BIP backward internal primer)" score="0.0"/><ns3:features begin="353" end="371" type="GTGTAGTGGACTGCCATGG" description="Search Results" featureGroup="B2c(reverse complement_BIF backward internal primer)" score="0.0"/><ns3:features begin="353" end="371" type="GTGTAGTGGACTGCCATGG" description="Search Results" featureGroup="B2c (reverse complement_BIP backward internal primer)" score="0.0"/><ns3:features begin="273" end="292" type="TGACTCAATTCATTCCGTGC" description="Search Results" featureGroup="18S_crRNA" score="0.0"/></ns3:JSeq><ns3:JSeq colour="-1" start="1" end="2191" id="sq18"><ns3:features begin="258" end="279" type="AACACCCAGCAGTGTTGACTCA" description="Search Results" featureGroup="F1(reverse complement_FIP forward internal primer)" score="0.0"/><ns3:features begin="258" end="279" type="AACACCCAGCAGTGTTGACTCA" description="Search Results" featureGroup="F1c(reverse complement_FIP forward internal primer)" score="0.0"/><ns3:features begin="258" end="279" type="AACACCCAGCAGTGTTGACTCA" description="Search Results" featureGroup="Search Results" score="0.0"/><ns3:features begin="258" end="279" type="AACACCCAGCAGTGTTGACTCA" description="Search Results" featureGroup="F1c" score="0.0"/><ns3:features begin="229" end="252" type="ACAGTAAAACCAATGCCTTCACTG" description="Search Results" featureGroup="LF(reverse complement_forward loop primer)" score="0.0"/><ns3:features begin="229" end="252" type="ACAGTAAAACCAATGCCTTCACTG" description="Search Results" featureGroup="LF(reverse complement_Loop forward)" score="0.0"/><ns3:features begin="211" end="228" type="ACGCCCAGCGAATGAATG" description="Search Results" featureGroup="F2 (FIP forward internal primer)" score="0.0"/><ns3:features begin="328" end="346" type="ACTGCCCTATCAGCTGGTG" description="Search Results" featureGroup="LB(backward loop primer)" score="0.0"/><ns3:features begin="384" end="401" type="CGGGGGATTAGGGTTCGA" description="Search Results" featureGroup="B3c (rerverse complement_backward external primer)" score="0.0"/><ns3:features begin="193" end="210" type="GGCAACCATCGTCGTGAG" description="Search Results" featureGroup="F3 (forward external primer)" score="0.0"/><ns3:features begin="193" end="210" type="GGCAACCATCGTCGTGAG" description="Search Results" featureGroup="F3" score="0.0"/><ns3:features begin="300" end="320" type="GGCTTGTTCCGGCGTCTTTTG" description="Search Results" featureGroup="B1c(BIP backward internal primer)" score="0.0"/><ns3:features begin="353" end="371" type="GTGTAGTGGACTGCCATGG" description="Search Results" featureGroup="B2c(reverse complement_BIF backward internal primer)" score="0.0"/><ns3:features begin="353" end="371" type="GTGTAGTGGACTGCCATGG" description="Search Results" featureGroup="B2c (reverse complement_BIP backward internal primer)" score="0.0"/><ns3:features begin="273" end="292" type="TGACTCAATTCATTCCGTGC" description="Search Results" featureGroup="18S_crRNA" score="0.0"/></ns3:JSeq><ns3:JSeq colour="-1" start="1" end="2191" id="sq20"><ns3:features begin="258" end="279" type="AACACCCAGCAGTGTTGACTCA" description="Search Results" featureGroup="F1(reverse complement_FIP forward internal primer)" score="0.0"/><ns3:features begin="258" end="279" type="AACACCCAGCAGTGTTGACTCA" description="Search Results" featureGroup="F1c(reverse complement_FIP forward internal primer)" score="0.0"/><ns3:features begin="258" end="279" type="AACACCCAGCAGTGTTGACTCA" description="Search Results" featureGroup="Search Results" score="0.0"/><ns3:features begin="258" end="279" type="AACACCCAGCAGTGTTGACTCA" description="Search Results" featureGroup="F1c" score="0.0"/><ns3:features begin="229" end="252" type="ACAGTAAAACCAATGCCTTCACTG" description="Search Results" featureGroup="LF(reverse complement_forward loop primer)" score="0.0"/><ns3:features begin="229" end="252" type="ACAGTAAAACCAATGCCTTCACTG" description="Search Results" featureGroup="LF(reverse complement_Loop forward)" score="0.0"/><ns3:features begin="211" end="228" type="ACGCCCAGCGAATGAATG" description="Search Results" featureGroup="F2 (FIP forward internal primer)" score="0.0"/><ns3:features begin="328" end="346" type="ACTGCCCTATCAGCTGGTG" description="Search Results" featureGroup="LB(backward loop primer)" score="0.0"/><ns3:features begin="384" end="401" type="CGGGGGATTAGGGTTCGA" description="Search Results" featureGroup="B3c (rerverse complement_backward external primer)" score="0.0"/><ns3:features begin="193" end="210" type="GGCAACCATCGTCGTGAG" description="Search Results" featureGroup="F3 (forward external primer)" score="0.0"/><ns3:features begin="193" end="210" type="GGCAACCATCGTCGTGAG" description="Search Results" featureGroup="F3" score="0.0"/><ns3:features begin="300" end="320" type="GGCTTGTTCCGGCGTCTTTTG" description="Search Results" featureGroup="B1c(BIP backward internal primer)" score="0.0"/><ns3:features begin="353" end="371" type="GTGTAGTGGACTGCCATGG" description="Search Results" featureGroup="B2c(reverse complement_BIF backward internal primer)" score="0.0"/><ns3:features begin="353" end="371" type="GTGTAGTGGACTGCCATGG" description="Search Results" featureGroup="B2c (reverse complement_BIP backward internal primer)" score="0.0"/><ns3:features begin="273" end="292" type="TGACTCAATTCATTCCGTGC" description="Search Results" featureGroup="18S_crRNA" score="0.0"/></ns3:JSeq><ns3:JSeq colour="-1" start="1" end="2191" id="sq22"><ns3:features begin="258" end="279" type="AACACCCAGCAGTGTTGACTCA" description="Search Results" featureGroup="F1(reverse complement_FIP forward internal primer)" score="0.0"/><ns3:features begin="258" end="279" type="AACACCCAGCAGTGTTGACTCA" description="Search Results" featureGroup="F1c(reverse complement_FIP forward internal primer)" score="0.0"/><ns3:features begin="258" end="279" type="AACACCCAGCAGTGTTGACTCA" description="Search Results" featureGroup="Search Results" score="0.0"/><ns3:features begin="258" end="279" type="AACACCCAGCAGTGTTGACTCA" description="Search Results" featureGroup="F1c" score="0.0"/><ns3:features begin="229" end="252" type="ACAGTAAAACCAATGCCTTCACTG" description="Search Results" featureGroup="LF(reverse complement_forward loop primer)" score="0.0"/><ns3:features begin="229" end="252" type="ACAGTAAAACCAATGCCTTCACTG" description="Search Results" featureGroup="LF(reverse complement_Loop forward)" score="0.0"/><ns3:features begin="211" end="228" type="ACGCCCAGCGAATGAATG" description="Search Results" featureGroup="F2 (FIP forward internal primer)" score="0.0"/><ns3:features begin="328" end="346" type="ACTGCCCTATCAGCTGGTG" description="Search Results" featureGroup="LB(backward loop primer)" score="0.0"/><ns3:features begin="384" end="401" type="CGGGGGATTAGGGTTCGA" description="Search Results" featureGroup="B3c (rerverse complement_backward external primer)" score="0.0"/><ns3:features begin="193" end="210" type="GGCAACCATCGTCGTGAG" description="Search Results" featureGroup="F3 (forward external primer)" score="0.0"/><ns3:features begin="193" end="210" type="GGCAACCATCGTCGTGAG" description="Search Results" featureGroup="F3" score="0.0"/><ns3:features begin="300" end="320" type="GGCTTGTTCCGGCGTCTTTTG" description="Search Results" featureGroup="B1c(BIP backward internal primer)" score="0.0"/><ns3:features begin="353" end="371" type="GTGTAGTGGACTGCCATGG" description="Search Results" featureGroup="B2c(reverse complement_BIF backward internal primer)" score="0.0"/><ns3:features begin="353" end="371" type="GTGTAGTGGACTGCCATGG" description="Search Results" featureGroup="B2c (reverse complement_BIP backward internal primer)" score="0.0"/><ns3:features begin="273" end="292" type="TGACTCAATTCATTCCGTGC" description="Search Results" featureGroup="18S_crRNA" score="0.0"/></ns3:JSeq><ns3:JSeq colour="-1" start="1" end="2191" id="sq24"><ns3:features begin="258" end="279" type="AACACCCAGCAGTGTTGACTCA" description="Search Results" featureGroup="F1(reverse complement_FIP forward internal primer)" score="0.0"/><ns3:features begin="258" end="279" type="AACACCCAGCAGTGTTGACTCA" description="Search Results" featureGroup="F1c(reverse complement_FIP forward internal primer)" score="0.0"/><ns3:features begin="258" end="279" type="AACACCCAGCAGTGTTGACTCA" description="Search Results" featureGroup="Search Results" score="0.0"/><ns3:features begin="258" end="279" type="AACACCCAGCAGTGTTGACTCA" description="Search Results" featureGroup="F1c" score="0.0"/><ns3:features begin="229" end="252" type="ACAGTAAAACCAATGCCTTCACTG" description="Search Results" featureGroup="LF(reverse complement_forward loop primer)" score="0.0"/><ns3:features begin="229" end="252" type="ACAGTAAAACCAATGCCTTCACTG" description="Search Results" featureGroup="LF(reverse complement_Loop forward)" score="0.0"/><ns3:features begin="211" end="228" type="ACGCCCAGCGAATGAATG" description="Search Results" featureGroup="F2 (FIP forward internal primer)" score="0.0"/><ns3:features begin="328" end="346" type="ACTGCCCTATCAGCTGGTG" description="Search Results" featureGroup="LB(backward loop primer)" score="0.0"/><ns3:features begin="384" end="401" type="CGGGGGATTAGGGTTCGA" description="Search Results" featureGroup="B3c (rerverse complement_backward external primer)" score="0.0"/><ns3:features begin="193" end="210" type="GGCAACCATCGTCGTGAG" description="Search Results" featureGroup="F3 (forward external primer)" score="0.0"/><ns3:features begin="193" end="210" type="GGCAACCATCGTCGTGAG" description="Search Results" featureGroup="F3" score="0.0"/><ns3:features begin="300" end="320" type="GGCTTGTTCCGGCGTCTTTTG" description="Search Results" featureGroup="B1c(BIP backward internal primer)" score="0.0"/><ns3:features begin="353" end="371" type="GTGTAGTGGACTGCCATGG" description="Search Results" featureGroup="B2c(reverse complement_BIF backward internal primer)" score="0.0"/><ns3:features begin="353" end="371" type="GTGTAGTGGACTGCCATGG" description="Search Results" featureGroup="B2c (reverse complement_BIP backward internal primer)" score="0.0"/><ns3:features begin="273" end="292" type="TGACTCAATTCATTCCGTGC" description="Search Results" featureGroup="18S_crRNA" score="0.0"/></ns3:JSeq><ns3:JSeq colour="-1" start="1" end="2191" id="sq26"><ns3:features begin="258" end="279" type="AACACCCAGCAGTGTTGACTCA" description="Search Results" featureGroup="F1(reverse complement_FIP forward internal primer)" score="0.0"/><ns3:features begin="258" end="279" type="AACACCCAGCAGTGTTGACTCA" description="Search Results" featureGroup="F1c(reverse complement_FIP forward internal primer)" score="0.0"/><ns3:features begin="258" end="279" type="AACACCCAGCAGTGTTGACTCA" description="Search Results" featureGroup="Search Results" score="0.0"/><ns3:features begin="258" end="279" type="AACACCCAGCAGTGTTGACTCA" description="Search Results" featureGroup="F1c" score="0.0"/><ns3:features begin="229" end="252" type="ACAGTAAAACCAATGCCTTCACTG" description="Search Results" featureGroup="LF(reverse complement_forward loop primer)" score="0.0"/><ns3:features begin="229" end="252" type="ACAGTAAAACCAATGCCTTCACTG" description="Search Results" featureGroup="LF(reverse complement_Loop forward)" score="0.0"/><ns3:features begin="211" end="228" type="ACGCCCAGCGAATGAATG" description="Search Results" featureGroup="F2 (FIP forward internal primer)" score="0.0"/><ns3:features begin="328" end="346" type="ACTGCCCTATCAGCTGGTG" description="Search Results" featureGroup="LB(backward loop primer)" score="0.0"/><ns3:features begin="384" end="401" type="CGGGGGATTAGGGTTCGA" description="Search Results" featureGroup="B3c (rerverse complement_backward external primer)" score="0.0"/><ns3:features begin="193" end="210" type="GGCAACCATCGTCGTGAG" description="Search Results" featureGroup="F3 (forward external primer)" score="0.0"/><ns3:features begin="193" end="210" type="GGCAACCATCGTCGTGAG" description="Search Results" featureGroup="F3" score="0.0"/><ns3:features begin="300" end="320" type="GGCTTGTTCCGGCGTCTTTTG" description="Search Results" featureGroup="B1c(BIP backward internal primer)" score="0.0"/><ns3:features begin="353" end="371" type="GTGTAGTGGACTGCCATGG" description="Search Results" featureGroup="B2c(reverse complement_BIF backward internal primer)" score="0.0"/><ns3:features begin="353" end="371" type="GTGTAGTGGACTGCCATGG" description="Search Results" featureGroup="B2c (reverse complement_BIP backward internal primer)" score="0.0"/><ns3:features begin="273" end="292" type="TGACTCAATTCATTCCGTGC" description="Search Results" featureGroup="18S_crRNA" score="0.0"/></ns3:JSeq><ns3:JSeq colour="-1" start="1" end="2204" id="sq28"><ns3:features begin="278" end="299" type="AACACCCAGCAGTGTTGACTCA" description="Search Results" featureGroup="F1(reverse complement_FIP forward internal primer)" score="0.0"/><ns3:features begin="278" end="299" type="AACACCCAGCAGTGTTGACTCA" description="Search Results" featureGroup="F1c(reverse complement_FIP forward internal primer)" score="0.0"/><ns3:features begin="278" end="299" type="AACACCCAGCAGTGTTGACTCA" description="Search Results" featureGroup="Search Results" score="0.0"/><ns3:features begin="278" end="299" type="AACACCCAGCAGTGTTGACTCA" description="Search Results" featureGroup="F1c" score="0.0"/><ns3:features begin="249" end="272" type="ACAGTAAAACCAATGCCTTCACTG" description="Search Results" featureGroup="LF(reverse complement_forward loop primer)" score="0.0"/><ns3:features begin="249" end="272" type="ACAGTAAAACCAATGCCTTCACTG" description="Search Results" featureGroup="LF(reverse complement_Loop forward)" score="0.0"/><ns3:features begin="231" end="248" type="ACGCCCAGCGAATGAATG" description="Search Results" featureGroup="F2 (FIP forward internal primer)" score="0.0"/><ns3:features begin="348" end="366" type="ACTGCCCTATCAGCTGGTG" description="Search Results" featureGroup="LB(backward loop primer)" score="0.0"/><ns3:features begin="404" end="421" type="CGGGGGATTAGGGTTCGA" description="Search Results" featureGroup="B3c (rerverse complement_backward external primer)" score="0.0"/><ns3:features begin="213" end="230" type="GGCAACCATCGTCGTGAG" description="Search Results" featureGroup="F3 (forward external primer)" score="0.0"/><ns3:features begin="213" end="230" type="GGCAACCATCGTCGTGAG" description="Search Results" featureGroup="F3" score="0.0"/><ns3:features begin="320" end="340" type="GGCTTGTTCCGGCGTCTTTTG" description="Search Results" featureGroup="B1c(BIP backward internal primer)" score="0.0"/><ns3:features begin="373" end="391" type="GTGTAGTGGACTGCCATGG" description="Search Results" featureGroup="B2c(reverse complement_BIF backward internal primer)" score="0.0"/><ns3:features begin="373" end="391" type="GTGTAGTGGACTGCCATGG" description="Search Results" featureGroup="B2c (reverse complement_BIP backward internal primer)" score="0.0"/><ns3:features begin="293" end="312" type="TGACTCAATTCATTCCGTGC" description="Search Results" featureGroup="18S_crRNA" score="0.0"/></ns3:JSeq><ns3:JSeq colour="-1" start="1" end="2204" id="sq30"><ns3:features begin="278" end="299" type="AACACCCAGCAGTGTTGACTCA" description="Search Results" featureGroup="F1(reverse complement_FIP forward internal primer)" score="0.0"/><ns3:features begin="278" end="299" type="AACACCCAGCAGTGTTGACTCA" description="Search Results" featureGroup="F1c(reverse complement_FIP forward internal primer)" score="0.0"/><ns3:features begin="278" end="299" type="AACACCCAGCAGTGTTGACTCA" description="Search Results" featureGroup="Search Results" score="0.0"/><ns3:features begin="278" end="299" type="AACACCCAGCAGTGTTGACTCA" description="Search Results" featureGroup="F1c" score="0.0"/><ns3:features begin="249" end="272" type="ACAGTAAAACCAATGCCTTCACTG" description="Search Results" featureGroup="LF(reverse complement_forward loop primer)" score="0.0"/><ns3:features begin="249" end="272" type="ACAGTAAAACCAATGCCTTCACTG" description="Search Results" featureGroup="LF(reverse complement_Loop forward)" score="0.0"/><ns3:features begin="231" end="248" type="ACGCCCAGCGAATGAATG" description="Search Results" featureGroup="F2 (FIP forward internal primer)" score="0.0"/><ns3:features begin="348" end="366" type="ACTGCCCTATCAGCTGGTG" description="Search Results" featureGroup="LB(backward loop primer)" score="0.0"/><ns3:features begin="404" end="421" type="CGGGGGATTAGGGTTCGA" description="Search Results" featureGroup="B3c (rerverse complement_backward external primer)" score="0.0"/><ns3:features begin="213" end="230" type="GGCAACCATCGTCGTGAG" description="Search Results" featureGroup="F3 (forward external primer)" score="0.0"/><ns3:features begin="213" end="230" type="GGCAACCATCGTCGTGAG" description="Search Results" featureGroup="F3" score="0.0"/><ns3:features begin="320" end="340" type="GGCTTGTTCCGGCGTCTTTTG" description="Search Results" featureGroup="B1c(BIP backward internal primer)" score="0.0"/><ns3:features begin="373" end="391" type="GTGTAGTGGACTGCCATGG" description="Search Results" featureGroup="B2c(reverse complement_BIF backward internal primer)" score="0.0"/><ns3:features begin="373" end="391" type="GTGTAGTGGACTGCCATGG" description="Search Results" featureGroup="B2c (reverse complement_BIP backward internal primer)" score="0.0"/><ns3:features begin="293" end="312" type="TGACTCAATTCATTCCGTGC" description="Search Results" featureGroup="18S_crRNA" score="0.0"/></ns3:JSeq><ns3:JSeq colour="-1" start="1" end="2204" id="sq32"><ns3:features begin="278" end="299" type="AACACCCAGCAGTGTTGACTCA" description="Search Results" featureGroup="F1(reverse complement_FIP forward internal primer)" score="0.0"/><ns3:features begin="278" end="299" type="AACACCCAGCAGTGTTGACTCA" description="Search Results" featureGroup="F1c(reverse complement_FIP forward internal primer)" score="0.0"/><ns3:features begin="278" end="299" type="AACACCCAGCAGTGTTGACTCA" description="Search Results" featureGroup="Search Results" score="0.0"/><ns3:features begin="278" end="299" type="AACACCCAGCAGTGTTGACTCA" description="Search Results" featureGroup="F1c" score="0.0"/><ns3:features begin="249" end="272" type="ACAGTAAAACCAATGCCTTCACTG" description="Search Results" featureGroup="LF(reverse complement_forward loop primer)" score="0.0"/><ns3:features begin="249" end="272" type="ACAGTAAAACCAATGCCTTCACTG" description="Search Results" featureGroup="LF(reverse complement_Loop forward)" score="0.0"/><ns3:features begin="231" end="248" type="ACGCCCAGCGAATGAATG" description="Search Results" featureGroup="F2 (FIP forward internal primer)" score="0.0"/><ns3:features begin="348" end="366" type="ACTGCCCTATCAGCTGGTG" description="Search Results" featureGroup="LB(backward loop primer)" score="0.0"/><ns3:features begin="404" end="421" type="CGGGGGATTAGGGTTCGA" description="Search Results" featureGroup="B3c (rerverse complement_backward external primer)" score="0.0"/><ns3:features begin="213" end="230" type="GGCAACCATCGTCGTGAG" description="Search Results" featureGroup="F3 (forward external primer)" score="0.0"/><ns3:features begin="213" end="230" type="GGCAACCATCGTCGTGAG" description="Search Results" featureGroup="F3" score="0.0"/><ns3:features begin="320" end="340" type="GGCTTGTTCCGGCGTCTTTTG" description="Search Results" featureGroup="B1c(BIP backward internal primer)" score="0.0"/><ns3:features begin="373" end="391" type="GTGTAGTGGACTGCCATGG" description="Search Results" featureGroup="B2c(reverse complement_BIF backward internal primer)" score="0.0"/><ns3:features begin="373" end="391" type="GTGTAGTGGACTGCCATGG" description="Search Results" featureGroup="B2c (reverse complement_BIP backward internal primer)" score="0.0"/><ns3:features begin="293" end="312" type="TGACTCAATTCATTCCGTGC" description="Search Results" featureGroup="18S_crRNA" score="0.0"/></ns3:JSeq><ns3:JSeq colour="-1" start="1" end="2204" id="sq34"><ns3:features begin="278" end="299" type="AACACCCAGCAGTGTTGACTCA" description="Search Results" featureGroup="F1(reverse complement_FIP forward internal primer)" score="0.0"/><ns3:features begin="278" end="299" type="AACACCCAGCAGTGTTGACTCA" description="Search Results" featureGroup="F1c(reverse complement_FIP forward internal primer)" score="0.0"/><ns3:features begin="278" end="299" type="AACACCCAGCAGTGTTGACTCA" description="Search Results" featureGroup="Search Results" score="0.0"/><ns3:features begin="278" end="299" type="AACACCCAGCAGTGTTGACTCA" description="Search Results" featureGroup="F1c" score="0.0"/><ns3:features begin="249" end="272" type="ACAGTAAAACCAATGCCTTCACTG" description="Search Results" featureGroup="LF(reverse complement_forward loop primer)" score="0.0"/><ns3:features begin="249" end="272" type="ACAGTAAAACCAATGCCTTCACTG" description="Search Results" featureGroup="LF(reverse complement_Loop forward)" score="0.0"/><ns3:features begin="231" end="248" type="ACGCCCAGCGAATGAATG" description="Search Results" featureGroup="F2 (FIP forward internal primer)" score="0.0"/><ns3:features begin="348" end="366" type="ACTGCCCTATCAGCTGGTG" description="Search Results" featureGroup="LB(backward loop primer)" score="0.0"/><ns3:features begin="404" end="421" type="CGGGGGATTAGGGTTCGA" description="Search Results" featureGroup="B3c (rerverse complement_backward external primer)" score="0.0"/><ns3:features begin="213" end="230" type="GGCAACCATCGTCGTGAG" description="Search Results" featureGroup="F3 (forward external primer)" score="0.0"/><ns3:features begin="213" end="230" type="GGCAACCATCGTCGTGAG" description="Search Results" featureGroup="F3" score="0.0"/><ns3:features begin="320" end="340" type="GGCTTGTTCCGGCGTCTTTTG" description="Search Results" featureGroup="B1c(BIP backward internal primer)" score="0.0"/><ns3:features begin="373" end="391" type="GTGTAGTGGACTGCCATGG" description="Search Results" featureGroup="B2c(reverse complement_BIF backward internal primer)" score="0.0"/><ns3:features begin="373" end="391" type="GTGTAGTGGACTGCCATGG" description="Search Results" featureGroup="B2c (reverse complement_BIP backward internal primer)" score="0.0"/><ns3:features begin="293" end="312" type="TGACTCAATTCATTCCGTGC" description="Search Results" featureGroup="18S_crRNA" score="0.0"/></ns3:JSeq><ns3:JSeq colour="-1" start="1" end="2204" id="sq36"><ns3:features begin="278" end="299" type="AACACCCAGCAGTGTTGACTCA" description="Search Results" featureGroup="F1(reverse complement_FIP forward internal primer)" score="0.0"/><ns3:features begin="278" end="299" type="AACACCCAGCAGTGTTGACTCA" description="Search Results" featureGroup="F1c(reverse complement_FIP forward internal primer)" score="0.0"/><ns3:features begin="278" end="299" type="AACACCCAGCAGTGTTGACTCA" description="Search Results" featureGroup="Search Results" score="0.0"/><ns3:features begin="278" end="299" type="AACACCCAGCAGTGTTGACTCA" description="Search Results" featureGroup="F1c" score="0.0"/><ns3:features begin="249" end="272" type="ACAGTAAAACCAATGCCTTCACTG" description="Search Results" featureGroup="LF(reverse complement_forward loop primer)" score="0.0"/><ns3:features begin="249" end="272" type="ACAGTAAAACCAATGCCTTCACTG" description="Search Results" featureGroup="LF(reverse complement_Loop forward)" score="0.0"/><ns3:features begin="231" end="248" type="ACGCCCAGCGAATGAATG" description="Search Results" featureGroup="F2 (FIP forward internal primer)" score="0.0"/><ns3:features begin="348" end="366" type="ACTGCCCTATCAGCTGGTG" description="Search Results" featureGroup="LB(backward loop primer)" score="0.0"/><ns3:features begin="404" end="421" type="CGGGGGATTAGGGTTCGA" description="Search Results" featureGroup="B3c (rerverse complement_backward external primer)" score="0.0"/><ns3:features begin="213" end="230" type="GGCAACCATCGTCGTGAG" description="Search Results" featureGroup="F3 (forward external primer)" score="0.0"/><ns3:features begin="213" end="230" type="GGCAACCATCGTCGTGAG" description="Search Results" featureGroup="F3" score="0.0"/><ns3:features begin="320" end="340" type="GGCTTGTTCCGGCGTCTTTTG" description="Search Results" featureGroup="B1c(BIP backward internal primer)" score="0.0"/><ns3:features begin="373" end="391" type="GTGTAGTGGACTGCCATGG" description="Search Results" featureGroup="B2c(reverse complement_BIF backward internal primer)" score="0.0"/><ns3:features begin="373" end="391" type="GTGTAGTGGACTGCCATGG" description="Search Results" featureGroup="B2c (reverse complement_BIP backward internal primer)" score="0.0"/><ns3:features begin="293" end="312" type="TGACTCAATTCATTCCGTGC" description="Search Results" featureGroup="18S_crRNA" score="0.0"/></ns3:JSeq><ns3:JSeq colour="-1" start="1" end="2204" id="sq38"><ns3:features begin="278" end="299" type="AACACCCAGCAGTGTTGACTCA" description="Search Results" featureGroup="F1(reverse complement_FIP forward internal primer)" score="0.0"/><ns3:features begin="278" end="299" type="AACACCCAGCAGTGTTGACTCA" description="Search Results" featureGroup="F1c(reverse complement_FIP forward internal primer)" score="0.0"/><ns3:features begin="278" end="299" type="AACACCCAGCAGTGTTGACTCA" description="Search Results" featureGroup="Search Results" score="0.0"/><ns3:features begin="278" end="299" type="AACACCCAGCAGTGTTGACTCA" description="Search Results" featureGroup="F1c" score="0.0"/><ns3:features begin="249" end="272" type="ACAGTAAAACCAATGCCTTCACTG" description="Search Results" featureGroup="LF(reverse complement_forward loop primer)" score="0.0"/><ns3:features begin="249" end="272" type="ACAGTAAAACCAATGCCTTCACTG" description="Search Results" featureGroup="LF(reverse complement_Loop forward)" score="0.0"/><ns3:features begin="231" end="248" type="ACGCCCAGCGAATGAATG" description="Search Results" featureGroup="F2 (FIP forward internal primer)" score="0.0"/><ns3:features begin="348" end="366" type="ACTGCCCTATCAGCTGGTG" description="Search Results" featureGroup="LB(backward loop primer)" score="0.0"/><ns3:features begin="404" end="421" type="CGGGGGATTAGGGTTCGA" description="Search Results" featureGroup="B3c (rerverse complement_backward external primer)" score="0.0"/><ns3:features begin="213" end="230" type="GGCAACCATCGTCGTGAG" description="Search Results" featureGroup="F3 (forward external primer)" score="0.0"/><ns3:features begin="213" end="230" type="GGCAACCATCGTCGTGAG" description="Search Results" featureGroup="F3" score="0.0"/><ns3:features begin="320" end="340" type="GGCTTGTTCCGGCGTCTTTTG" description="Search Results" featureGroup="B1c(BIP backward internal primer)" score="0.0"/><ns3:features begin="373" end="391" type="GTGTAGTGGACTGCCATGG" description="Search Results" featureGroup="B2c(reverse complement_BIF backward internal primer)" score="0.0"/><ns3:features begin="373" end="391" type="GTGTAGTGGACTGCCATGG" description="Search Results" featureGroup="B2c (reverse complement_BIP backward internal primer)" score="0.0"/><ns3:features begin="293" end="312" type="TGACTCAATTCATTCCGTGC" description="Search Results" featureGroup="18S_crRNA" score="0.0"/></ns3:JSeq><ns3:JSeq colour="-1" start="1" end="2205" id="sq40"><ns3:features begin="278" end="299" type="AACACCCAGCAGTGTTGACTCA" description="Search Results" featureGroup="F1(reverse complement_FIP forward internal primer)" score="0.0"/><ns3:features begin="278" end="299" type="AACACCCAGCAGTGTTGACTCA" description="Search Results" featureGroup="F1c(reverse complement_FIP forward internal primer)" score="0.0"/><ns3:features begin="278" end="299" type="AACACCCAGCAGTGTTGACTCA" description="Search Results" featureGroup="Search Results" score="0.0"/><ns3:features begin="278" end="299" type="AACACCCAGCAGTGTTGACTCA" description="Search Results" featureGroup="F1c" score="0.0"/><ns3:features begin="249" end="272" type="ACAGTAAAACCAATGCCTTCACTG" description="Search Results" featureGroup="LF(reverse complement_forward loop primer)" score="0.0"/><ns3:features begin="249" end="272" type="ACAGTAAAACCAATGCCTTCACTG" description="Search Results" featureGroup="LF(reverse complement_Loop forward)" score="0.0"/><ns3:features begin="231" end="248" type="ACGCCCAGCGAATGAATG" description="Search Results" featureGroup="F2 (FIP forward internal primer)" score="0.0"/><ns3:features begin="348" end="366" type="ACTGCCCTATCAGCTGGTG" description="Search Results" featureGroup="LB(backward loop primer)" score="0.0"/><ns3:features begin="404" end="421" type="CGGGGGATTAGGGTTCGA" description="Search Results" featureGroup="B3c (rerverse complement_backward external primer)" score="0.0"/><ns3:features begin="213" end="230" type="GGCAACCATCGTCGTGAG" description="Search Results" featureGroup="F3 (forward external primer)" score="0.0"/><ns3:features begin="213" end="230" type="GGCAACCATCGTCGTGAG" description="Search Results" featureGroup="F3" score="0.0"/><ns3:features begin="320" end="340" type="GGCTTGTTCCGGCGTCTTTTG" description="Search Results" featureGroup="B1c(BIP backward internal primer)" score="0.0"/><ns3:features begin="373" end="391" type="GTGTAGTGGACTGCCATGG" description="Search Results" featureGroup="B2c(reverse complement_BIF backward internal primer)" score="0.0"/><ns3:features begin="373" end="391" type="GTGTAGTGGACTGCCATGG" description="Search Results" featureGroup="B2c (reverse complement_BIP backward internal primer)" score="0.0"/><ns3:features begin="293" end="312" type="TGACTCAATTCATTCCGTGC" description="Search Results" featureGroup="18S_crRNA" score="0.0"/></ns3:JSeq><ns3:JSeq colour="-1" start="1" end="2205" id="sq42"><ns3:features begin="278" end="299" type="AACACCCAGCAGTGTTGACTCA" description="Search Results" featureGroup="F1(reverse complement_FIP forward internal primer)" score="0.0"/><ns3:features begin="278" end="299" type="AACACCCAGCAGTGTTGACTCA" description="Search Results" featureGroup="F1c(reverse complement_FIP forward internal primer)" score="0.0"/><ns3:features begin="278" end="299" type="AACACCCAGCAGTGTTGACTCA" description="Search Results" featureGroup="Search Results" score="0.0"/><ns3:features begin="278" end="299" type="AACACCCAGCAGTGTTGACTCA" description="Search Results" featureGroup="F1c" score="0.0"/><ns3:features begin="249" end="272" type="ACAGTAAAACCAATGCCTTCACTG" description="Search Results" featureGroup="LF(reverse complement_forward loop primer)" score="0.0"/><ns3:features begin="249" end="272" type="ACAGTAAAACCAATGCCTTCACTG" description="Search Results" featureGroup="LF(reverse complement_Loop forward)" score="0.0"/><ns3:features begin="231" end="248" type="ACGCCCAGCGAATGAATG" description="Search Results" featureGroup="F2 (FIP forward internal primer)" score="0.0"/><ns3:features begin="348" end="366" type="ACTGCCCTATCAGCTGGTG" description="Search Results" featureGroup="LB(backward loop primer)" score="0.0"/><ns3:features begin="404" end="421" type="CGGGGGATTAGGGTTCGA" description="Search Results" featureGroup="B3c (rerverse complement_backward external primer)" score="0.0"/><ns3:features begin="213" end="230" type="GGCAACCATCGTCGTGAG" description="Search Results" featureGroup="F3 (forward external primer)" score="0.0"/><ns3:features begin="213" end="230" type="GGCAACCATCGTCGTGAG" description="Search Results" featureGroup="F3" score="0.0"/><ns3:features begin="320" end="340" type="GGCTTGTTCCGGCGTCTTTTG" description="Search Results" featureGroup="B1c(BIP backward internal primer)" score="0.0"/><ns3:features begin="373" end="391" type="GTGTAGTGGACTGCCATGG" description="Search Results" featureGroup="B2c(reverse complement_BIF backward internal primer)" score="0.0"/><ns3:features begin="373" end="391" type="GTGTAGTGGACTGCCATGG" description="Search Results" featureGroup="B2c (reverse complement_BIP backward internal primer)" score="0.0"/><ns3:features begin="293" end="312" type="TGACTCAATTCATTCCGTGC" description="Search Results" featureGroup="18S_crRNA" score="0.0"/></ns3:JSeq><ns3:JSeq colour="-1" start="1" end="2205" id="sq44"><ns3:features begin="278" end="299" type="AACACCCAGCAGTGTTGACTCA" description="Search Results" featureGroup="F1(reverse complement_FIP forward internal primer)" score="0.0"/><ns3:features begin="278" end="299" type="AACACCCAGCAGTGTTGACTCA" description="Search Results" featureGroup="F1c(reverse complement_FIP forward internal primer)" score="0.0"/><ns3:features begin="278" end="299" type="AACACCCAGCAGTGTTGACTCA" description="Search Results" featureGroup="Search Results" score="0.0"/><ns3:features begin="278" end="299" type="AACACCCAGCAGTGTTGACTCA" description="Search Results" featureGroup="F1c" score="0.0"/><ns3:features begin="249" end="272" type="ACAGTAAAACCAATGCCTTCACTG" description="Search Results" featureGroup="LF(reverse complement_forward loop primer)" score="0.0"/><ns3:features begin="249" end="272" type="ACAGTAAAACCAATGCCTTCACTG" description="Search Results" featureGroup="LF(reverse complement_Loop forward)" score="0.0"/><ns3:features begin="231" end="248" type="ACGCCCAGCGAATGAATG" description="Search Results" featureGroup="F2 (FIP forward internal primer)" score="0.0"/><ns3:features begin="348" end="366" type="ACTGCCCTATCAGCTGGTG" description="Search Results" featureGroup="LB(backward loop primer)" score="0.0"/><ns3:features begin="404" end="421" type="CGGGGGATTAGGGTTCGA" description="Search Results" featureGroup="B3c (rerverse complement_backward external primer)" score="0.0"/><ns3:features begin="213" end="230" type="GGCAACCATCGTCGTGAG" description="Search Results" featureGroup="F3 (forward external primer)" score="0.0"/><ns3:features begin="213" end="230" type="GGCAACCATCGTCGTGAG" description="Search Results" featureGroup="F3" score="0.0"/><ns3:features begin="320" end="340" type="GGCTTGTTCCGGCGTCTTTTG" description="Search Results" featureGroup="B1c(BIP backward internal primer)" score="0.0"/><ns3:features begin="373" end="391" type="GTGTAGTGGACTGCCATGG" description="Search Results" featureGroup="B2c(reverse complement_BIF backward internal primer)" score="0.0"/><ns3:features begin="373" end="391" type="GTGTAGTGGACTGCCATGG" description="Search Results" featureGroup="B2c (reverse complement_BIP backward internal primer)" score="0.0"/><ns3:features begin="293" end="312" type="TGACTCAATTCATTCCGTGC" description="Search Results" featureGroup="18S_crRNA" score="0.0"/></ns3:JSeq><ns3:JSeq colour="-1" start="1" end="2205" id="sq46"><ns3:features begin="278" end="299" type="AACACCCAGCAGTGTTGACTCA" description="Search Results" featureGroup="F1(reverse complement_FIP forward internal primer)" score="0.0"/><ns3:features begin="278" end="299" type="AACACCCAGCAGTGTTGACTCA" description="Search Results" featureGroup="F1c(reverse complement_FIP forward internal primer)" score="0.0"/><ns3:features begin="278" end="299" type="AACACCCAGCAGTGTTGACTCA" description="Search Results" featureGroup="Search Results" score="0.0"/><ns3:features begin="278" end="299" type="AACACCCAGCAGTGTTGACTCA" description="Search Results" featureGroup="F1c" score="0.0"/><ns3:features begin="249" end="272" type="ACAGTAAAACCAATGCCTTCACTG" description="Search Results" featureGroup="LF(reverse complement_forward loop primer)" score="0.0"/><ns3:features begin="249" end="272" type="ACAGTAAAACCAATGCCTTCACTG" description="Search Results" featureGroup="LF(reverse complement_Loop forward)" score="0.0"/><ns3:features begin="231" end="248" type="ACGCCCAGCGAATGAATG" description="Search Results" featureGroup="F2 (FIP forward internal primer)" score="0.0"/><ns3:features begin="348" end="366" type="ACTGCCCTATCAGCTGGTG" description="Search Results" featureGroup="LB(backward loop primer)" score="0.0"/><ns3:features begin="404" end="421" type="CGGGGGATTAGGGTTCGA" description="Search Results" featureGroup="B3c (rerverse complement_backward external primer)" score="0.0"/><ns3:features begin="213" end="230" type="GGCAACCATCGTCGTGAG" description="Search Results" featureGroup="F3 (forward external primer)" score="0.0"/><ns3:features begin="213" end="230" type="GGCAACCATCGTCGTGAG" description="Search Results" featureGroup="F3" score="0.0"/><ns3:features begin="320" end="340" type="GGCTTGTTCCGGCGTCTTTTG" description="Search Results" featureGroup="B1c(BIP backward internal primer)" score="0.0"/><ns3:features begin="373" end="391" type="GTGTAGTGGACTGCCATGG" description="Search Results" featureGroup="B2c(reverse complement_BIF backward internal primer)" score="0.0"/><ns3:features begin="373" end="391" type="GTGTAGTGGACTGCCATGG" description="Search Results" featureGroup="B2c (reverse complement_BIP backward internal primer)" score="0.0"/><ns3:features begin="293" end="312" type="TGACTCAATTCATTCCGTGC" description="Search Results" featureGroup="18S_crRNA" score="0.0"/></ns3:JSeq><ns3:JSeq colour="-1" start="1" end="2205" id="sq48"><ns3:features begin="278" end="299" type="AACACCCAGCAGTGTTGACTCA" description="Search Results" featureGroup="F1(reverse complement_FIP forward internal primer)" score="0.0"/><ns3:features begin="278" end="299" type="AACACCCAGCAGTGTTGACTCA" description="Search Results" featureGroup="F1c(reverse complement_FIP forward internal primer)" score="0.0"/><ns3:features begin="278" end="299" type="AACACCCAGCAGTGTTGACTCA" description="Search Results" featureGroup="Search Results" score="0.0"/><ns3:features begin="278" end="299" type="AACACCCAGCAGTGTTGACTCA" description="Search Results" featureGroup="F1c" score="0.0"/><ns3:features begin="249" end="272" type="ACAGTAAAACCAATGCCTTCACTG" description="Search Results" featureGroup="LF(reverse complement_forward loop primer)" score="0.0"/><ns3:features begin="249" end="272" type="ACAGTAAAACCAATGCCTTCACTG" description="Search Results" featureGroup="LF(reverse complement_Loop forward)" score="0.0"/><ns3:features begin="231" end="248" type="ACGCCCAGCGAATGAATG" description="Search Results" featureGroup="F2 (FIP forward internal primer)" score="0.0"/><ns3:features begin="348" end="366" type="ACTGCCCTATCAGCTGGTG" description="Search Results" featureGroup="LB(backward loop primer)" score="0.0"/><ns3:features begin="404" end="421" type="CGGGGGATTAGGGTTCGA" description="Search Results" featureGroup="B3c (rerverse complement_backward external primer)" score="0.0"/><ns3:features begin="213" end="230" type="GGCAACCATCGTCGTGAG" description="Search Results" featureGroup="F3 (forward external primer)" score="0.0"/><ns3:features begin="213" end="230" type="GGCAACCATCGTCGTGAG" description="Search Results" featureGroup="F3" score="0.0"/><ns3:features begin="320" end="340" type="GGCTTGTTCCGGCGTCTTTTG" description="Search Results" featureGroup="B1c(BIP backward internal primer)" score="0.0"/><ns3:features begin="373" end="391" type="GTGTAGTGGACTGCCATGG" description="Search Results" featureGroup="B2c(reverse complement_BIF backward internal primer)" score="0.0"/><ns3:features begin="373" end="391" type="GTGTAGTGGACTGCCATGG" description="Search Results" featureGroup="B2c (reverse complement_BIP backward internal primer)" score="0.0"/><ns3:features begin="293" end="312" type="TGACTCAATTCATTCCGTGC" description="Search Results" featureGroup="18S_crRNA" score="0.0"/></ns3:JSeq><ns3:JSeq colour="-1" start="1" end="2205" id="sq50"><ns3:features begin="278" end="299" type="AACACCCAGCAGTGTTGACTCA" description="Search Results" featureGroup="F1(reverse complement_FIP forward internal primer)" score="0.0"/><ns3:features begin="278" end="299" type="AACACCCAGCAGTGTTGACTCA" description="Search Results" featureGroup="F1c(reverse complement_FIP forward internal primer)" score="0.0"/><ns3:features begin="278" end="299" type="AACACCCAGCAGTGTTGACTCA" description="Search Results" featureGroup="Search Results" score="0.0"/><ns3:features begin="278" end="299" type="AACACCCAGCAGTGTTGACTCA" description="Search Results" featureGroup="F1c" score="0.0"/><ns3:features begin="249" end="272" type="ACAGTAAAACCAATGCCTTCACTG" description="Search Results" featureGroup="LF(reverse complement_forward loop primer)" score="0.0"/><ns3:features begin="249" end="272" type="ACAGTAAAACCAATGCCTTCACTG" description="Search Results" featureGroup="LF(reverse complement_Loop forward)" score="0.0"/><ns3:features begin="231" end="248" type="ACGCCCAGCGAATGAATG" description="Search Results" featureGroup="F2 (FIP forward internal primer)" score="0.0"/><ns3:features begin="348" end="366" type="ACTGCCCTATCAGCTGGTG" description="Search Results" featureGroup="LB(backward loop primer)" score="0.0"/><ns3:features begin="404" end="421" type="CGGGGGATTAGGGTTCGA" description="Search Results" featureGroup="B3c (rerverse complement_backward external primer)" score="0.0"/><ns3:features begin="213" end="230" type="GGCAACCATCGTCGTGAG" description="Search Results" featureGroup="F3 (forward external primer)" score="0.0"/><ns3:features begin="213" end="230" type="GGCAACCATCGTCGTGAG" description="Search Results" featureGroup="F3" score="0.0"/><ns3:features begin="320" end="340" type="GGCTTGTTCCGGCGTCTTTTG" description="Search Results" featureGroup="B1c(BIP backward internal primer)" score="0.0"/><ns3:features begin="373" end="391" type="GTGTAGTGGACTGCCATGG" description="Search Results" featureGroup="B2c(reverse complement_BIF backward internal primer)" score="0.0"/><ns3:features begin="373" end="391" type="GTGTAGTGGACTGCCATGG" description="Search Results" featureGroup="B2c (reverse complement_BIP backward internal primer)" score="0.0"/><ns3:features begin="293" end="312" type="TGACTCAATTCATTCCGTGC" description="Search Results" featureGroup="18S_crRNA" score="0.0"/></ns3:JSeq><ns3:JSeq colour="-1" start="1" end="2205" id="sq52"><ns3:features begin="278" end="299" type="AACACCCAGCAGTGTTGACTCA" description="Search Results" featureGroup="F1(reverse complement_FIP forward internal primer)" score="0.0"/><ns3:features begin="278" end="299" type="AACACCCAGCAGTGTTGACTCA" description="Search Results" featureGroup="F1c(reverse complement_FIP forward internal primer)" score="0.0"/><ns3:features begin="278" end="299" type="AACACCCAGCAGTGTTGACTCA" description="Search Results" featureGroup="Search Results" score="0.0"/><ns3:features begin="278" end="299" type="AACACCCAGCAGTGTTGACTCA" description="Search Results" featureGroup="F1c" score="0.0"/><ns3:features begin="249" end="272" type="ACAGTAAAACCAATGCCTTCACTG" description="Search Results" featureGroup="LF(reverse complement_forward loop primer)" score="0.0"/><ns3:features begin="249" end="272" type="ACAGTAAAACCAATGCCTTCACTG" description="Search Results" featureGroup="LF(reverse complement_Loop forward)" score="0.0"/><ns3:features begin="231" end="248" type="ACGCCCAGCGAATGAATG" description="Search Results" featureGroup="F2 (FIP forward internal primer)" score="0.0"/><ns3:features begin="348" end="366" type="ACTGCCCTATCAGCTGGTG" description="Search Results" featureGroup="LB(backward loop primer)" score="0.0"/><ns3:features begin="404" end="421" type="CGGGGGATTAGGGTTCGA" description="Search Results" featureGroup="B3c (rerverse complement_backward external primer)" score="0.0"/><ns3:features begin="213" end="230" type="GGCAACCATCGTCGTGAG" description="Search Results" featureGroup="F3 (forward external primer)" score="0.0"/><ns3:features begin="213" end="230" type="GGCAACCATCGTCGTGAG" description="Search Results" featureGroup="F3" score="0.0"/><ns3:features begin="320" end="340" type="GGCTTGTTCCGGCGTCTTTTG" description="Search Results" featureGroup="B1c(BIP backward internal primer)" score="0.0"/><ns3:features begin="373" end="391" type="GTGTAGTGGACTGCCATGG" description="Search Results" featureGroup="B2c(reverse complement_BIF backward internal primer)" score="0.0"/><ns3:features begin="373" end="391" type="GTGTAGTGGACTGCCATGG" description="Search Results" featureGroup="B2c (reverse complement_BIP backward internal primer)" score="0.0"/><ns3:features begin="293" end="312" type="TGACTCAATTCATTCCGTGC" description="Search Results" featureGroup="18S_crRNA" score="0.0"/></ns3:JSeq><ns3:JSeq colour="-1" start="1" end="2205" id="sq54"><ns3:features begin="278" end="299" type="AACACCCAGCAGTGTTGACTCA" description="Search Results" featureGroup="F1(reverse complement_FIP forward internal primer)" score="0.0"/><ns3:features begin="278" end="299" type="AACACCCAGCAGTGTTGACTCA" description="Search Results" featureGroup="F1c(reverse complement_FIP forward internal primer)" score="0.0"/><ns3:features begin="278" end="299" type="AACACCCAGCAGTGTTGACTCA" description="Search Results" featureGroup="Search Results" score="0.0"/><ns3:features begin="278" end="299" type="AACACCCAGCAGTGTTGACTCA" description="Search Results" featureGroup="F1c" score="0.0"/><ns3:features begin="249" end="272" type="ACAGTAAAACCAATGCCTTCACTG" description="Search Results" featureGroup="LF(reverse complement_forward loop primer)" score="0.0"/><ns3:features begin="249" end="272" type="ACAGTAAAACCAATGCCTTCACTG" description="Search Results" featureGroup="LF(reverse complement_Loop forward)" score="0.0"/><ns3:features begin="231" end="248" type="ACGCCCAGCGAATGAATG" description="Search Results" featureGroup="F2 (FIP forward internal primer)" score="0.0"/><ns3:features begin="348" end="366" type="ACTGCCCTATCAGCTGGTG" description="Search Results" featureGroup="LB(backward loop primer)" score="0.0"/><ns3:features begin="404" end="421" type="CGGGGGATTAGGGTTCGA" description="Search Results" featureGroup="B3c (rerverse complement_backward external primer)" score="0.0"/><ns3:features begin="213" end="230" type="GGCAACCATCGTCGTGAG" description="Search Results" featureGroup="F3 (forward external primer)" score="0.0"/><ns3:features begin="213" end="230" type="GGCAACCATCGTCGTGAG" description="Search Results" featureGroup="F3" score="0.0"/><ns3:features begin="320" end="340" type="GGCTTGTTCCGGCGTCTTTTG" description="Search Results" featureGroup="B1c(BIP backward internal primer)" score="0.0"/><ns3:features begin="373" end="391" type="GTGTAGTGGACTGCCATGG" description="Search Results" featureGroup="B2c(reverse complement_BIF backward internal primer)" score="0.0"/><ns3:features begin="373" end="391" type="GTGTAGTGGACTGCCATGG" description="Search Results" featureGroup="B2c (reverse complement_BIP backward internal primer)" score="0.0"/><ns3:features begin="293" end="312" type="TGACTCAATTCATTCCGTGC" description="Search Results" featureGroup="18S_crRNA" score="0.0"/></ns3:JSeq><ns3:JSeq colour="-1" start="1" end="2205" id="sq56"><ns3:features begin="278" end="299" type="AACACCCAGCAGTGTTGACTCA" description="Search Results" featureGroup="F1(reverse complement_FIP forward internal primer)" score="0.0"/><ns3:features begin="278" end="299" type="AACACCCAGCAGTGTTGACTCA" description="Search Results" featureGroup="F1c(reverse complement_FIP forward internal primer)" score="0.0"/><ns3:features begin="278" end="299" type="AACACCCAGCAGTGTTGACTCA" description="Search Results" featureGroup="Search Results" score="0.0"/><ns3:features begin="278" end="299" type="AACACCCAGCAGTGTTGACTCA" description="Search Results" featureGroup="F1c" score="0.0"/><ns3:features begin="249" end="272" type="ACAGTAAAACCAATGCCTTCACTG" description="Search Results" featureGroup="LF(reverse complement_forward loop primer)" score="0.0"/><ns3:features begin="249" end="272" type="ACAGTAAAACCAATGCCTTCACTG" description="Search Results" featureGroup="LF(reverse complement_Loop forward)" score="0.0"/><ns3:features begin="231" end="248" type="ACGCCCAGCGAATGAATG" description="Search Results" featureGroup="F2 (FIP forward internal primer)" score="0.0"/><ns3:features begin="348" end="366" type="ACTGCCCTATCAGCTGGTG" description="Search Results" featureGroup="LB(backward loop primer)" score="0.0"/><ns3:features begin="404" end="421" type="CGGGGGATTAGGGTTCGA" description="Search Results" featureGroup="B3c (rerverse complement_backward external primer)" score="0.0"/><ns3:features begin="213" end="230" type="GGCAACCATCGTCGTGAG" description="Search Results" featureGroup="F3 (forward external primer)" score="0.0"/><ns3:features begin="213" end="230" type="GGCAACCATCGTCGTGAG" description="Search Results" featureGroup="F3" score="0.0"/><ns3:features begin="320" end="340" type="GGCTTGTTCCGGCGTCTTTTG" description="Search Results" featureGroup="B1c(BIP backward internal primer)" score="0.0"/><ns3:features begin="373" end="391" type="GTGTAGTGGACTGCCATGG" description="Search Results" featureGroup="B2c(reverse complement_BIF backward internal primer)" score="0.0"/><ns3:features begin="373" end="391" type="GTGTAGTGGACTGCCATGG" description="Search Results" featureGroup="B2c (reverse complement_BIP backward internal primer)" score="0.0"/><ns3:features begin="293" end="312" type="TGACTCAATTCATTCCGTGC" description="Search Results" featureGroup="18S_crRNA" score="0.0"/></ns3:JSeq><ns3:JSeq colour="-1" start="1" end="2205" id="sq58"><ns3:features begin="278" end="299" type="AACACCCAGCAGTGTTGACTCA" description="Search Results" featureGroup="F1(reverse complement_FIP forward internal primer)" score="0.0"/><ns3:features begin="278" end="299" type="AACACCCAGCAGTGTTGACTCA" description="Search Results" featureGroup="F1c(reverse complement_FIP forward internal primer)" score="0.0"/><ns3:features begin="278" end="299" type="AACACCCAGCAGTGTTGACTCA" description="Search Results" featureGroup="Search Results" score="0.0"/><ns3:features begin="278" end="299" type="AACACCCAGCAGTGTTGACTCA" description="Search Results" featureGroup="F1c" score="0.0"/><ns3:features begin="249" end="272" type="ACAGTAAAACCAATGCCTTCACTG" description="Search Results" featureGroup="LF(reverse complement_forward loop primer)" score="0.0"/><ns3:features begin="249" end="272" type="ACAGTAAAACCAATGCCTTCACTG" description="Search Results" featureGroup="LF(reverse complement_Loop forward)" score="0.0"/><ns3:features begin="231" end="248" type="ACGCCCAGCGAATGAATG" description="Search Results" featureGroup="F2 (FIP forward internal primer)" score="0.0"/><ns3:features begin="348" end="366" type="ACTGCCCTATCAGCTGGTG" description="Search Results" featureGroup="LB(backward loop primer)" score="0.0"/><ns3:features begin="404" end="421" type="CGGGGGATTAGGGTTCGA" description="Search Results" featureGroup="B3c (rerverse complement_backward external primer)" score="0.0"/><ns3:features begin="213" end="230" type="GGCAACCATCGTCGTGAG" description="Search Results" featureGroup="F3 (forward external primer)" score="0.0"/><ns3:features begin="213" end="230" type="GGCAACCATCGTCGTGAG" description="Search Results" featureGroup="F3" score="0.0"/><ns3:features begin="320" end="340" type="GGCTTGTTCCGGCGTCTTTTG" description="Search Results" featureGroup="B1c(BIP backward internal primer)" score="0.0"/><ns3:features begin="373" end="391" type="GTGTAGTGGACTGCCATGG" description="Search Results" featureGroup="B2c(reverse complement_BIF backward internal primer)" score="0.0"/><ns3:features begin="373" end="391" type="GTGTAGTGGACTGCCATGG" description="Search Results" featureGroup="B2c (reverse complement_BIP backward internal primer)" score="0.0"/><ns3:features begin="293" end="312" type="TGACTCAATTCATTCCGTGC" description="Search Results" featureGroup="18S_crRNA" score="0.0"/></ns3:JSeq><ns3:JSeq colour="-1" start="1" end="2205" id="sq60"><ns3:features begin="278" end="299" type="AACACCCAGCAGTGTTGACTCA" description="Search Results" featureGroup="F1c(reverse complement_FIP forward internal primer)" score="0.0"/><ns3:features begin="278" end="299" type="AACACCCAGCAGTGTTGACTCA" description="Search Results" featureGroup="Search Results" score="0.0"/><ns3:features begin="278" end="299" type="AACACCCAGCAGTGTTGACTCA" description="Search Results" featureGroup="F1c" score="0.0"/><ns3:features begin="249" end="272" type="ACAGTAAAACCAATGCCTTCACTG" description="Search Results" featureGroup="LF(reverse complement_forward loop primer)" score="0.0"/><ns3:features begin="231" end="248" type="ACGCCCAGCGAATGAATG" description="Search Results" featureGroup="F2 (FIP forward internal primer)" score="0.0"/><ns3:features begin="348" end="366" type="ACTGCCCTATCAGCTGGTG" description="Search Results" featureGroup="LB(backward loop primer)" score="0.0"/><ns3:features begin="404" end="421" type="CGGGGGATTAGGGTTCGA" description="Search Results" featureGroup="B3c (rerverse complement_backward external primer)" score="0.0"/><ns3:features begin="213" end="230" type="GGCAACCATCGTCGTGAG" description="Search Results" featureGroup="F3 (forward external primer)" score="0.0"/><ns3:features begin="213" end="230" type="GGCAACCATCGTCGTGAG" description="Search Results" featureGroup="F3" score="0.0"/><ns3:features begin="320" end="340" type="GGCTTGTTCCGGCGTCTTTTG" description="Search Results" featureGroup="B1c(BIP backward internal primer)" score="0.0"/><ns3:features begin="373" end="391" type="GTGTAGTGGACTGCCATGG" description="Search Results" featureGroup="B2c(reverse complement_BIF backward internal primer)" score="0.0"/><ns3:features begin="373" end="391" type="GTGTAGTGGACTGCCATGG" description="Search Results" featureGroup="B2c (reverse complement_BIP backward internal primer)" score="0.0"/><ns3:features begin="293" end="312" type="TGACTCAATTCATTCCGTGC" description="Search Results" featureGroup="18S_crRNA" score="0.0"/></ns3:JSeq><ns3:JSeq colour="-1" start="1" end="2205" id="sq62"><ns3:features begin="278" end="299" type="AACACCCAGCAGTGTTGACTCA" description="Search Results" featureGroup="F1(reverse complement_FIP forward internal primer)" score="0.0"/><ns3:features begin="278" end="299" type="AACACCCAGCAGTGTTGACTCA" description="Search Results" featureGroup="F1c(reverse complement_FIP forward internal primer)" score="0.0"/><ns3:features begin="278" end="299" type="AACACCCAGCAGTGTTGACTCA" description="Search Results" featureGroup="Search Results" score="0.0"/><ns3:features begin="278" end="299" type="AACACCCAGCAGTGTTGACTCA" description="Search Results" featureGroup="F1c" score="0.0"/><ns3:features begin="249" end="272" type="ACAGTAAAACCAATGCCTTCACTG" description="Search Results" featureGroup="LF(reverse complement_forward loop primer)" score="0.0"/><ns3:features begin="249" end="272" type="ACAGTAAAACCAATGCCTTCACTG" description="Search Results" featureGroup="LF(reverse complement_Loop forward)" score="0.0"/><ns3:features begin="231" end="248" type="ACGCCCAGCGAATGAATG" description="Search Results" featureGroup="F2 (FIP forward internal primer)" score="0.0"/><ns3:features begin="348" end="366" type="ACTGCCCTATCAGCTGGTG" description="Search Results" featureGroup="LB(backward loop primer)" score="0.0"/><ns3:features begin="404" end="421" type="CGGGGGATTAGGGTTCGA" description="Search Results" featureGroup="B3c (rerverse complement_backward external primer)" score="0.0"/><ns3:features begin="213" end="230" type="GGCAACCATCGTCGTGAG" description="Search Results" featureGroup="F3 (forward external primer)" score="0.0"/><ns3:features begin="213" end="230" type="GGCAACCATCGTCGTGAG" description="Search Results" featureGroup="F3" score="0.0"/><ns3:features begin="320" end="340" type="GGCTTGTTCCGGCGTCTTTTG" description="Search Results" featureGroup="B1c(BIP backward internal primer)" score="0.0"/><ns3:features begin="373" end="391" type="GTGTAGTGGACTGCCATGG" description="Search Results" featureGroup="B2c(reverse complement_BIF backward internal primer)" score="0.0"/><ns3:features begin="373" end="391" type="GTGTAGTGGACTGCCATGG" description="Search Results" featureGroup="B2c (reverse complement_BIP backward internal primer)" score="0.0"/><ns3:features begin="293" end="312" type="TGACTCAATTCATTCCGTGC" description="Search Results" featureGroup="18S_crRNA" score="0.0"/></ns3:JSeq><ns3:JSeq colour="-1" start="1" end="2205" id="sq64"><ns3:features begin="278" end="299" type="AACACCCAGCAGTGTTGACTCA" description="Search Results" featureGroup="F1(reverse complement_FIP forward internal primer)" score="0.0"/><ns3:features begin="278" end="299" type="AACACCCAGCAGTGTTGACTCA" description="Search Results" featureGroup="F1c(reverse complement_FIP forward internal primer)" score="0.0"/><ns3:features begin="278" end="299" type="AACACCCAGCAGTGTTGACTCA" description="Search Results" featureGroup="Search Results" score="0.0"/><ns3:features begin="278" end="299" type="AACACCCAGCAGTGTTGACTCA" description="Search Results" featureGroup="F1c" score="0.0"/><ns3:features begin="249" end="272" type="ACAGTAAAACCAATGCCTTCACTG" description="Search Results" featureGroup="LF(reverse complement_forward loop primer)" score="0.0"/><ns3:features begin="249" end="272" type="ACAGTAAAACCAATGCCTTCACTG" description="Search Results" featureGroup="LF(reverse complement_Loop forward)" score="0.0"/><ns3:features begin="231" end="248" type="ACGCCCAGCGAATGAATG" description="Search Results" featureGroup="F2 (FIP forward internal primer)" score="0.0"/><ns3:features begin="348" end="366" type="ACTGCCCTATCAGCTGGTG" description="Search Results" featureGroup="LB(backward loop primer)" score="0.0"/><ns3:features begin="404" end="421" type="CGGGGGATTAGGGTTCGA" description="Search Results" featureGroup="B3c (rerverse complement_backward external primer)" score="0.0"/><ns3:features begin="213" end="230" type="GGCAACCATCGTCGTGAG" description="Search Results" featureGroup="F3 (forward external primer)" score="0.0"/><ns3:features begin="213" end="230" type="GGCAACCATCGTCGTGAG" description="Search Results" featureGroup="F3" score="0.0"/><ns3:features begin="320" end="340" type="GGCTTGTTCCGGCGTCTTTTG" description="Search Results" featureGroup="B1c(BIP backward internal primer)" score="0.0"/><ns3:features begin="373" end="391" type="GTGTAGTGGACTGCCATGG" description="Search Results" featureGroup="B2c(reverse complement_BIF backward internal primer)" score="0.0"/><ns3:features begin="373" end="391" type="GTGTAGTGGACTGCCATGG" description="Search Results" featureGroup="B2c (reverse complement_BIP backward internal primer)" score="0.0"/><ns3:features begin="293" end="312" type="TGACTCAATTCATTCCGTGC" description="Search Results" featureGroup="18S_crRNA" score="0.0"/></ns3:JSeq><ns3:JSeq colour="-1" start="1" end="2205" id="sq66"><ns3:features begin="278" end="299" type="AACACCCAGCAGTGTTGACTCA" description="Search Results" featureGroup="F1(reverse complement_FIP forward internal primer)" score="0.0"/><ns3:features begin="278" end="299" type="AACACCCAGCAGTGTTGACTCA" description="Search Results" featureGroup="F1c(reverse complement_FIP forward internal primer)" score="0.0"/><ns3:features begin="278" end="299" type="AACACCCAGCAGTGTTGACTCA" description="Search Results" featureGroup="Search Results" score="0.0"/><ns3:features begin="278" end="299" type="AACACCCAGCAGTGTTGACTCA" description="Search Results" featureGroup="F1c" score="0.0"/><ns3:features begin="249" end="272" type="ACAGTAAAACCAATGCCTTCACTG" description="Search Results" featureGroup="LF(reverse complement_forward loop primer)" score="0.0"/><ns3:features begin="249" end="272" type="ACAGTAAAACCAATGCCTTCACTG" description="Search Results" featureGroup="LF(reverse complement_Loop forward)" score="0.0"/><ns3:features begin="231" end="248" type="ACGCCCAGCGAATGAATG" description="Search Results" featureGroup="F2 (FIP forward internal primer)" score="0.0"/><ns3:features begin="348" end="366" type="ACTGCCCTATCAGCTGGTG" description="Search Results" featureGroup="LB(backward loop primer)" score="0.0"/><ns3:features begin="404" end="421" type="CGGGGGATTAGGGTTCGA" description="Search Results" featureGroup="B3c (rerverse complement_backward external primer)" score="0.0"/><ns3:features begin="213" end="230" type="GGCAACCATCGTCGTGAG" description="Search Results" featureGroup="F3 (forward external primer)" score="0.0"/><ns3:features begin="213" end="230" type="GGCAACCATCGTCGTGAG" description="Search Results" featureGroup="F3" score="0.0"/><ns3:features begin="320" end="340" type="GGCTTGTTCCGGCGTCTTTTG" description="Search Results" featureGroup="B1c(BIP backward internal primer)" score="0.0"/><ns3:features begin="373" end="391" type="GTGTAGTGGACTGCCATGG" description="Search Results" featureGroup="B2c(reverse complement_BIF backward internal primer)" score="0.0"/><ns3:features begin="373" end="391" type="GTGTAGTGGACTGCCATGG" description="Search Results" featureGroup="B2c (reverse complement_BIP backward internal primer)" score="0.0"/><ns3:features begin="293" end="312" type="TGACTCAATTCATTCCGTGC" description="Search Results" featureGroup="18S_crRNA" score="0.0"/></ns3:JSeq><ns3:JSeq colour="-1" start="1" end="2205" id="sq68"><ns3:features begin="278" end="299" type="AACACCCAGCAGTGTTGACTCA" description="Search Results" featureGroup="F1(reverse complement_FIP forward internal primer)" score="0.0"/><ns3:features begin="278" end="299" type="AACACCCAGCAGTGTTGACTCA" description="Search Results" featureGroup="F1c(reverse complement_FIP forward internal primer)" score="0.0"/><ns3:features begin="278" end="299" type="AACACCCAGCAGTGTTGACTCA" description="Search Results" featureGroup="Search Results" score="0.0"/><ns3:features begin="278" end="299" type="AACACCCAGCAGTGTTGACTCA" description="Search Results" featureGroup="F1c" score="0.0"/><ns3:features begin="249" end="272" type="ACAGTAAAACCAATGCCTTCACTG" description="Search Results" featureGroup="LF(reverse complement_forward loop primer)" score="0.0"/><ns3:features begin="249" end="272" type="ACAGTAAAACCAATGCCTTCACTG" description="Search Results" featureGroup="LF(reverse complement_Loop forward)" score="0.0"/><ns3:features begin="231" end="248" type="ACGCCCAGCGAATGAATG" description="Search Results" featureGroup="F2 (FIP forward internal primer)" score="0.0"/><ns3:features begin="348" end="366" type="ACTGCCCTATCAGCTGGTG" description="Search Results" featureGroup="LB(backward loop primer)" score="0.0"/><ns3:features begin="404" end="421" type="CGGGGGATTAGGGTTCGA" description="Search Results" featureGroup="B3c (rerverse complement_backward external primer)" score="0.0"/><ns3:features begin="213" end="230" type="GGCAACCATCGTCGTGAG" description="Search Results" featureGroup="F3 (forward external primer)" score="0.0"/><ns3:features begin="213" end="230" type="GGCAACCATCGTCGTGAG" description="Search Results" featureGroup="F3" score="0.0"/><ns3:features begin="320" end="340" type="GGCTTGTTCCGGCGTCTTTTG" description="Search Results" featureGroup="B1c(BIP backward internal primer)" score="0.0"/><ns3:features begin="373" end="391" type="GTGTAGTGGACTGCCATGG" description="Search Results" featureGroup="B2c(reverse complement_BIF backward internal primer)" score="0.0"/><ns3:features begin="373" end="391" type="GTGTAGTGGACTGCCATGG" description="Search Results" featureGroup="B2c (reverse complement_BIP backward internal primer)" score="0.0"/><ns3:features begin="293" end="312" type="TGACTCAATTCATTCCGTGC" description="Search Results" featureGroup="18S_crRNA" score="0.0"/></ns3:JSeq><ns3:JSeq colour="-1" start="1" end="2205" id="sq70"><ns3:features begin="278" end="299" type="AACACCCAGCAGTGTTGACTCA" description="Search Results" featureGroup="F1(reverse complement_FIP forward internal primer)" score="0.0"/><ns3:features begin="278" end="299" type="AACACCCAGCAGTGTTGACTCA" description="Search Results" featureGroup="F1c(reverse complement_FIP forward internal primer)" score="0.0"/><ns3:features begin="278" end="299" type="AACACCCAGCAGTGTTGACTCA" description="Search Results" featureGroup="Search Results" score="0.0"/><ns3:features begin="278" end="299" type="AACACCCAGCAGTGTTGACTCA" description="Search Results" featureGroup="F1c" score="0.0"/><ns3:features begin="249" end="272" type="ACAGTAAAACCAATGCCTTCACTG" description="Search Results" featureGroup="LF(reverse complement_forward loop primer)" score="0.0"/><ns3:features begin="249" end="272" type="ACAGTAAAACCAATGCCTTCACTG" description="Search Results" featureGroup="LF(reverse complement_Loop forward)" score="0.0"/><ns3:features begin="231" end="248" type="ACGCCCAGCGAATGAATG" description="Search Results" featureGroup="F2 (FIP forward internal primer)" score="0.0"/><ns3:features begin="348" end="366" type="ACTGCCCTATCAGCTGGTG" description="Search Results" featureGroup="LB(backward loop primer)" score="0.0"/><ns3:features begin="404" end="421" type="CGGGGGATTAGGGTTCGA" description="Search Results" featureGroup="B3c (rerverse complement_backward external primer)" score="0.0"/><ns3:features begin="213" end="230" type="GGCAACCATCGTCGTGAG" description="Search Results" featureGroup="F3 (forward external primer)" score="0.0"/><ns3:features begin="213" end="230" type="GGCAACCATCGTCGTGAG" description="Search Results" featureGroup="F3" score="0.0"/><ns3:features begin="320" end="340" type="GGCTTGTTCCGGCGTCTTTTG" description="Search Results" featureGroup="B1c(BIP backward internal primer)" score="0.0"/><ns3:features begin="373" end="391" type="GTGTAGTGGACTGCCATGG" description="Search Results" featureGroup="B2c(reverse complement_BIF backward internal primer)" score="0.0"/><ns3:features begin="373" end="391" type="GTGTAGTGGACTGCCATGG" description="Search Results" featureGroup="B2c (reverse complement_BIP backward internal primer)" score="0.0"/><ns3:features begin="293" end="312" type="TGACTCAATTCATTCCGTGC" description="Search Results" featureGroup="18S_crRNA" score="0.0"/></ns3:JSeq><ns3:JSeq colour="-1" start="1" end="2205" id="sq72"><ns3:features begin="278" end="299" type="AACACCCAGCAGTGTTGACTCA" description="Search Results" featureGroup="F1(reverse complement_FIP forward internal primer)" score="0.0"/><ns3:features begin="278" end="299" type="AACACCCAGCAGTGTTGACTCA" description="Search Results" featureGroup="F1c(reverse complement_FIP forward internal primer)" score="0.0"/><ns3:features begin="278" end="299" type="AACACCCAGCAGTGTTGACTCA" description="Search Results" featureGroup="Search Results" score="0.0"/><ns3:features begin="278" end="299" type="AACACCCAGCAGTGTTGACTCA" description="Search Results" featureGroup="F1c" score="0.0"/><ns3:features begin="249" end="272" type="ACAGTAAAACCAATGCCTTCACTG" description="Search Results" featureGroup="LF(reverse complement_forward loop primer)" score="0.0"/><ns3:features begin="249" end="272" type="ACAGTAAAACCAATGCCTTCACTG" description="Search Results" featureGroup="LF(reverse complement_Loop forward)" score="0.0"/><ns3:features begin="231" end="248" type="ACGCCCAGCGAATGAATG" description="Search Results" featureGroup="F2 (FIP forward internal primer)" score="0.0"/><ns3:features begin="348" end="366" type="ACTGCCCTATCAGCTGGTG" description="Search Results" featureGroup="LB(backward loop primer)" score="0.0"/><ns3:features begin="404" end="421" type="CGGGGGATTAGGGTTCGA" description="Search Results" featureGroup="B3c (rerverse complement_backward external primer)" score="0.0"/><ns3:features begin="213" end="230" type="GGCAACCATCGTCGTGAG" description="Search Results" featureGroup="F3 (forward external primer)" score="0.0"/><ns3:features begin="213" end="230" type="GGCAACCATCGTCGTGAG" description="Search Results" featureGroup="F3" score="0.0"/><ns3:features begin="320" end="340" type="GGCTTGTTCCGGCGTCTTTTG" description="Search Results" featureGroup="B1c(BIP backward internal primer)" score="0.0"/><ns3:features begin="373" end="391" type="GTGTAGTGGACTGCCATGG" description="Search Results" featureGroup="B2c(reverse complement_BIF backward internal primer)" score="0.0"/><ns3:features begin="373" end="391" type="GTGTAGTGGACTGCCATGG" description="Search Results" featureGroup="B2c (reverse complement_BIP backward internal primer)" score="0.0"/><ns3:features begin="293" end="312" type="TGACTCAATTCATTCCGTGC" description="Search Results" featureGroup="18S_crRNA" score="0.0"/></ns3:JSeq><ns3:JSeq colour="-1" start="1" end="2205" id="sq74"><ns3:features begin="278" end="299" type="AACACCCAGCAGTGTTGACTCA" description="Search Results" featureGroup="F1(reverse complement_FIP forward internal primer)" score="0.0"/><ns3:features begin="278" end="299" type="AACACCCAGCAGTGTTGACTCA" description="Search Results" featureGroup="F1c(reverse complement_FIP forward internal primer)" score="0.0"/><ns3:features begin="278" end="299" type="AACACCCAGCAGTGTTGACTCA" description="Search Results" featureGroup="Search Results" score="0.0"/><ns3:features begin="278" end="299" type="AACACCCAGCAGTGTTGACTCA" description="Search Results" featureGroup="F1c" score="0.0"/><ns3:features begin="249" end="272" type="ACAGTAAAACCAATGCCTTCACTG" description="Search Results" featureGroup="LF(reverse complement_forward loop primer)" score="0.0"/><ns3:features begin="249" end="272" type="ACAGTAAAACCAATGCCTTCACTG" description="Search Results" featureGroup="LF(reverse complement_Loop forward)" score="0.0"/><ns3:features begin="231" end="248" type="ACGCCCAGCGAATGAATG" description="Search Results" featureGroup="F2 (FIP forward internal primer)" score="0.0"/><ns3:features begin="348" end="366" type="ACTGCCCTATCAGCTGGTG" description="Search Results" featureGroup="LB(backward loop primer)" score="0.0"/><ns3:features begin="404" end="421" type="CGGGGGATTAGGGTTCGA" description="Search Results" featureGroup="B3c (rerverse complement_backward external primer)" score="0.0"/><ns3:features begin="213" end="230" type="GGCAACCATCGTCGTGAG" description="Search Results" featureGroup="F3 (forward external primer)" score="0.0"/><ns3:features begin="213" end="230" type="GGCAACCATCGTCGTGAG" description="Search Results" featureGroup="F3" score="0.0"/><ns3:features begin="320" end="340" type="GGCTTGTTCCGGCGTCTTTTG" description="Search Results" featureGroup="B1c(BIP backward internal primer)" score="0.0"/><ns3:features begin="373" end="391" type="GTGTAGTGGACTGCCATGG" description="Search Results" featureGroup="B2c(reverse complement_BIF backward internal primer)" score="0.0"/><ns3:features begin="373" end="391" type="GTGTAGTGGACTGCCATGG" description="Search Results" featureGroup="B2c (reverse complement_BIP backward internal primer)" score="0.0"/><ns3:features begin="293" end="312" type="TGACTCAATTCATTCCGTGC" description="Search Results" featureGroup="18S_crRNA" score="0.0"/></ns3:JSeq></ns3:JalviewModel>
```
