## Supplemental File 2 for "LAMP-coupled CRISPR-Cas12a assays for upgrading molecular detection of *Leishmania* infections": 18S_Gtryp_272_CO.fasta.xml (part 1 of 4)

```
<?xml version="1.0" encoding="UTF-8" standalone="yes"?><ns3:JalviewModel xmlns:ns2="www.vamsas.ac.uk/jalview/version2" xmlns:ns3="www.jalview.org"><ns3:creationDate>2025-06-30T11:12:16.114-05:00</ns3:creationDate><ns3:version>2.11.4.1</ns3:version><ns3:vamsasModel><ns2:SequenceSet gapChar="-" datasetId="ds01"><ns2:Sequence dsseqid="sq2" id="sq1"><ns2:sequence>-------------------------------------------------------------------------------------------------------------------------------------------------------------------------------------------------------------------------------------------------------------------------------------------------------------------------------------------------------------------------------------------------------------------------------------------------------------------------------------------------------------------------------------------------------------------------------------------------------------------------GCCAAGCTAATACATGAACCAAAG-GGACGTCCTCTGTTACGGCGG-TGGGGCAACTCACTGTCATGGGGCGTCCAGCGAATGAATGAAATTAAAA--CCAATGCCTTC----ACCGGCAGTAACACCCAGAAGTGTTGACTCAATTCATTCCGT-GCGAAAGCT-----------------------------GGATTTCTTATCCGGCGTCTTTTGACGAACAACTGCCCTATCAGCCAGTGATGGCCGTGTAG---TGGACTGCCATGGCGTTGACGGGAGCGGGGGATTAGGGTTCGATTCCGGAGAGGGAGCCTGAGAAATAGCTACCACTTCTACGGAGGGCAGCA-------------GGCG-CGCAAATTGCCCAATGTCAAAAAAAAACGATGAGGCA-GCGAAAAGAAATAGAGCCGACAGTGCCTA---GTGCATTGTCGTTTTCAATGGGGGATATTTAAACCCATCC-AAAATCGAGTAACAATTGGAGGACAAGTCTGGTGCCAGCACCCGCGGTAATTCCAGCTCCAAAAGCGTATAT------TAATGCTGTTGCTGTTAAAGGGTTCGTAGTTGAATTGTGGGCCTTTGAGGCGCAATGGTT-TGTCCC---------GTCCACCTCGGATTGGTGACCC--ATGCCCTTGAGGTCCGTGAACACTCAGAAACAAG----AAAC-------ACGGG-AGCGGTTCCTTCCTGATTTTCGCATGTCATGCATGCCAGG-GGGC-GTCCGTGATT-TTTACTGTGACTAAAAAAGTGTGACCAAAGCA-GTCATT--CGACTTGAATTAGAAAGCATGGGATAACAA-AGGAGC---AGCCTATGGGCCACCGTTTCGGCTTTTGTTGGTTTT-AAAAGTCCATTGGAGATTATGGCGTCGT-GCGACAAGCGTCTGGGTGATTCCCC--TTTTGGG---------GCGCC--------------------------------------CGTCGCCTTTGCGGGAAATCCGTGTCGGTGT-------------------------------------------------------------------------------------------------------TGATGAGCTTCGGC-CCATCTCTCCGGCGCCTTCCCGTGACTCACGGCATCCAGGAATGAAGGAGGGTAGTTCGG-GGGAGAACGTACTG-GCGCGTCAGAGGTGAAATTCTTAGA-CCGCGCC-AAGACGAACTACAGCGAAGGCATTCTTCAAGGATACCTTCCTCAA-TCAAGAACCAAAGTGTGG-GGATCGAAGATG-ATTAGAGACCATTGTAGTCCACA---CTGCAA-ACGATGACACCCATGAATTGGGGAATTTT---------TGGTCG-TAGGCGAGGTCGGGTTCATCTCGCTCC----------------------------------------------------------------------------TCG--CCTCGCCAATGGATATCAATTTACGTGCAT----------------------------------------------------------------------------------------------------------------------------------------------------------------------------------------------------------------------------------------------------------------------------------------------------------------------------------------------------------------------------------------------------------------------------------------------------------------------------------------------------------------------------------------------------------------------------------------------------------------------------------------------------------------------------------------------------------------------------------------------------------------------------------------------------------------------------------------------------------------------------------------------------------------------------------------------------------------------------------------------------------------------------------------------------------------------------------------------------------------------------------------------------------------------------------------------------------------------------------------------------------------------------------------------------------------------------------------------------------------------------------------------------------------------------------------------------------------------------------------------------------------------------------------------------------------------------------------------------------------------------------------------------------------------------------------------------------------------------------------------------------------------------------------------------------------------------------------------------------------------------------------------------------------------------------------------------------------------------------------------------------------------------------------------------------------------------------------------------------------------------------------------------------------------------------------------------------------------------------------------------------------------------------------------------------------</ns2:sequence><ns2:name>JX178198.1_Trypanosoma_cf._cervi_PJH-2013_isolate_Elk_328_clone_Cl_20_18S_ribosomal_RNA_gene,_partial_sequence</ns2:name></ns2:Sequence><ns2:Sequence dsseqid="sq4" id="sq3"><ns2:sequence>-------------------------------------------------------------------------------------------------------------------------------------------------------------------------------------------------------------------------------------------------------------------------------------------------------------------------------------------------------------------------------------------------------------------------------------------------------------------------------------------------------------------------------------------------------------------------------------------------------------------------GCCAAGCTAATACATGAACCAAAG-GGACGTCCTCTGTTACGGCGG-TGGGGCAACTCACTGTCATGGGGCGTCCAGCGAATGAATGAAATTAAAA--CCAATGCCTTC----ACCGGCAGTAACACCCAGAAGTGTTGACTCAATTCATTCCGT-GCGAAAGCT-----------------------------GGATTTCTTATCCGGCGTCTTTTGACGAACAACTGCCCTATCAGCCAGTGATGGCCGTGTAG---TGGACTGCCATGGCGTTGACGGGAGCGGGGGATTAGGGTTCGATTCCGGAGAGGGAGCCTGAGAAATAGCTACCACTTCTACGGAGGGCAGCA-------------GGCG-CGCAAATTGCCCAATGTCAAAAAAAAACGATGAGGCG-GCGAAAAGAAATAGAGCCGACAGTGCCTA---GTGCATTGTCGTTTTCAATGGGGGATATTTAAACCCATCC-AAAATCGAGTAACAATTGGAGGACAAGTCTGGTGCCAGCACCCGCGGTAATTCCAGCTCCAAAAGCGTATAT------TAATGCTGTTGCTGTTAAAGGGTTCGTAGTTGAATTGTGGGCCTTTGAGGCGCAATGGTT-TGTCCC---------GTCCACCTCGGATTGGTGACCC--ATGCCCTTGAGGTCCGTGAACACTCAGAAACAAG----AAAC-------ACGGG-AGCGGTTCCTTCCTGATTTTCGCATGTCATGCATGCCAGG-GGGC-GTCCGTGATT-TTTACTGTGACTAAAAAAGTGTGACCAAAGCA-GTCATT--CGACTTGAATTAGAAAGCATGGGATAACAA-AGGAGC---AGCCTATGGGCCACCGTTTCGGCTTTTGTTGGTTTT-AAAAGTCCATTGGAGATTATGGCGTCGT-GCGACAAGCGTCTGGGTTTTCCTCAT-TTATGAG---------GTACC--------------------------------------CGTCGCCTTTGCGGGAAATCCGTGTCGGTGCT------------------------------------------------------------------------------------------------------GTATGGGTTTCGGC-CCATCTGCCCGGCGCCTTCCCGTGACTCACGGCATCCAGGAATGAAGGAGGGTAGTTCGG-GGGAGAACGTACTG-GCGCGTCAGAGGTGAAATTCTTAGA-CCGCGCC-AAGACGAACTACAGCGAAGGCATTCTTCAAGGATACCTTCCTCAA-TCAAGAACCAAAGTGTGG-GGATCGAAGATG-ATTAGAGACCATTGTAGTCCACA---CTGCAA-ACGATGACACCCATGAATTGGGGAATTTT---------TGGTCG-CAGGCGGGGTCGGGTTCATCTCGCTCC----------------------------------------------------------------------------TCG--CCTCGCCAATGGATATCAATTTACGTGCAT----------------------------------------------------------------------------------------------------------------------------------------------------------------------------------------------------------------------------------------------------------------------------------------------------------------------------------------------------------------------------------------------------------------------------------------------------------------------------------------------------------------------------------------------------------------------------------------------------------------------------------------------------------------------------------------------------------------------------------------------------------------------------------------------------------------------------------------------------------------------------------------------------------------------------------------------------------------------------------------------------------------------------------------------------------------------------------------------------------------------------------------------------------------------------------------------------------------------------------------------------------------------------------------------------------------------------------------------------------------------------------------------------------------------------------------------------------------------------------------------------------------------------------------------------------------------------------------------------------------------------------------------------------------------------------------------------------------------------------------------------------------------------------------------------------------------------------------------------------------------------------------------------------------------------------------------------------------------------------------------------------------------------------------------------------------------------------------------------------------------------------------------------------------------------------------------------------------------------------------------------------------------------------------------------------------</ns2:sequence><ns2:name>JX178201.1_Trypanosoma_sp._PJH-2013c_isolate_Elk_317_clone_Cl_4_18S_ribosomal_RNA_gene,_partial_sequence</ns2:name></ns2:Sequence><ns2:Sequence dsseqid="sq6" id="sq5"><ns2:sequence>-------------------------------------------------------------------------------------------------------------------------------------------------------------------------------------------------------------------------------------------------------------------------------------------------------------------------------------------------------------------------------------------------------------------------------------------------------------------------------------------------------------------------------------------------------------------------------------------------------------------------GCCAAGCTAATACATGAACCAAAG-GGACGTCCTCTGTTACGGCGG-TGGGGCAACTCACTGTCATGGGGCGTCCAGCGAATGAATGAAATTAAAA--CCAATGCCTTC----ACCGGCAGTAACACCCAGAAGTGTTGACTCAATTCATTCCGT-GCGAAAGCT-----------------------------GGATTTCTTATCCGGCGTCTTTTGACGAACAACTGCCCTATCAGCCAGTGATGGCCGTGTAG---TGGACTGCCATGGCGTTGACGGGAGCGGGGGATTAGGGTTCGATTCCGGAGAGGGAGCCTGAGAAATAGCTACCACTTCTACGGAGGGCAGCA-------------GGCG-CGCAAATTGCCCAATGTCAAAAAAAAACGATGAGGCA-GCGAAAAGAAATAGAGCCGACAGTGCCTA---GTGCATTGTCGTTTTCAATGGGGGATATTTAAACCCATCC-AAAATCGAGTAACAATTGGAGGACAAGTCTGGTGCCAGCACCCGCGGTAATTCCAGCTCCAAAAGCGTATAT------TAATGCTGTTGCTGTTAAAGGGTTCGTAGTTGAATTGTGGGCCTTTGAGGCGCAATGGTT-TGTCCC---------GTCCACCTCGGATTGGTGACCC--ATGCCCTTGAGGTCCGTGAACACTCAGAAACAAG----AAAC-------ACGGG-AGCGGTTCCTTCCTGATTTTCGCATGTCATGCATGCCAGG-GGGC-GTCCGTGATT-TTTACTGTGACTAAAAAAGTGTGACCAAAGCA-GTCATT--CGACTTGAATTAGAAAGCATGGGATAACAA-AGGAGC---AGCCTATGGGCCACCGTTTCGGCTTTTGTTGGTTTT-AAAAGTCCATTGGAGATTATGGCGTCGT-GCGACAAGCGTCTGGGTTTTCCTCAT-TTATGAG---------GTACC--------------------------------------CGTCGCCTTTGCGGGAAATCCGTGTCGGTGCT------------------------------------------------------------------------------------------------------GTATGGGTTTCGGC-CCATCTGCCCGGCGCCTTCCCGTGACTCACGGCATCCAGGAATGAAGGAGGGTAGTTCGG-GGGAGAACGTACTG-GCGCGTCAGAGGTGAAATTCTTAGA-CCGCGCC-AAGACGAACTACAGCGAAGGCATTCTTCAAGGATACCTTCCTCAA-TCAAGAACCAAAGTGTGG-GGATCGAAGATG-ATTAGAGACCATTGTAGTCCACA---CTGCAA-ACGATGACACCCATGAATTGGGGAATTTT---------TGGTCG-CAGGCGGGGTCGGGTTCATCTCGCTCC----------------------------------------------------------------------------TCG--CCTCGCCAATGGATATCAATTTACGTGCAT----------------------------------------------------------------------------------------------------------------------------------------------------------------------------------------------------------------------------------------------------------------------------------------------------------------------------------------------------------------------------------------------------------------------------------------------------------------------------------------------------------------------------------------------------------------------------------------------------------------------------------------------------------------------------------------------------------------------------------------------------------------------------------------------------------------------------------------------------------------------------------------------------------------------------------------------------------------------------------------------------------------------------------------------------------------------------------------------------------------------------------------------------------------------------------------------------------------------------------------------------------------------------------------------------------------------------------------------------------------------------------------------------------------------------------------------------------------------------------------------------------------------------------------------------------------------------------------------------------------------------------------------------------------------------------------------------------------------------------------------------------------------------------------------------------------------------------------------------------------------------------------------------------------------------------------------------------------------------------------------------------------------------------------------------------------------------------------------------------------------------------------------------------------------------------------------------------------------------------------------------------------------------------------------------------------</ns2:sequence><ns2:name>JX178200.1_Trypanosoma_sp._PJH-2013c_isolate_Elk_317_clone_Cl_3_18S_ribosomal_RNA_gene,_partial_sequence</ns2:name></ns2:Sequence><ns2:Sequence dsseqid="sq8" id="sq7"><ns2:sequence>-------------------------------------------------------------------------------------------------------------------------------------------------------------------------------------------------------------------------------------------------------------------------------------------------------------------------------------------------------------------------------------------------------------------------------------------------------------------------------------------------------------------------------------------------------------------------------------------------------------------------GCCAAGCTAATACATGAACCAAAG-GGACGTTCTCTGTTCCGGCGG-TGGGGCAACTCACTGTCATGGGACGTCCAGCGAATGAATGAAATTAAAA--CCAATGCCTTC----ACCGGCAGTAACACCCAGAAGTGTTGACTCAATTCATTCCGT-GCGAAAGCT-----------------------------GGATTTCTTATCCGGCGTCTTTTGACGAACAACTGCCCTATCAGCCAGTGATGGCCGTGTAG---TGGACTGCCATGGCGTTGACGGGAGCGGGGGATTAGGGTTCGATTCCGGAGAGGGAGCCTGAGAAATAGCTACCACTTCTACGGAGGGCAGCA-------------GGCG-CGCAAATTGCCCAATGTCAAAAAAAAACGATGAGGCA-GCGAAAAGAAATAGAGCCGACAGTGCCTA---GTGCATTGTCGTTTTCAATGGGGGATATTTAAACCCATCC-AAAATCGAGTAACAATTGGAGGACAAGTCTGGTGCCAGCACCCGCGGTAATTCCAGCTCCAAAAGCGTATAT------TAATGCTGTTGCTGTTAAAGGGTTCGTAGTTGAATTGTGGGCCTTTGAGGCGCAATGGTT-TGTCCC---------GTCCACCTCGGATTGGTGACCC--ATGCCCTTGAGGTCCGTGAACACTCAGAAACAAG----AAAC-------ACGGG-AGCGGTTCCTTCCTGATTTTCGCATGTCATGCATGCCAGG-GGGC-GTCCGTGATT-TTTACTGTGACTAAAAAAGTGTGACCAAAGCA-GTCATT--CAACTTGAATTAGAAAGCATGGGATAACAA-AGGAGC---AGCCTATGGGCCACCGTTTCGGCTTTTGTTGGTTTT-AAAAGTCCATTGGAGATTATGGCGTCGT-GCGACAAGCGTCTGGGTGTTTTCCCATTTTTGGG---------GCACC--------------------------------------CGTCGCCTTTGCGGGAAATCCGTGTCGGTGT-------------------------------------------------------------------------------------------------------TGATGAGCTTCGGC-CCATCTCTCCGGCGCCTTCCCGTGACTCACGGCATCCAGGAATGAAGGAGGGTAGTTCGG-GGGAGAACGTACTG-GCGCGTCAGAGGTGAAATTCTTAGA-CCGCGCC-AAGACGAACTACAGCGAAGGCATTCTTCAAGGATACCTTCCTCAA-TCAAGAACCAAAGTGTGG-GGATCGAAGATG-ATTAGAGACCATTGTAGTCCACA---CTGCAA-ACGATGACACCCATGAATTGGGGAATTTT---------TGGTCG-TAGGCGAGGTCGGGTTCATCTCGCTCC----------------------------------------------------------------------------TCG--CCTCGCCAATGGATATCAATTTACGTGCAT----------------------------------------------------------------------------------------------------------------------------------------------------------------------------------------------------------------------------------------------------------------------------------------------------------------------------------------------------------------------------------------------------------------------------------------------------------------------------------------------------------------------------------------------------------------------------------------------------------------------------------------------------------------------------------------------------------------------------------------------------------------------------------------------------------------------------------------------------------------------------------------------------------------------------------------------------------------------------------------------------------------------------------------------------------------------------------------------------------------------------------------------------------------------------------------------------------------------------------------------------------------------------------------------------------------------------------------------------------------------------------------------------------------------------------------------------------------------------------------------------------------------------------------------------------------------------------------------------------------------------------------------------------------------------------------------------------------------------------------------------------------------------------------------------------------------------------------------------------------------------------------------------------------------------------------------------------------------------------------------------------------------------------------------------------------------------------------------------------------------------------------------------------------------------------------------------------------------------------------------------------------------------------------------------------------</ns2:sequence><ns2:name>JX178199.1_Trypanosoma_cf._cervi_PJH-2013_isolate_Elk_328_clone_Cl_21_18S_ribosomal_RNA_gene,_partial_sequence</ns2:name></ns2:Sequence><ns2:Sequence dsseqid="sq10" id="sq9"><ns2:sequence>----------------------------------------------------------------------------------------------------------------------------------------------------------------------------------------------------------------------------------------------------------------------------------------------------------------------------------------------------------------------------------------------------------------------------------------------------------------------------------------------------------------------------------------------------------------------------------------------------------------------------------------------------------------------------------------------------------------------------------------------------------------------------------------------------------------------------------------------------------------------------------------------------------GTTGACGGGAGCGGGGGATTAGGGTTCGATTCCGGAGAGGGAGCCTGAGAAATAGCTACCACTTCTACGGAGGGCAGCA-------------GGCG-CGCAAATTGCCCAATGTCAAAAAAAAACGATGAGGCA-GCGAAAAGAAATAGAGCCGGCAGTGCC---AATGGCATTGCCGTTTTCAATGGGGGATATCTAAACCCATCC-AAAATCGAGTATCAATTGGAGGACAAGTCTGGTGCCAGCACCCGCGGTAATTCCAGCTCCAAAAGCGTATAT------TAATGCTGTTGCTGTTAAAGGGTTCGTAGTTGAATTGAGGGCCTTTCTTTTTTGAGGCGCG----CGG-TTGCCCGATCCACCTCGGATT-TCGTGGC---CCGCG--CCCTTGGGGGCCTGT--GAACACTCAGAAACAAAAAACACGGAAGTGGTTCTTTC----CTGATTTACGCATGTCATGCATGCCA-G-GAAGCGTCCGTGATTTTTTACTGTGACTAAAAAAGTGCGACCAAAGCA-GTCAGT--CGACTTGAATTAAAAAGCATGGGATAACAA-AGGAGC---AGCCTATGGGCCACCGTTTCGGCTTTTGTTGGTATTTAAAAGTCCATTGGAGATTATGGGGTCGT-GTGACAAGCGGTCGGGCGTGTTGCTTT--TGGTCTTCACGGCCAGGGCGCC-------------------------------------------------------------------------------------GCCCGTCGCCCCCGG----AAAAGATTTCTGTGCGCCGGCGTCGT---------------------------ATG--CGA--GACT---TCGGTCCCGTATCGTCCCGCGTACGCCTTTTTCGGCTCGCGGCATCCAGGAATGAAGGAGGGTAGTCCGG-GGGAGAACGTAT-TGGTGCGTCAGAGGTGAAATTCTTGGA--CCGCACCAGGACGGACTACAGCGAAGGCATTCTTCAAGAATACCTTCCTCAATCAAG--AACCAAAGTGTGGGGATCGAAGATG-ATTAGAGACCATTGTAGTCCACA---CTGCAA-ACGATGACACCCATGAATTGGGGAGTTTT---------TGGTCGCAGGCAGGAGA-AACTGGTTATATCGGGTTCGTCCCATATCC----------------------------------------------------CCTTTTCTCCTTGCCTC--GCCAATAATATCAAATTTACGTGCATATTCTTTTAG----------GCCCTT----TTCCTCCTTTGTGGGGAGGGGTTTTGACGGGAATATCCTCAGCACG-TTACTTGACTTCTTCACGCGAAAGCTTTGAGGTTACAGTCTCAGGGG-----GGAGTACGTTCGCAAGAGTGAAACTTAAAGAAATTGACGGA---ATGGCACCACAAGACGTGGAGTGTGCGGTTTAATTTGAC--------------------------------------------------------------------------------------------------------------------------------------------------------------------------------------------------------------------------------------------------------------------------------------------------------------------------------------------------------------------------------------------------------------------------------------------------------------------------------------------------------------------------------------------------------------------------------------------------------------------------------------------------------------------------------------------------------------------------------------------------------------------------------------------------------------------------------------------------------------------------------------------------------------------------------------------------------------------------------------------------------------------------------------------------------------------------------------------------------------------------------------------------------------------------------------------------------------------------------------------------------------------------------------------------------------------------------------------------------------------------------------------------------------------------------------------------------------------------------------------------------------------------------------------------------------------------------------------------------------------------------------------------------------------------------------------------------------------------------------------------------------------------------------------------------------------------------------------------------------------------------------------------------------------------------------------------------------------------------------------------------------------------------------------------------------------------------------------</ns2:sequence><ns2:name>KC753530.2_Trypanosoma_sp._AB-2013_isolate_G1_18S_ribosomal_RNA_gene,_partial_sequence</ns2:name></ns2:Sequence><ns2:Sequence dsseqid="sq12" id="sq11"><ns2:sequence>----------------------------------------------------------------------------------------------------------------------------------------------------------------------------------------------------------------------------------------------------------------------------------------------------------------------------------------------------------------------------------------------------------------------------------------------------------------------------------------------------------------------------------------------------------------------------------------------------------------------------------------------------------------------------------------------------------------------------------------------------------------------------------------------------------------------------------------------------------------------------------------------------------GTTGACGGGAGCGGGGGATTAGGGTTCGATTCCGGAGAGGGAGCCTGAGAAATAGCTACCACTTCTACGGAGGGCAGCA-------------GGCG-CGCAAATTGCCCAATGTCAAAAAAAAACGATGAGGCA-GCGAAAAGAAATAGAGCCGGCAGTGCC---AATGGCATTGCCGTTTTCAATGGGGGATATCTAAACCCATCC-AAAATCGAGTATCAATTGGAGGACAAGTCTGGTGCCAGCACCCGCGGTAATTCCAGCTCCAAAAGCGTATAT------TAATGCTGTTGCTGTTAAAGGGTTCGTAGTTGAATTGAGGGCCTTTCTTTTTTGAGGCGCG----CGG-TTGCCCGATCCACCTCGGATT-TCGTGGC---CCGCG--CCCTTGGAGGCCTGT--GAACACTCAGAAACAAAAAACACGGAAGTGGTTCTTTC----CTGATTTACGCATGTCATGCATGCCA-G-GGAGCGTCCGTGATTTTTTACTGTGACTAAAAAAGTGCGACCAAAGCA-GTCAGT--CGACTTGAATTAAAAAGCATGGGATAACAA-AGGAGC---AGCCTATGGGCCACCGTTTCGGCTTTTGTTGGTATTTAAAAGTCCATTGGAGATTATGGGGTCGT-GTGACAAGCGGTCGGGCGTGTTGCTTT--TGGTCTTTACGGCCAAGGCGCC-------------------------------------------------------------------------------------GCCCGTCGCCCCCGG----GAAAGATTTCTGTGCGTCGGCGTCGT---------------------------ATG--CGG--GACT---TCGGTCCCGTATCGACCCGCGTACGCCTTTTTCGGCTCGCGGCATCCAGGAATGAAGGAGGGTAGTCCGG-GGGAGAACGTAT-TGGTGCGTCAGAGGTGAAATTCTTGGA--CCGCACCAGGACGAACTACAGCGAAGGCATTCTTCAAGAATACCTTCCTCAATCAAG--AACCAAAGTGTGGGGATCGAAGATG-ATTAGAGACCATTGTAGTCCACA---CTGCAA-ACGATGACACCCATGAATTGGGGAGTTTT---------TGGTCGCAGGCAGGAAA-AACCGGTGATATCGGGTTCGTCCCATATCT----------------------------------------------------CCTTTTCTCCTTGCCTC--GCCAATAATATCAAATTTACGTGCATATTCTTTTAG----------GCCCTT----TTCCTCCTTCGTGAGGAGGGGTTTTGACGGGAATATCCTCAGCACG-TTACTTGACTTCTTCACGCGAAAGCTTTGAGGTTACAGTCTCAGGGG-----GGAGTACGTTCGCAAGAGTGAAACTTAAAGAAATTGACGGA---ATGGCACCACAAGACGTGGAGTGTGCGGTTTAATTTGAC--------------------------------------------------------------------------------------------------------------------------------------------------------------------------------------------------------------------------------------------------------------------------------------------------------------------------------------------------------------------------------------------------------------------------------------------------------------------------------------------------------------------------------------------------------------------------------------------------------------------------------------------------------------------------------------------------------------------------------------------------------------------------------------------------------------------------------------------------------------------------------------------------------------------------------------------------------------------------------------------------------------------------------------------------------------------------------------------------------------------------------------------------------------------------------------------------------------------------------------------------------------------------------------------------------------------------------------------------------------------------------------------------------------------------------------------------------------------------------------------------------------------------------------------------------------------------------------------------------------------------------------------------------------------------------------------------------------------------------------------------------------------------------------------------------------------------------------------------------------------------------------------------------------------------------------------------------------------------------------------------------------------------------------------------------------------------------------------</ns2:sequence><ns2:name>KC753531.2_Trypanosoma_sp._AB-2013_isolate_G2_18S_ribosomal_RNA_gene,_complete_sequence;_and_18S_ribosomal_RNA_gene,_partial_sequence</ns2:name></ns2:Sequence><ns2:Sequence dsseqid="sq14" id="sq13"><ns2:sequence>----------------------------------------------------------------------------------------------------------------------------------------------------------------------------------------------------------------------------------------------------------------------------------------------------------------------------------------------------------------------------------------------------------------------------------------------------------------------------------------------------------------------------------------------------------------------------------------------------------------------------------------------------------------------------------------------------------------------------------------------------------------------------------------------------------------------------------------------------------------------------------------------------------GTTGACGGGAGCGGGGGATTAGGGTTCGATTCCGGAGAGGGAGCCTGAGAAATAGCTACCACTTCTACGGAGGGCAGCA-------------GGCG-CGCAAATTGCCCAATGTCAAAAAAAAACGATGAGGCA-GCGAAAAGAAATAGAGCCGGCAGTGCC---ACTGGCATTGCCGTTTTCAATGGGGGATATTCAAACCCATCC-AAAATCGAGTATCAATTGGAGGACAAGTCTGGTGCCAGCACCCGCGGTAATTCCAGCTCCAAAAGCGTATAT------TAATGCTGTTGCTGTTAAAGGGTTCGTAGTTGAATTGGGGGTCCTTTTATTTTATTTGAGGCGCGCGGTTTGCCCGGTCCACTTCGGATTATTGTGGC---CCGTGCCCTTGGG--GACCTGT--GAACAAACAGAAACAAAAAACACGGGAGTGGTTCTTTC----CTGATTACCGCATGTCATGCATGCCA-G-GAAGCGTCCGTGATTTTTTACTGTGACTAAAAAAGTGCGACCAAAGCA-GTCAGT--CGACTTGAATTAAAAAGCATGGGATAACAA-AGGAGC---AGCCTATGGGCTACCGTTTCGGCTTTTGTTGGTTTT-AAAAGTCCATTGGAGATTAT---------------------------------------------------GGTATGACTCAGGCT-------------------------------------------------------------------------G-CGCAGCCCGTCGCCCCCGG----GGGAGACCAAAAACGTGC-----------------------------------ACGTGTAG--GATG---GTGTCTTGCCACACTCACGCGCACGCCTCCTTCGGCTCGCGGCGCCCAGGAATGAAGGAGGGTAGTTCGG-GGAAGGACGTAT-TGGGGCGTCAGAGGTGAAATTCTTGGA--CCGCACCAGGACGAACTACAGCGAAGGCATTCTTCAAGGATACCTTCCTCAATCAAG--AACCAAAGTGTGGGGATCAAAGATG-ATTAGAGACCATTGTAGTCCACA---CTGCAA-ACGATGACACCCATGAATTGGGGAGTTTT---------TGGTCTCAGGCAAAAGT-TAAAGCGGAGACGATTTGTGTGTTTTTGTGTG-------CCAGG---------TTCGCCCGTGTACACACGCACAATCCCCCCGTTCACTTTTTGTCTGGCCAATAAATTATTAAAATTACGTGCATATTCTTTTCG----------CTTTCCTCTCTTATATTTTACGGGGGGAAAGCTTTTACGGGAATATCCTCAGCACG-TTACATGACTTCTTCACGCGAAAGCTTTGAGGTTACAGTCTCAGGGG-----GGAGTACGTTCGCAAGAGTGAAACTTAAAGAAATTGACGGA---ATGGCACCACAAGACGTGGAGTGTGCGGTTTAATTTGAC--------------------------------------------------------------------------------------------------------------------------------------------------------------------------------------------------------------------------------------------------------------------------------------------------------------------------------------------------------------------------------------------------------------------------------------------------------------------------------------------------------------------------------------------------------------------------------------------------------------------------------------------------------------------------------------------------------------------------------------------------------------------------------------------------------------------------------------------------------------------------------------------------------------------------------------------------------------------------------------------------------------------------------------------------------------------------------------------------------------------------------------------------------------------------------------------------------------------------------------------------------------------------------------------------------------------------------------------------------------------------------------------------------------------------------------------------------------------------------------------------------------------------------------------------------------------------------------------------------------------------------------------------------------------------------------------------------------------------------------------------------------------------------------------------------------------------------------------------------------------------------------------------------------------------------------------------------------------------------------------------------------------------------------------------------------------------------------------</ns2:sequence><ns2:name>KC753533.1_Trypanosoma_sp._AB-2013_isolate_G3_18S_ribosomal_RNA_gene,_complete_sequence;_and_18S_ribosomal_RNA_gene,_partial_sequence</ns2:name></ns2:Sequence><ns2:Sequence dsseqid="sq16" id="sq15"><ns2:sequence>----------------------------------------------------------------------------------------------------------------------------------------------------------------------------------------------------------------------------------------------------------------------------------------------------------------------------------------------------------------------------------------------------------------------------------------------------------------------------------------------------------------------------------------------------------------------------------------------------------------------------------------------------------------------------------------------------------------------------------------------------------------------------------------------------------------------------------------------------------------------------------------------------------GTTGACGGGAGCGGGGGATTAGGGTTCGATTCCGGAGAGGGAGCCTGAGAAATAGCTACCACTTCTACGGAGGGCAGCA-------------GGCG-CGCAAATTGCCCAATGTCAAAAAAAAACGATGAGGCA-GCGAAAAGAAATAGAACCGGCAGTGCC---ACTGGCATTGCCGTTTTCAATGGGGGATATTTAAACCCATCC-AAAATCGAGTATCAATTGGAGGACAAGTCTGGTGCCAGCACCCGCGGTAATTCCAGCTCCAAAAGCGTATAT------TAATGCTGTTGCTGTTAAAGGGTTCGTAGTTGAATTGGGGGTCCTTTTATTTTATTTGAGGCGCGCGGTTTGCCCGATCCACTTCGGATTATTGTGGC---CCGTGCCCTTGGGGGGACCTGT--GAACAAACAGAAACAAAAAACACGGGAGTGGTTCTTTC----CTGATTACCGCATGTCATGCATGCCA-G-GAAGCGTCCGTGATTTTTTACTGTGACTAAAAAAGTGCGACCAAAGCA-GTCAGT--CGACTTGAATTAAAAAGCATGGGATAACAA-AGGAGC---AGCCTATGGGCTACCGTTTCGGCTTTTGTTGGTTTT-AAAAGTCCATTGGAGATTATGGGACCGT-GTGACAAGCGGTCGGGCGCGTTTTGCATCTGATCATAATTTCTTTTATGACTCAGGC-------------------------------------------------------------------------TGCGCAGCCCGTCGCCCCCGA----GGAAGACCAAAAACGTGCACGT--------------------------------GTAGGAT--GGTG---TCTTGCCACACTCACGCGCACGTTTCCTTCTTCGGCTCGCGGCGCCCAGGAATGAAGGAGGGTAGTTCGG-GGGGGGACGTAT-TGGTGCGTCAGAGGTGAAATTCTTGGA--CCGCACCAGGACGAACTACAGCGAAGGCATTCTTCAAGGATACCTTCCTCAATCAAG--AACCAAAGTGTGGGGATCAAAGATG-ATTAGAGACCATTGTAGTCCACA---CTGCAA-ACGATGACACCCATGAATTGGGGAGTTTT---------TGGTCTCAGGCAAAAAA-GTTAAAGCGGAGACGATTTGTGTGTGTTTTTGTGTGCCGGGTTC---------GCCCGTGTACACACGCACAAAAATCCCCCCGTTTACTTTTTGTCTGGCCAATAAATTATTAAAATTACGTGCATATTCTTTTCG----------CTTTCCTCTCA--TATTTTACGGGGGGAAGGCTTTTACGGGAATATCCTCAGCACG-TTACATGACTTCTTCACGCGAAAGCTTTGAGGTTACAGTCTCAGGGG-----GGAGTACGTTCGCAAGAGTGAAACTTAAAGAAATTGACGGA---ATGGCACCACAAGACGTGGAGTGTGCGGTTTAATTTGAC--------------------------------------------------------------------------------------------------------------------------------------------------------------------------------------------------------------------------------------------------------------------------------------------------------------------------------------------------------------------------------------------------------------------------------------------------------------------------------------------------------------------------------------------------------------------------------------------------------------------------------------------------------------------------------------------------------------------------------------------------------------------------------------------------------------------------------------------------------------------------------------------------------------------------------------------------------------------------------------------------------------------------------------------------------------------------------------------------------------------------------------------------------------------------------------------------------------------------------------------------------------------------------------------------------------------------------------------------------------------------------------------------------------------------------------------------------------------------------------------------------------------------------------------------------------------------------------------------------------------------------------------------------------------------------------------------------------------------------------------------------------------------------------------------------------------------------------------------------------------------------------------------------------------------------------------------------------------------------------------------------------------------------------------------------------------------------------------</ns2:sequence><ns2:name>KC753535.1_Trypanosoma_sp._AB-2013_isolate_G6_18S_ribosomal_RNA_gene,_complete_sequence;_and_18S_ribosomal_RNA_gene,_partial_sequence</ns2:name></ns2:Sequence><ns2:Sequence dsseqid="sq18" id="sq17"><ns2:sequence>----------------------------------------------------------------------------------------------------------------------------------------------------------------------------------------------------------------------------------------------------------------------------------------------------------------------------------------------------------------------------------------------------------------------------------------------------------------------------------------------------------------------------------------------------------------------------------------------------------------------------------------------------------------------------------------------------------------------------------------------------------------------------------------------------------------------------------------------------------------------------------------------------------GTTGACGGGAGCGGGGGATTAGGGTTCGATTCCGGAGAGGGAGCCTGAGAAATAGCTACCACTTCTACGGAGGGCAGCA-------------GGCG-CGCAAATTGCCCAATGTCAAAAAAAAACGATGAGGCA-GCGAAAAGAAATAGAGCCGGCAGTGCC---ACTGGCATTGCCGTTTTCAATGGGGGATATTTAAACCCATCC-AAAATCGAGTATCAATTGGAGGACAAGTCTGGTGCCAGCACCCGCGGTAATTCCAGCTCCAAAAGCGTATAT------TAATGCTGTTGCTGTTAAAGGGTTCGTAGTTGAATTGGGGGTCCTTTTATTTTATTTGAGGCGCACGGTGTGCCCGATCCACTTCGGATTATTTTTTTGTGGCCCGTGCCCTTGGGGACCTGT--GAACAAACAGAAACAAAAAACACGGGAGTGGTTCTTTT----CTGATTCCCGCATGTCATGCATGCCA-G-AAAGCGTCCGTGATTTTTTACTGTGACTAAAAAAGTGCGACCAAAGCA-GTCAGT--CGACTTGAATTAAAAAGCATGGGATAACAA-AGGAGC---AGCCTATGGGCTACCGTTTCGGCTTTTGTTGGTATT-AAAAGTCCATTGGAGATTATGGGGCCGT-GTGACAAGCGGTCGGGCGCGTTTTGCATCTGGTCATAAAAATTTATGTTCAGGCTGC-------------------------------------------------------------------------GCC---GTCCGTCGCCTCCGG----GGAAGACCAAAAACGTGCACGTGTGTGTGTG-TGGTGCA----------AGAAACACTTTGGTGTGTGTCTTGTTACAACCTCACGCGTACGCGCCTT-CTTTGGCTCACGGCGCCCAGGAATGAAGGAGGGTAGTTCGGGGGA-GAACGTAT-TGGTGCGTCAGAGGTGAAATTCTTGGA--CCGCACCAGGACGAACTACAGCGAAGGCATTCTTCAAGGATACCTTCCTCAATCAAG--AACCAAAGTGTGGGGATCAAAGATG-ATTAGAGACCATTGTAGTCCACA---CTGCAA-ACGATGACACCCATGAATTGGGGAGTTTT---------TGGTCTTAGGCAAAAGT-TAAAGCGAAGACGATTTTTGTGTGTGTGTGTGTGTTTGCCGGGTTCGCCTGTGCGCACACACACATACACAAGAGATCCCTTCGTTCACTTTTTGTCTGGCCAATAAATTATGAAAATTACGTGCATATTCTTTTCG----------CTCTTCTTGTTTA-TTTTTTCGCAGGGGGGGCTTTTACGGGAATATCCTCAGCACG-TTACACAACTTCTTCACGCGAAAGCTTTGAGGTTACAGTCTCGGGGG-----GGAGTACGTTCGCAAGAGTGAAACTTAAAGAAATTGACGGA---GTGGCACCACAAGACGTGGAGTGTGCGGTTTAATCAAC---------------------------------------------------------------------------------------------------------------------------------------------------------------------------------------------------------------------------------------------------------------------------------------------------------------------------------------------------------------------------------------------------------------------------------------------------------------------------------------------------------------------------------------------------------------------------------------------------------------------------------------------------------------------------------------------------------------------------------------------------------------------------------------------------------------------------------------------------------------------------------------------------------------------------------------------------------------------------------------------------------------------------------------------------------------------------------------------------------------------------------------------------------------------------------------------------------------------------------------------------------------------------------------------------------------------------------------------------------------------------------------------------------------------------------------------------------------------------------------------------------------------------------------------------------------------------------------------------------------------------------------------------------------------------------------------------------------------------------------------------------------------------------------------------------------------------------------------------------------------------------------------------------------------------------------------------------------------------------------------------------------------------------------------------------------------------------------------</ns2:sequence><ns2:name>KC753534.1_Trypanosoma_sp._AB-2013_isolate_G5_18S_ribosomal_RNA_gene,_complete_sequence;_and_18S_ribosomal_RNA_gene,_partial_sequence</ns2:name></ns2:Sequence><ns2:Sequence dsseqid="sq20" id="sq19"><ns2:sequence>----------------------------------------------------------------------------------------------------------------------------------------------------------------------------------------------------------------------------------------------------------------------------------------------------------------------------------------------------------------------------------------------------------------------------------------------------------------------------------------------------------------------------------------------------------------------------------------------------------------------------------------------------------------------------------------------------------------------------------------------------------------------------------------------------------------------------------------------------------------------------------------------------------GTTGACGGGAGCGGGGGATTAGGGTTCGATTCCGGAGAGGGAGCCTGAGAAATAGCTACCACTTCTACGGAGGGCAGCA-------------GGCG-CGCAAATTGCCCAATGTCAAAAAAAAACGATGAGGCA-GCGAAAAGAAATAGAGCCGGCAGTGCC---ACTGGCATTGCCGTTTTCAATGGGGGATATTTAAACCCATCC-AAAATCGAGTATCAATTGGAGGACAAGTCTGGTGCCAGCACCCGCGGTAATTCCAGCTCCAAAAGCGTATAT------TAATGCTGTTGCTGTTAAAGGGTTCGTAGTTGAATTGGGGGTCCTTTTATTTTATTTGAGGCGCACGGGGTGCCCGATCCACTTCGGATTATTTTTTTGTGGCCCGTGCCCTTGGGGACCTGT--GAACAAACAGAAACAAAAAACACGGGAGTGGTTCTTTT----CTGATTCCCGCATGTCATGCATGCCA-A-AAAGCGTCCGTGATTTTTTACTGTGACTAAAAAAGTGCGACCAAAGCA-GTCAGT--CAACCTGAATTAAAAAGCATGGGATAACAA-AGGAGC---AGCCTATGGGCTACCGTTTCGGCTTTTGTTGGTATT-AAAAGTCCATTGGAAATTATGGGGCCGT-GTGACAAGCGGTCGGGCGCGTTTTGCATCTGGTCATAAAAATTTATGTTCAGGCTGC-------------------------------------------------------------------------GCC---GTCCGTCGCCTCCGG----GGAAGACCAAAAACGTGCACGTGTGTGTGTG-TGGTGCA----------AGAAACACTTTGGTGTGTGTCTTGTTACAACCTCACGCGTACGCGCCTT-CTTTGGCTCACGGCGCCCAGGAATGAAGGAGGGTAGTTCGGGGGA-GAACGTAT-TGGTGCGTCAGAGGTGAAATTCTTGGA--CCGCACCAGGACGAACTACAGCGAAGGCATTCTTCAAGGATACCTTCCTCAATCAAG--AACCAAAGTGTGGGGATCAAAGATG-ATTAGAGACCATTGTAGTCCACA---CTGCAA-ACGATGACACCCATGAATTGGGGAGTTTT---------TGGTCTTAGGCAAAAGT-TAAAGCGAAGACGATTTTTGTGTGTGTGTGTGTGTTTGCCGGGTTCGCCTGTGCGCACACACACATACACAAGATATCCCTTCTTTCACTTTTTGTCTGGCCAATAAATTATTAAAATTACGTGCATATTCTTTTCT----------CTCTTCTTGTTTA-TTTTTTCGCAGGGGGGGCTTTTACGGAAATATCCTCAGCACG-TTACACAACTTCTTCACGCAAAATCTTTGAGGTTACACTCTCGGGGG-----GGAGTACGTTCGCAAGAGTGAAACTTAAAGAAATTGACGGA---GTGGCCCCACAAGACGTGGAGTGTGCGGTTTATTTTGAC--------------------------------------------------------------------------------------------------------------------------------------------------------------------------------------------------------------------------------------------------------------------------------------------------------------------------------------------------------------------------------------------------------------------------------------------------------------------------------------------------------------------------------------------------------------------------------------------------------------------------------------------------------------------------------------------------------------------------------------------------------------------------------------------------------------------------------------------------------------------------------------------------------------------------------------------------------------------------------------------------------------------------------------------------------------------------------------------------------------------------------------------------------------------------------------------------------------------------------------------------------------------------------------------------------------------------------------------------------------------------------------------------------------------------------------------------------------------------------------------------------------------------------------------------------------------------------------------------------------------------------------------------------------------------------------------------------------------------------------------------------------------------------------------------------------------------------------------------------------------------------------------------------------------------------------------------------------------------------------------------------------------------------------------------------------------------------------------</ns2:sequence><ns2:name>KC753536.1_Trypanosoma_sp._AB-2013_isolate_G7_18S_ribosomal_RNA_gene,_complete_sequence;_and_18S_ribosomal_RNA_gene,_partial_sequence</ns2:name></ns2:Sequence><ns2:Sequence dsseqid="sq22" id="sq21"><ns2:sequence>----------------------------------------------------------------------------------------------------------------------------------------------------------------------------------------------------------------------------------------------------------------------------------------------------------------------------------------------------------------------------------------------------------------------------------------------------------------------------------------------------------------------------------------------------------------------------------------------------------------------------------------------------------------------------------------------------------------------------------------------------------------------------------------------------------------------------------------------------------------------------------------------------------GTTGACGGGAGCGGGGGATTAGGGTTCGATTCCGGAGAGGGAGCCTGAGAAATAGCTACCACTTCTACGGAGGGCAGCA-------------GGCG-CGCAAATTGCCCAATGTCAAAAAAAAACGATGAGGCA-GCGAAAAGAAATAGAGCCGGCAGTGCC---ACTGGCATTGCCGTTTTCAATGGGGGATATTTAAACCCATCC-AAAATCGAGTATCAATTGGAGGACAAGTCTGGTGCCAGCACCCGCGGTAATTCCAGCTCCAAAAGCGTATAT------TAATGCTGTTGCTGTTAAAGGGTTCGTAGTTGAATTGGGGGTCCTTTTATTTTATTTGAGGCGCACGGTGTGCCCGATCCACTTCGGATTATTTTTTTGTGGCCCGTGCCCTTGGGGACCTGT--GAACAAACAGAAACAAAAAACACGGGAGTGGTTCTTTT----CTGATTCCCGCATGTCATGCATGCCA-G-AAAGCGTCCGTGATTTTTTACTGTGACTAAAAAAGTGCGACCAAAGCA-GTCAGT--CGACTTGAATTAAAAAGCATGGGATAACAA-AGGAGC---AGCCTATGGGCTACCGTTTCGGCTTTTGTTGGTATT-AAAAGTCCATTGGAGATTATGGGGCCGT-GTGACCAGCGGTCGGGCGCGTTTTGCATCTGGTCATAAAAATTTATGTTCAGGCTGC-------------------------------------------------------------------------GCC---GTCCGTCGCCTCCGG----GGAAGACCAAAAACGTGCACGTGTGTGTGTG-TGGTGCA----------AGAAACACTTTGGTGTGTGTCTTGTTACAACCTCACGCGTACGCGCCTTCTTTTGGCTCACGGCGCCCAGGAATGAAGGAGGGTAGTTCGGGGGAGAAACGTAT-TGGTGCGTCAGAGGTGAAATTCTTGGA--CCGCACCAGGACGAACTACAGCGAAGGCATTCTTCAAGGATACCTTCCTCAATCAAG--AACCAAAGTGTGGGGATCAAAGATG-ATTAGAGACCATTGTAGTCCACA---CTGCAA-ACGATGACACCCATGAATTGGGGAGTTTT---------TGGTCTTAGGCAAAAGT-TAAAGCGAAGACGATTTTTGTGTGT--GTGTGTGTTTGCGGGGTTCGCCTGTGCGCACACACACATACACAAGAGATCCCTTCTCTCTCTTTTTGTGTGGGCAATAAATTATAAAAATTACGTGCATATTCTTTTCT----------CTCTTCTTGTGTA-TTTTTTCCCAGGGGGGGCTTTTACGGGAATATCCTCAGCACG-TTACACAACTTTTTCACGCGAAAGCTTTGAGGTTACACTCTCTGGGGG----GGAGAACGTTCGCGAGAGAGAAACTTAAAGAAATTGAGAGA---GTGGCGCCACAAGACGTGGAGTGTGCGGTTTTTTTTGAC--------------------------------------------------------------------------------------------------------------------------------------------------------------------------------------------------------------------------------------------------------------------------------------------------------------------------------------------------------------------------------------------------------------------------------------------------------------------------------------------------------------------------------------------------------------------------------------------------------------------------------------------------------------------------------------------------------------------------------------------------------------------------------------------------------------------------------------------------------------------------------------------------------------------------------------------------------------------------------------------------------------------------------------------------------------------------------------------------------------------------------------------------------------------------------------------------------------------------------------------------------------------------------------------------------------------------------------------------------------------------------------------------------------------------------------------------------------------------------------------------------------------------------------------------------------------------------------------------------------------------------------------------------------------------------------------------------------------------------------------------------------------------------------------------------------------------------------------------------------------------------------------------------------------------------------------------------------------------------------------------------------------------------------------------------------------------------------------</ns2:sequence><ns2:name>KC753532.1_Trypanosoma_sp._AB-2013_isolate_G4_18S_ribosomal_RNA_gene,_complete_sequence;_and_18S_ribosomal_RNA_gene,_partial_sequence</ns2:name></ns2:Sequence><ns2:Sequence dsseqid="sq24" id="sq23"><ns2:sequence>---------------------------------------------------------------------------------------------------------------------------------------------------------------------------------------------------------------------------------------------------------------------------------------------------------------------------------------------------------------------------------------------------------------------------------------------------------------------------------------------------------------------------------------------------------------------------------------------------------------------------------------------------------------------------------------------------------------------------------------------------------------------------------------------------------------------------------------------------------------------------------------------------CCATGGCGTTGACGGGAGCGGGGGATTAGGGTTCGATTCCGGAGAGGGAGCCTGAGAAATAGCTACCACTTCTACGGAGGGCAGCA-------------GGCG-CGCAAATTGCCCAATGTCAAAAAAAAACGATGAGGCA-GCGAAAAGAAATAGAGCCGACAGTGCAAT---TTGTATTGTCGTTTTCAATGGGGGATATTTAAACCCATCC-AAAATCGAGTAACAATTGGAGGACAAGTCTGGTGCCAGCACCCGCGGTAATTCCAGCTCCAAAAGCGTATAT------TAATGCTGTTGCTGTTAAAGGGTTCGTAGTTGAATTGTGGGCCTTTGAGGCGCAATGGTTTAGTCCC---------TTCCACTTCGGATTGGTGACCC--ATGCCCTTGAGGTCCGTGAACACTCAGAAACAAA----AAAC-------ACGGG-AGTGGTACCTTTCTGATTTTCGCATGTCATGCATGCCAGA-GGGC-GCCCGTGATT-TTTACTGTGACTAAAAAAGTGTGACCAAAGCA-GTCATT--CGACTTGAATTAGAAAGCATGGGATAACAA-AGGAGC---AGCCTATGGGCCACCGTTTCGGCTTTTGTTGGTTTT-AAAAGTCCATTGGAGATTATGGGGCTGT-GCGACAAGCGGCCGGGTGATTCCCCCTTCGCGGG-G-------GCACT--------------------------------------CGTCGCCTTTGTGGGAAATCCGTGACGGCGTC-------------------------------------------------------------------------------------------------------GACGGACTTCGGT-CCATCCTCCCGCCACCTTCCCTCAACTCGCGGCATCCAGGAATGAAGGAGGGTAGTTCGG-GGGAGAACGTACTG-GTGCGTCAGAGGTGAAATTCTTAGA-CCGCACC-AAGACGAACTACAGCGAAGGCATTCTTCAAGGATACCTTCCTCAA-TCAAGAACCAAAGTGTGG-GGATCGAAGATG-ATTAGAGACCATTGTAGTCCACA---CTGCAA-ACGATGACACCCATGAATTGGGGAGTTTT---------TGGTCG-AAGGCGGGGTCGAGTTCATCTCGCTCC----------------------------------------------------------------------------TCG--TCTCACCAATGAATATTAATTTACGTGCATATTCTTTTTGGTCC--------------TCGCAA----------GG-GGACCTTTAACGGGAATATCCTCAGCACGTTATCTGACTTCT-TCACGCGAAAGCTTTGAGGTTACAGTCTCAGGGGGGAGTACGTT-CGCAAGAGT-----GAAACTTAAAGAAATTGACGGA--ATGGCACCACAAGACGTGGAGCGTGCGGTTTAATTTGACTCAACACGGGGAACTTTA-CCAGATCCGGACAGGGTGAGGATTGACAGATTGAGTGTTCTTTCTCGATCCCCTGAATGGTGGTGCATGGCCGCTTTTGGTCGGTGGAGTGATTTGTTT-GGTTGATTCCGTCAACGG--ACGAGATCCAAGCTGCCCAGTAGGATTCAGAATTGCCCATAGGATAGCAATCCCTTCCGCGGGTTTTACCCAAG-----------------------------------------GGGGGGCGGTATTCGTTTGTATCC-TTCTCTGCGGGATTCCT---TGTT--TTGCGCAAGG------TGAGA------------------------------------------------------------------------------------------------------------------------------------------------------------------------------------------------------------------------------------------------------------------------------------------------------------------------------------------------------------------------------------------------------------------------------------------------------------------------------------------------------------------------------------------------------------------------------------------------------------------------------------------------------------------------------------------------------------------------------------------------------------------------------------------------------------------------------------------------------------------------------------------------------------------------------------------------------------------------------------------------------------------------------------------------------------------------------------------------------------------------------------------------------------------------------------------------------------------------------------------------------------------------------------------------------------------------------------------------------------------------------------------------------------------------------------------------------------------------------------------------------------------------------------------------------------------------------------------------------------------------------------------------------------------------------------------------------------------------------------------------------</ns2:sequence><ns2:name>JN315381.1_Trypanosoma_sp._AP-2011a_isolate_15_18S_ribosomal_RNA_gene,_partial_sequence</ns2:name></ns2:Sequence><ns2:Sequence dsseqid="sq26" id="sq25"><ns2:sequence>-------------------------------------------------------------------------------------------------------------------------------------------------------------------------------------------------------------------------------------------------------------------------------------------------------------------------------------------------------------------------------------------------------------------------------------------------------------------------------------------------------------------------------------------------------------------------------------------------------------------------------------------------------------------------------------------------------------------------------------------------------------------------------------------------------------------------------------------------------------------------------------------------------GGCGTTGACGGGAGCGGGGGATTAGGGTTCGATTCCGGAGAGGGAGCCTGAGAAATAGCTACCACTTCTACGGAGGGCAGCA-------------GGCG-CGCAAATTGCCCAATGTCAAAAAAAAACGATGAGGCA-GCGAAAAGAAATAGAGCCGACAGTGCATT---TTGTATTGTCGTTTTCAATGGGGGATATTTAAACCCATCC-AAAATCGAGTAACAATTGGAGGACAAGTCTGGTGCCAGCACCCGCGGTAATTCCAGCTCCAAAAGCGTATAT------TAATGCTGTTGCTGTTAAAGGGTTCGTAGTTGAATTGTGGGCCTTTGAGGCGCAATGGTTTAGTCCC---------TTCCACTTCGGATTGGTGACCC--ATGCCCTTGAGGTCCGTGAACACTCAAAAACAAA----AAAC-------ACGGG-AGTGGTACCTTTCTGATTTTCGCATGTCATGCATGCCAAA-GGGC-GCCCGTGATT-TTTACTGTGACTAAAAAAGTGTGACCAAAGCA-GTCATT--CGACTTGAATTAAAAAGCATGGGATAACAA-AGGAGC---AGCCTATGGGCCACCGTTTCGGCTTTTGTTGGTTTT-AAAAGTCCATTGGAGATTATGGGGCTGT-GCGACAAGCGGCCGGGTGATTCCCCCTTCGCGGG-G-------GCACT--------------------------------------CGTCGCCTTTGTGGGAAATCCGTGACGGCGTC-------------------------------------------------------------------------------------------------------GACGGACTTCGGT-CCATCCTCCCGCCACCTTCCCTCAACTCGCGGCATCCAGGAATGAAGGAGGGTAGTTCGG-GGGAGAACGTACTG-GTGCGTCAGAGGTGAAATTCTTAGA-CCGCACC-AAGACGAACTACAGCGAAGGCATTCTTCAAGGATACCTTCCTCAA-TCAAGAACCAAAGTGTGG-GGATCGAAGATG-ATTAGAGACCATTGTAGTCCACA---CTGCAA-ACGATGACACCCATGAATTGGGGAGTTTT---------TGGTCG-TAGGCGGGGTCGAGTTCATCTCGCTCC----------------------------------------------------------------------------TCG--TCTCGCCAATGAATATTAATTTACGTGCATATTCTTTTTGGTCC--------------TCGCAA----------GG-GGGCCTTTAACGGGAATATCCTCAGCACGTTATCTGACTTCT-TCACGCGAAAGCTTTGAGGTTACAGTCTCAGGGGGGAGTACGTT-CGCAAGAGT-----GAAACTTAAAGAAATTGACGGA--ATGGCACCACAAGACGTGGAGCGTGCGGTTTAATTTGACTCAACACGGGGAACTTTA-CCAGATCCGGACAGGGTGAGGATTGACAGATTGAGTGTTCTTTCTCGATCCCCTGAATGGTGGTGCATGGCCGCTTTTGGTCGGTGGAGTGATTTGTTT-GGTTGATTCCGTCAACGG--ACGAGATCCAAGCTGCCCAGTAGGATTCAGAATTGCCCATAGGATAGCAATCCCTTCCGCGGGTTTTACCCAAG-----------------------------------------GGGGGGCGGTATTCGTTTGTATCCCTTCTCTGCGGGATTCCT---TGTT--TTGCGCAAGG------TGAGATTTTGGGC----------------------------------------------------------------------------------------------------------------------------------------------------------------------------------------------------------------------------------------------------------------------------------------------------------------------------------------------------------------------------------------------------------------------------------------------------------------------------------------------------------------------------------------------------------------------------------------------------------------------------------------------------------------------------------------------------------------------------------------------------------------------------------------------------------------------------------------------------------------------------------------------------------------------------------------------------------------------------------------------------------------------------------------------------------------------------------------------------------------------------------------------------------------------------------------------------------------------------------------------------------------------------------------------------------------------------------------------------------------------------------------------------------------------------------------------------------------------------------------------------------------------------------------------------------------------------------------------------------------------------------------------------------------------------------------------------------------------------------------------</ns2:sequence><ns2:name>KX008313.1_Trypanosoma_noyesi_isolate_TF212_18S_ribosomal_RNA_gene,_complete_sequence</ns2:name></ns2:Sequence><ns2:Sequence dsseqid="sq28" id="sq27"><ns2:sequence>----------------------------------------------------------------------------------------------------------------------------------------------------------------------------------------------------------------------------------------------------------------------------------------------------------------------------------------------------------------------------------------------------------------------------------------------------------------------------------------------------------------------------------------------------------------------------------------------------------------------------------------------------------------------------------------------------------------------------------------------------------------------------------------------------------------------------------------------------------------------------------CGTGTAG---TGGACTGCCATGGCGTTGACGGGAGCGGGGGATTAGGGTTCGATTCCGGAGAGGGAGCCTGAGAAATAGCTACCACTTCTACGGAGGGCAGCA-------------GGCG-CGCAAATTGCCCAATGTCAAAAAAAAACGATGAGGCA-GCGAAAAGAAATAGAGCCGGCAGTGCC---AATGGCATTGCCGTTTTCAATGGGGGATATCTAAACCCATCC-AAAATCGAGTATCAATTGGAGGACAAGTCTGGTGCCAGCACCCGCGGTAATTCCAGCTCCAAAAGCGTATAT------TAATGCTGTTGCTGTTAAAGGGTTCGTAGTTGAATTGAGGGCCTTTCTTTTTTGAGGCGCG----CGG-TTGCCCGATCCACCTCGGATT-TCGTGGC---CCGCG--CCCTTGGAGGCCTGT--GAACACTCAAAAACAAAAAACACGGAAGTGGTACTTTC----CTGATTTACGCATGTCATGCATGCCA-G-GGAGCGTCCGTGATTTTTTACTGTGACTAAAAAAGTGCGACCAAAGCA-GTCAGT--CGACTTGAATTAAAAAGCATGGGATAACAA-AGGAGC---AGCCTATGGGCCACCGTTTCGGCTTTTGTTGGTATTTAAAAGTCCATTGGAGATTATGGGGTCGT-GTGACAAGCGGTTGGGCGTGTTGCTTT--TGGTCTTTACGGCCAAGGCGCC-------------------------------------------------------------------------------------GCCCGTCGCCCCCGG----AAAAGATTTTTGTGCGCCGGCGTCGC---------------------------ATG--CGA--GACT---TCGGTCCCGTATCGTCCCGCGTACGCCTTTTTCGGCTCGCGGCATCCAGGAATGAAGGAGGGTAGTCCGG-GGGAGAACGTAT-TGGTGCGTCAGAGGTGAAATTCTTAGA--CCGCACCAGGACGGACTACAGCGAAGGCATTCTTCAAGAATACCTTCCTCAATCAAG--AACCAAAGTGTGGGGATCAAAGATG-ATTAGAGACCATTGTAGTCCACA---CTGCAA-ACGATGACACCCATGAATTGGGGAGTTTT---------TGGTCGCAGGCAGGAAA-AACCGGTGATATCGGGTTCGTCCCATATCT----------------------------------------------------CCTTTTCTCCTTGCCTC--GCCAATAATATCAAATTTACGTGCATATTCTTTTAG----------GCCCTT----TTCCTCCTTTGTGGGGAGGGGTTTTGACGGGAATATCCTCAGCACG-TTACTTGACTTCTTCACGCGAAAGCTTTGAGGTTACAGTCTCAGGGG-----GGAGTACGTTCGCAAGAGTGAAACTTAAAGAAATTGACGGA---ATGGCACCACAAGACGTGGAGTGTGCGGTTTAATTTGACTCAACACGGGGAACTTTA-CCAGATCCGGACAGGGTGAGGATTGACAGATTGAGTGTTCTTTCTCGATCCCCTGAATGGTGGTGCATGGCCGCTTTTGGTCGGTGGAGTGATTTGTTT-GGTCGATTCCGGCAACGG--ACGAGATCCAAACTGTCTAGTAGGATACAGAATTGCCCATAGGATAGCGATCCCCCCACCCC-----------------------------------------------------------------------------------------------------------------------------------------------------------------------------------------------------------------------------------------------------------------------------------------------------------------------------------------------------------------------------------------------------------------------------------------------------------------------------------------------------------------------------------------------------------------------------------------------------------------------------------------------------------------------------------------------------------------------------------------------------------------------------------------------------------------------------------------------------------------------------------------------------------------------------------------------------------------------------------------------------------------------------------------------------------------------------------------------------------------------------------------------------------------------------------------------------------------------------------------------------------------------------------------------------------------------------------------------------------------------------------------------------------------------------------------------------------------------------------------------------------------------------------------------------------------------------------------------------------------------------------------------------------------------------------------------------------------------------------------------------------------------------------------------------------------------------------------------------------------------------------</ns2:sequence><ns2:name>HQ267094.1_Trypanosoma_copemani_isolate_Quokka_2088_18S_ribosomal_RNA_gene,_partial_sequence</ns2:name></ns2:Sequence><ns2:Sequence dsseqid="sq30" id="sq29"><ns2:sequence>--------------------------------------------------------------------------------------------------------------------------------------------------------------------------------------------------------------------------------------------------------------------------------------------------------------------------------------------------------------------------------------------------------------------------------------------------------------------------------------------------------------------------------------------------------------------------------------------------------------------------------------------------------------------------------------------------------------------------------------------------------------------------------------------------------------------------------------------------------------------------------------TAG---TGGACTGCCATGGCGTTGACGGGAGCGGGGGATTAGGGTTCGATTCCGGAGAGGGAGCCTGAGAAATAGCTACCACTTCTACGGAGGGCAGCA-------------GGCG-CGCAAATTGCCCAATGTCAAAAAAAAACGATGAGGCA-GCGAAAAGAAATAGAGCCGACAGTACCCATAGTGGTATTGTCGTTTTCAATGGGGGATATTTAAACCCATCC-AAAATCGAGTAACAATTGGAGGACAAGTCTGGTGCCAGCACCCGCGGTAATTCCAGCTCCAAAAGCGTATAT------TAATGCTGTTGCTGTTAAAGGGTTCGTAGTTGAATTGTGGGCCTTTGAGGCGCAATGGTTTTGTCCC---------ATCCACTTCGGATTGGTGACCC--ATGCCCTTGAGGTCCGTGAACACTCAGAAACAAG----AAAC-------ACGGG-AGTGGTTCCTTCCTGATTTTCGCATGTCATGCATGCCAGG-GGGC-GCCCGTGATT-TTTACTGTGACTAAAAAAGTGTGACCAAAGCA-GTCATT--CGACTTGAATTAGAAAGCATGGGATAACAA-AGGAGC---AGCCTATGGGCCACCGTTTCGGCTTTTGTTGGTTTT-AAAAGTCCATTGGAGATTATGGGGCTGT-GCGACAAGCGGCTGGGTGTTTCCCTCTCGGGGAC-A----------CC--------------------------------------CGTCGCCTTTGTGGGAAATCCGTGCCCTGAT---------------------------------------------------------------------------------------------------------TCGAGTTTCGGCTCGTTAATCTTGGCACCTTCCCTCAACTCGCGGCATCCAGGAATGAAGGAGGGTAGTTCGG-GGGAGAACGTACTG-GTGCGTCAGAGGTGAAATTCTTAGA-CCGCACC-AAGACGAACTACAGCGAAGGCATTCTTCAAGGATACCTTCCTCAA-TCAAGAACCAAAGTGTGG-GGATCGAAGATG-ATTAGAGACCATTGTAGTCCACA---CTGCAA-ACGATGACACCCATGAATTGGGGAGTTTT---------TGGTCG-CAGGCAAGGTCGGGTTTACCTCGTTCC----------------------------------------------------------------------------TTG--CCTCACCAATGTTTATCAATTTACGTGCATATTCTTTTCGGTCC--------------CTTTAC----------CG-GGTCCTTTAACGGGAATATCCTCAGCACGTTATCTGACTTCT-TCACGCGAAAGCTTTGAGGTTACAGTCTCAGGG-GGGAGTACGT-TCG---CAAGAGTGAAACTTAAAGAAATTGACGGAATGG---CACCACAAGACGTGGAGCGTGCGGTTTAATTTGACTCAACACGGGGAACTTTA-CCAGATCCGGACAGGGTGAGGATTGACAGATTGAGTGTTCTTTCTCGATCCCTTGAATGGTGGTGCATGGCCGCTTTTGGTCGGTGGAGTGATTTGTTT-GGTTGATTCCGTCAACGG--ACGAGATCCAAGCTGCCCAGTAGGATTCAGAATTGCCCATAGGATAGCAATCCCTTCCGCGGGTTTTACCCAAG-----------------------------------------GGGGGGCGGTATTCGTTTGTAT-CCTTCTCTGCGGGATTCCT---TGTT--TTGCGCAAGG------TGAGATTTTGGGCAACAGCAGGTCTGTGATG----------------------------------------------------------------------------------------------------------------------------------------------------------------------------------------------------------------------------------------------------------------------------------------------------------------------------------------------------------------------------------------------------------------------------------------------------------------------------------------------------------------------------------------------------------------------------------------------------------------------------------------------------------------------------------------------------------------------------------------------------------------------------------------------------------------------------------------------------------------------------------------------------------------------------------------------------------------------------------------------------------------------------------------------------------------------------------------------------------------------------------------------------------------------------------------------------------------------------------------------------------------------------------------------------------------------------------------------------------------------------------------------------------------------------------------------------------------------------------------------------------------------------------------------------------------------------------------------------------------------------------------------------------------------------------------------------------------------------</ns2:sequence><ns2:name>GQ864157.1_Trypanosoma_sp._Bina_18S_ribosomal_RNA_gene,_partial_sequence</ns2:name></ns2:Sequence><ns2:Sequence dsseqid="sq32" id="sq31"><ns2:sequence>----------------------------------------------------------------------------------------------------------------------------------------------------------------------------------------------------------------------------------------------------------------------------------------------------------------------------------------------------------------------------------------------------------------------------------------------------------------------------------------------------------------------------------------------------------------------------------------------------------------------------------------------------------------------------------------------------------------------------------------------------------------------------------------------------------------------------------------------------------------------------------------------------------------GGGAGCGGGGGATTAGGGTTCGATTCCGGAGAGGGAGCCTGAGAAATAGCTACCACTTCTACGGAGGGCAGCA-------------GGCG-CGCAAATTGCCCAATGTCAAAAAAAAACGATGAGGCA-GCGAAAAGAAATAGAGCCGACAGTGCATT---TTGTATTGTCGTTTTCAATGGGGGATATTTAAACCCATCC-AAAATCGAGTAACAATTGGAGGACAAGTCTGGTGCCAGCACCCGCGGTAATTCCAGCTCCAAAAGCGTATAT------TAATGCTGTTGCTGTTAAAGGGTTCGTAGTTGAATTGTGGGCCTTTGAGGCGCAATGGTTTAGTCCC---------TTCCACTTCGGATTGGTGACCC--ATGCCCTTGAGGTCCGTGAACACTCAAAAACAAA----AAAC-------ACGGG-AGTGGTACCTTTCTGATTTTCGCATGTCATGCATGCCAAA-GGGC-GCCCGTGATT-TTTACTGTGACTAAAAAAGTGTGACCAAAGCA-GTCATT--CGACTTGAATTAGAAAGCATGGGATAACAA-AGGAGC---AGCCTATGGGCCACCGTTTCGGCTTTTGTTGGTTTT-AAAAGTCCATTGGAGATTATGGGGCTGT-GCGACAAGCGGCCGGGTGATTCCCCCTTCGCGGG-G-------GCACT--------------------------------------CGTCGCCTTTGTGGGAAATCCGTGACGGCGTC-------------------------------------------------------------------------------------------------------GACGGACTTCGGT-CCATCCTCCCGCCACCTTCCCTCAACTCGCGGCATCCAGGAATGAAGGAGGGTAGTTCGG-GGGAGAACGTACTG-GTGCGTCAGAGGTGAAATTCTTAGA-CCGCACC-AAGACGAACTACAGCGAAGGCATTCTTCAAGGATACCTTCCTCAA-TCAAGAACCAAAGTGTGG-GGATCGAAGATG-ATTAGAGACCATTGTAGTCCACA---CTGCAA-ACGATGACACCCATGAATTGGGGAGTTTT---------TGGTCG-TAGGCGGGGTCGAGTTCATCTCGCTCC----------------------------------------------------------------------------TCG--TCTCGCCAATGAATATTAATTTACGTGCATATTCTTTTTGGTCC--------------TCGCAA----------GG-GGGCCTTTAACGGGAATATCCTCAGCACGTTATCTGACTTCT-TCACGCGAAAGCTTTGAGGTTACAGTCTCAGGGGGGAGTACGTT-CGCAAGAGT-----GAAACTTAAAGAAATTGACGGA--ATGGCACCACAAGACGTGGAGCGTGCGGTTTAATTTGACTCAACACGGGGAACTTTA-CCAGATCCGGACAGGGTGAGGATTGACAGATTGAGTGTTCTTTCTCGATCCCCTGAATGGTGGTGCATGGCCGCTTTTGGTCGGTGGAGTGATTTGTTT-GGTTGATTCCGTCAACGG--ACGAGATCCAAGCTGCCCAGTAGGATTCAGAATTGCCCATAGGATAGCAATCCCTTCCGCGGGTTTTACCCAAG-----------------------------------------GGGGGGCGGTATTCGTTTGTATCC-TTCTCTGCGGGATTCCT---TGTT--TTGCGCAAGG------TGAGATTTTGGGCAACAGCAGGTCTGTGATGCTCCTCAATGTTCTGGGCGACACGCGC-------------------------------------------------------------------------------------------------------------------------------------------------------------------------------------------------------------------------------------------------------------------------------------------------------------------------------------------------------------------------------------------------------------------------------------------------------------------------------------------------------------------------------------------------------------------------------------------------------------------------------------------------------------------------------------------------------------------------------------------------------------------------------------------------------------------------------------------------------------------------------------------------------------------------------------------------------------------------------------------------------------------------------------------------------------------------------------------------------------------------------------------------------------------------------------------------------------------------------------------------------------------------------------------------------------------------------------------------------------------------------------------------------------------------------------------------------------------------------------------------------------------------------------------------------------------------------------------------------------------------------------------------------------------------------------------------</ns2:sequence><ns2:name>KX008317.1_Trypanosoma_noyesi_isolate_TF1261_18S_ribosomal_RNA_gene,_complete_sequence</ns2:name></ns2:Sequence><ns2:Sequence dsseqid="sq34" id="sq33"><ns2:sequence>-------------------------------------------------------------------------------------------------------------------------------------------------------------------------------------------------------------------------------------------------------------------------------------------------------------------------------------------------------------------------------------------------------------------------------------------------------------------------------------------------------------------------------------------------------------------------------------------------------------------------------------------------------------------------------------------------------------------------------------------------------------------------------------------------------------------------------------------------------------------------------------------------------GGCGTTGACGGGAGCGGGGGATTAGGGTTCGATTCCGGAGAGGGAGCCTGAGAAATAGCTACCACTTCTACGGAGGGCAGCA-------------GGCG-CGCAAATTGCCCAATGTCAAAAAAAAACGATGAGGCA-GCGAAAAGAAATAGAGCCGACAGTGCATT---TTGTATTGTCGTTTTCAATGGGGGATATTTAAACCCATCC-AAAATCGAGTAACAATTGGAGGACAAGTCTGGTGCCAGCACCCGCGGTAATTCCAGCTCCAAAAGCGTATAT------TAATGCTGTTGCTGTTAAAGGGTTCGTAGTTGAATTGTGGGCCTTTGAGGCGCAATGGTTTAGTCCC---------TTCCACTTCGGATTGGTGACCC--ATGCCCTTGAGGTCCGTGAACACTCAAAAACAAA----AAAC-------ACGGG-AGTGGTACCTTTCTGATTTTCGCATGTCATGCATGCCAGA-GGGC-GCCCGTGATT-TTTACTGTGACTAAAAAAGTGTGACCAAAGCA-GTCATT--CGACTTGAATTAGAAAGCATGGGATAACAA-AGGAGC---AGCCTATGGGCCACCGTTTCGGCTTTTGTTGGTTTT-AAAAGTCCATTGGAGATTATGGGGCTGT-GCGACAAGCGGCCGGGTGATTCCCCCTTCGCGGG-G-------GCACT--------------------------------------CGTCGCCTTTGTGGGAAATCCGTGACGGCGTC-------------------------------------------------------------------------------------------------------GACGGACTTCGGT-CCATCCTCCCGCCACCTTCCCTCAACTCGCGGCATCCAGGAATGAAGGAGGGTAGTTCGG-GGGAGAACGTACTG-GTGCGTCAGAGGTGAAATTCTTAGA-CCGCACC-AAGACGAACTACAGCGAAGGCATTCTTCAAGGATACCTTCCTCAA-TCAAGAACCAAAGTGTGG-GGATCGAAGATG-ATTAGAGACCATTGTAGTCCACA---CTGCAA-ACGATGACACCCATGAATTGGGGAGTTTT---------TGGTCG-TAGGCGGGGTCGAGTTCATCTCGCTCC----------------------------------------------------------------------------TCG--TCTCGCCAATGAATATTAATTTACGTGCATATTCTTTTTGGTCC--------------TCGCAA----------GG-GGGCCTTTAACGGGAATATCCTCAGCACGTTATCTGACTTCT-TCACGCGAAAGCTTTGAGGTTACAGTCTCAGGGGGGAGTACGTT-CGCAAGAGT-----GAAACTTAAAGAAATTGACGGA--ATGGCACCACAAGACGTGGAGCGTGCGGTTTAATTTGACTCAACACGGGGAACTTTA-CCAGATCCGGACAGGGTGAGGATTGACAGATTGAGTGTTCTTTCTCGATCCCCTGAATGGTGGTGCATGGCCGCTTTTGGTCGGTGGAGTGATTTGTTT-GGTTGATTCCGTCAACGG--ACGAGATCCAAGCTGCCCAGTAGGATTCAGAATTGCCCATAGGATAGCAATCCCTTCCGCGGGTTTTACCCAAG-----------------------------------------GGGGGGCGGTATTCGTTTGTATCC-TTCTCTGCGGGATTCCT---TGTT--TTGCGCAATG------TGAGATTTTGGGCAACAGCAGGTCTGTGATGCTCCTCAATGTTCTGGGCGACACGC---------------------------------------------------------------------------------------------------------------------------------------------------------------------------------------------------------------------------------------------------------------------------------------------------------------------------------------------------------------------------------------------------------------------------------------------------------------------------------------------------------------------------------------------------------------------------------------------------------------------------------------------------------------------------------------------------------------------------------------------------------------------------------------------------------------------------------------------------------------------------------------------------------------------------------------------------------------------------------------------------------------------------------------------------------------------------------------------------------------------------------------------------------------------------------------------------------------------------------------------------------------------------------------------------------------------------------------------------------------------------------------------------------------------------------------------------------------------------------------------------------------------------------------------------------------------------------------------------------------------------------------------------------------------------------------------------</ns2:sequence><ns2:name>KX008319.1_Trypanosoma_noyesi_isolate_TF2170_18S_ribosomal_RNA_gene,_complete_sequence</ns2:name></ns2:Sequence><ns2:Sequence dsseqid="sq36" id="sq35"><ns2:sequence>-------------------------------------------------------------------------------------------------------------------------------------------------------------------------------------------------------------------------------------------------------------------------------------------------------------------------------------------------------------------------------------------------------------------------------------------------------------------------------------------------------------------------------------------------------------------------------------------------------------------------------------------------------------------------------------------------------------------------------------------------------------------------------------------------------------------------------------------------------------------------------------------------------GGCGTTGACGGGAGCGGGGGATTAGGGTTCGATTCCGGAGAGGGAGCCTGAGAAATAGCTACCACTTCTACGGAGGGCAGCA-------------GGCG-CGCAAATTGCCCAATGTCAAAAAAAAACGATGAGGCA-GCGAAAAGAAATAGAGCCGACAGTGCATT---TTGTATTGTCGTTTTCAATGGGGGATATTTAAACCCATCC-AAAATCGAGTAACAATTGGAGGACAAGTCTGGTGCCAGCACCCGCGGTAATTCCAGCTCCAAAAGCGTATAT------TAATGCTGTTGCTGTTAAAGGGTTCGTAGTTGAATTGTGGGCCTTTGAGGCGCAATGGTTTAGTCCC---------TTCCACTTCGGATTGGTGACCC--ATGCCCTTGAGGTCCGTGAACACTCAGAAACAAA----AAAC-------ACGGG-AGTGGTACCTTTCTGATTTTCGCATGTCATGCATGCCAGA-GGGC-GCCCGTGATT-TTTACTGTGACTAAAAAAGTGTGACCAAAGCA-GTCATT--CGACTTGAATTAGAAAGCATGGGATAACAA-AGGAGC---AGCCTATGGGCCACCGTTTCGGCTTTTGTTGGTTTT-AAAAGTCCATTGGAGATTATGGGGCTGT-GCGACAAGCGGCCGGGTGATTCCCCCTTCGCGGG-G-------GCACT--------------------------------------CGTCGCCTTTGTGGGAAATCCGTGACGGCGTC-------------------------------------------------------------------------------------------------------GACGGACTTCGGT-CCATCCTCCCGCCACCTTCCCTCAACTCGCGGCATCCAGGAATGAAGGAGGGTAGTTCGG-GGGAGAACGTACTG-GTGCGTCAGAGGTGAAATTCTTAGA-CCGCACC-AAGACGAACTACAGCGAAGGCATTCTTCAAGGATACCTTCCTCAA-TCAAGAACCAAAGTGTGG-GGATCGAAGATG-ATTAGAGACCATTGTAGTCCACA---CTGCAA-ACGATGACACCCATGAATTGGGGAGTTTT---------TGGTCG-TAGGCGGGGTCGAGTTCATCTCGCTCC----------------------------------------------------------------------------TCG--TCTCGCCAATGAATATTAATTTACGTGCATATTCTTTTTGGTCC--------------TCGCAA----------GG-GGGCCTTTAACGGGAATATCCTCAGCACGTTATCTGACTTCT-TCACGCGAAAGCTTTGAGGTTACAGTCTCAGGGGGGAGTACGTT-CGCAAGAGT-----GAAACTTAAAGAAATTGACGGA--ATGGCACCACAAGACGTGGAGCGTGCGGTTTAATTTGACTCAACACGGGGAACTTTA-CCAGATCCGGACAGGGTGAGGATTGACAGATTGAGTGTTCTTTCTCGATCCCCTGAATGGTGGTGCATGGCCGCTTTTGGTCGGTGGAGTGATTTGTTT-GGTTGATTCCGTCAACGG--ACGAGATCCAAGCTGCCCAGTAGGATTCAGAATTGCCCATAGGATAGCAATCCCTTCCGCGGGTTTTACCCAAG-----------------------------------------GGGGGGCGGTATTCGTTTGTATCC-TTCTCTGCGGGATTCCT---TGTT--TTGCGCAAGG------TGAGATTTTGGGCAACAGCAGGTCTGTGATGCTCCTCAATGTTCTGGGCGACACGC---------------------------------------------------------------------------------------------------------------------------------------------------------------------------------------------------------------------------------------------------------------------------------------------------------------------------------------------------------------------------------------------------------------------------------------------------------------------------------------------------------------------------------------------------------------------------------------------------------------------------------------------------------------------------------------------------------------------------------------------------------------------------------------------------------------------------------------------------------------------------------------------------------------------------------------------------------------------------------------------------------------------------------------------------------------------------------------------------------------------------------------------------------------------------------------------------------------------------------------------------------------------------------------------------------------------------------------------------------------------------------------------------------------------------------------------------------------------------------------------------------------------------------------------------------------------------------------------------------------------------------------------------------------------------------------------------</ns2:sequence><ns2:name>KX008320.1_Trypanosoma_noyesi_isolate_TF3382_18S_ribosomal_RNA_gene,_complete_sequence</ns2:name></ns2:Sequence><ns2:Sequence dsseqid="sq38" id="sq37"><ns2:sequence>-------------------------------------------------------------------------------------------------------------------------------------------------------------------------------------------------------------------------------------------------------------------------------------------------------------------------------------------------------------------------------------------------------------------------------------------------------------------------------------------------------------------------------------------------------------------------------------------------------------------------------------------------------------------------------------------------------------------------------------------------------------------------------------------------------------------------------------------------------------------------------------------------------GGCGTTGACGGGAGCGGGGGATTAGGGTTCGATTCCGGAGAGGGAGCCTGAGAAATAGCTACCACTTCTACGGAGGGCAGCA-------------GGCG-CGCAAATTGCCCAATGTCAAAAAAAAACGATGAGGCA-GCGAAAAGAAATAGAGCCGACAGTGCATT---TTGTATTGTCGTTTTCAATGGGGGATATTTAAACCCATCC-AAAATCGAGTAACAATTGGAGGACAAGTCTGGTGCCAGCACCCGCGGTAATTCCAGCTCCAAAAGCGTATAT------TAATGCTGTTGCTGTTAAAGGGTTCGTAGTTGAATTGTGGGCCTTTGAGGCGCAATGGTTTAGTCCC---------TTCCACTTCGGATTGGTGACCC--ATGCCCTTGAGGTCCGTGAACACTCAGAAACAAA----AAAC-------ACGGG-AGTGGTACCTTTCTGATTTTCGCATGTCATGCATGCCAGA-GGGC-GCCCGTGATTTTTTACTGTGACTAAAAAAGTGTGACCAAAGCA-GTCATT--CGACTTGAATTAGAAAGCATGGGATAACAA-AGGAGC---AGCCTATGGGCCACCGTTTCGGCTTTTGTTGGTTTT-AAAAGTCCATTGGAGATTATGGGGCTGT-GCGACAAGCGGTCGGGTGATTCTCCCTTCGCGGG-G-------GCACT--------------------------------------CGTCGCCTTTGGGGGAAATCCGTGACGGCGTG------------------------------------------------------------------------------------------------------TGATGGGCTTCGGT-TCATCCTCCCGCCACCTTCCCTCAACTCGCGGCATCCAGGAATGAAGGAGGGTAGTTCGG-GGGAGAACGTACTG-GTGCGTCAGAGGTGAAATTCTTAGA-CCGCACC-AAGACGAACTACAGCGAAGGCATTCTTCAAGGATACCTTCCTCAA-TCAAGAACCAAAGTGTGG-GGATCGAAGATG-ATTAGAGACCATTGTAGTCCACA---CTGCAA-ACGATGACACCCATGAATTGGGGAGTTTT---------TGGTCG-TAGGCGAGGTCGGGTTCATCTCGCTCC----------------------------------------------------------------------------TCG--TCTCGCCAATGAATATTAATTTACGTGCATATTCTTTTTGGTCC--------------TCGCAA----------GG-GGGCCTTTAACGGGAATATCCTCAGCACGTTATCTGACTTCT-TCACGCGAAAGCTTTGAGGTTACAGTCTCAGGGGGGAGTACGTT-CGCAAGAGT-----GAAACTTAAAGAAATTGACGGA--ATGGCACCACAAGACGTGGAGCGTGCGGTTTAATTTGACTCAACACGGGGAACTTTA-CCAGATCCGGACAGGGTGAGGATTGACAGATTGAGTGTTCTTTCTCGATCCCCTGAATGGTGGTGCATGGCCGCTTTTGGTCGGTGGAGTGATTTGTTT-GGTTGATTCCGTCAACGG--ACGAGATCCAAGCTGCCCAGTAGGATTCAGAATTGCCCATAGGATAGCAATCCCTTCCGCGGGTTTTACCCAAG-----------------------------------------GGGGGGCGGTATTCGTTTGTATCC-TTCTCTGCGGGATTCCT---TGTT--TTGCGCAAGG------TGAGATTTTGGGCAACAGCAGGTCTGTGATGCTCCTCAATGTTCTGGGCGACAC-----------------------------------------------------------------------------------------------------------------------------------------------------------------------------------------------------------------------------------------------------------------------------------------------------------------------------------------------------------------------------------------------------------------------------------------------------------------------------------------------------------------------------------------------------------------------------------------------------------------------------------------------------------------------------------------------------------------------------------------------------------------------------------------------------------------------------------------------------------------------------------------------------------------------------------------------------------------------------------------------------------------------------------------------------------------------------------------------------------------------------------------------------------------------------------------------------------------------------------------------------------------------------------------------------------------------------------------------------------------------------------------------------------------------------------------------------------------------------------------------------------------------------------------------------------------------------------------------------------------------------------------------------------------------------------------------------</ns2:sequence><ns2:name>KX008315.1_Trypanosoma_noyesi_isolate_TF1059_18S_ribosomal_RNA_gene,_complete_sequence</ns2:name></ns2:Sequence><ns2:Sequence dsseqid="sq40" id="sq39"><ns2:sequence>-------------------------------------------------------------------------------------------------------------------------------------------------------------------------------------------------------------------------------------------------------------------------------------------------------------------------------------------------------------------------------------------------------------------------------------------------------------------------------------------------------------------------------------------------------------------------------------------------------------------------------------------------------------------------------------------------------------------------------------------------------------------------------------------------------------------------------------------------------------------------------------------------------GGCGTTGACGGGAGCGGGGGATTAGGGTTCGATTCCGGAGAGGGAGCCTGAGAAATAGCTACCACTTCTACGGAGGGCAGCA-------------GGCG-CGCAAATTGCCCAATGTCAAAAAAAAACGATGAGGCA-GCGAAAAGAAATAGAGCCGACAGTGCATT---TTGTATTGTCGTTTTCAATGGGGGATATTTAAACCCATCC-AAAATCGAGTAACAATTGGAGGACAAGTCTGGTGCCAGCACCCGCGGTAATTCCAGCTCCAAAAGCGTATAT------TAATGCTGTTGCTGTTAAAGGGTTCGTAGTTGAATTGTGGGCCTTTGAGGCGCAATGGTTTAGTCCC---------TTCCACTTCGGATTGGTGACCC--ATGCCCTTGAGGTCCGTGAACACTCAAAAACAAA----AAAC-------ACGGG-AGTGGTACCTTTCTGATTTTCGCATGTCATGCATGCCAAA-GGGC-GCCCGTGATT-TTTACTGTGACTAAAAAAGTGTGACCAAAGCA-GTCATT--CGACTTGAATTAAAAAGCATGGGATAACAA-AGGAGC---AGCCTATGGGCCACCGTTTCGGCTTTTGTTGGTTTT-AAAAGTCCATTGGAAATTATGGGGCTGT-GCGACAAGCGGCCGGGTGATTCCCCCTTCGCGGG-G-------GCACT--------------------------------------CGTCGCCTTTGTGGGAAATCCGTGACGGCGTC-------------------------------------------------------------------------------------------------------GACGGACTTCGGT-CCATCCTCCCGCCACCTTCCCTCAACTCGCGGCATCCAGGAATGAAGGAGGGTAGTTCGG-GGGAGAACGTACTG-GTGCGTCAGAGGTGAAATTCTTAGA-CCGCACC-AAGACGAACTACAGCGAAGGCATTCTTCAAGGATACCTTCCTCAA-TCAAGAACCAAAGTGTGG-GGATCGAAGATG-ATTAGAGACCATTGTAGTCCACA---CTGCAA-ACGATGACACCCATGAATTGGGGAGTTTT---------TGGTCG-TAGGCGGGGTCGAGTTCATCTCGCTCC----------------------------------------------------------------------------TCG--TCTCGCCAATGAATATTAATTTACGTGCATATTCTTTTTGGTCC--------------TCGCAA----------GG-GGGCCTTTAACGGGAATATCCTCAGCACGTTATCTGACTTCT-TCACGCGAAAGCTTTGAGGTTACAGTCTCAGGGGGGAGTACGTT-CGCAAGAGT-----GAAACTTAAAGAAATTGACGGA--ATGGCACCACAAGACGTGGAGCGTGCGGTTTAATTTGACTCAACACGGGGAACTTTA-CCAGATCCGGACAGGGTGAGGATTGACAGATTGAGTGTTCTTTCTCGATCCCCTGAATGGTGGTGCATGGCCGCTTTTGGTCGGTGGAGTGATTTGTTT-GGTTGATTCCGTCAACGG--ACGAGATCCAAGCTGCCCAGTAGGATTCAGAATTGCCCATAGGATAGCAATCCCTTCCGCGGGTTTTACCCAAG-----------------------------------------GGGGGGCGGTATTCGTTTGTATCC-TTCTCTGCGGGATTCCT---TGTT--TTGCGCAAGG------TGAGATTTTGGGCAACAGCAAGTCTGTGATGCTCCTCAATGTTCTGGGCGACACGC---------------------------------------------------------------------------------------------------------------------------------------------------------------------------------------------------------------------------------------------------------------------------------------------------------------------------------------------------------------------------------------------------------------------------------------------------------------------------------------------------------------------------------------------------------------------------------------------------------------------------------------------------------------------------------------------------------------------------------------------------------------------------------------------------------------------------------------------------------------------------------------------------------------------------------------------------------------------------------------------------------------------------------------------------------------------------------------------------------------------------------------------------------------------------------------------------------------------------------------------------------------------------------------------------------------------------------------------------------------------------------------------------------------------------------------------------------------------------------------------------------------------------------------------------------------------------------------------------------------------------------------------------------------------------------------------------</ns2:sequence><ns2:name>KX008312.1_Trypanosoma_noyesi_isolate_TF27_18S_ribosomal_RNA_gene,_complete_sequence</ns2:name></ns2:Sequence><ns2:Sequence dsseqid="sq42" id="sq41"><ns2:sequence>------------------------------------------------------------------------------------------------------------------------------------------------------------------------------------------------------------------------------------------------------------------------------------------------------------------------------------------------------------------------------------------------------------------------------------------------------------------------------------------------------------------------------------------------------------------------------------------------------------------------------------------------------------------------------------------------------------------------------------------------------------------------------------------------------------------------------------------------------------------------------------------------------TGGCGTTGACGGGAGCGGGGGATTAGGGTTCGATTCCGGAGAGGGAGCCTGAGAAATAGCTACCACTTCTACGGAGGGCAGCA-------------GGCG-CGCAAATTGCCCAATGTCAAAAAAAAACGATGAGGCA-GCGAAAAGAAATAGAGCCGACAGTGCATT---TTGTATTGTCGTTTTCAATGGGGGATATTTAAACCCATCC-AAAATCGAGTAACAATTGGAGGACAAGTCTGGTGCCAGCACCCGCGGTAATTCCAGCTCCAAAAGCGTATAT------TAATGCTGTTGCTGTTAAAGGGTTCGTAGTTGAATTGTGGGCCTTTGAGGCGCAATGGTTTAGTCCC---------TTCCACTTCGGATTGGTGACCC--ATGCCCTTGAGGTCCGTGAACACTCAAAAACAAA----AAAC-------ACGGG-AGTGGTACCTTTCTGATTTTCGCATGTCATGCATGCCAGA-GGGC-GCCCGTGATT-TTTACTGTGACTAAAAAAGTGTGACCAAAGCA-GTCATT--CGACTTGAATTAGAAAGCATGGGATAACAA-AGGAGC---AGCCTATGGGCCACCGTTTCGGCTTTTGTTGGTTTT-AAAAGTCCATTGGAGATTATGGGGCTGT-GCGACAAGCGGCCGGGTGATTCCCCCTTCGCGGG-G-------GCACT--------------------------------------CGTCGCCTTTGTGGGAAATCCGTGACGGCGTC-------------------------------------------------------------------------------------------------------GACGGACTTCGGT-CCATCCTCCCGCCACCTTCCCTCAACTCGCGGCATCCAGGAATGAAGGAGGGTAGTTCGG-GGGAGAACGTACTG-GTGCGTCAGAGGTGAAATTCTTAGA-CCGCACC-AAGACGAACTACAGCGAAGGCATTCTTCAAGGATACCTTCCTCAA-TCAAGAACCAAAGTGTGG-GGATCGAAGATG-ATTAGAGACCATTGTAGTCCACA---CTGCAA-ACGATGACACCCATGAATTGGGGAGTTTT---------TGGTCG-TAGGCGGGGTCGAGTTCATCTCGCTCC----------------------------------------------------------------------------TCG--TCTCGCCAATGAATATTAATTTACGTGCATATTCTTTTTGGTCC--------------TCGCAA----------GG-GGGCCTTTAACGGGAATATCCTCAGCACGTTATCTGACTTCT-TCACGCGAAAGCTTTGAGGTTACAGTCTCAGGGGGGAGTACGTT-CGCAAGAGT-----GAAACTTAAAGAAATTGACGGA--ATGGCACCACAAGACGTGGAGCGTGCGGTTTAATTTGACTCAACACGGGGAACTTTA-CCAGATCCGGACAGGGTGAGGATTGACAGATTGAGTGTTCTTTCTCGATCCCCTGAATGGTGGTGCATGGCCGCTTTTGGTCGGTGGAGTGATTTGTTT-GGTTGATTCCGTCAACGG--ACGAGATCCAAGCTGCCCAGTAGGATTCAGAATTGCCCATAGGATAGCAATCCCTTCCGCGGGTTTTACCCAAG-----------------------------------------GGGGGGCGGTATTCGTTTGTATCC-TTCTCTGCGGGATTCCT---TGTT--TTGCGCAAGG------TGAGATTTTGGGCAACAGCAGGTCTGTGATGCTCCTCAATGTTCTGGGCGACACGC---------------------------------------------------------------------------------------------------------------------------------------------------------------------------------------------------------------------------------------------------------------------------------------------------------------------------------------------------------------------------------------------------------------------------------------------------------------------------------------------------------------------------------------------------------------------------------------------------------------------------------------------------------------------------------------------------------------------------------------------------------------------------------------------------------------------------------------------------------------------------------------------------------------------------------------------------------------------------------------------------------------------------------------------------------------------------------------------------------------------------------------------------------------------------------------------------------------------------------------------------------------------------------------------------------------------------------------------------------------------------------------------------------------------------------------------------------------------------------------------------------------------------------------------------------------------------------------------------------------------------------------------------------------------------------------------------</ns2:sequence><ns2:name>KX008314.1_Trypanosoma_noyesi_isolate_TF857_18S_ribosomal_RNA_gene,_complete_sequence</ns2:name></ns2:Sequence><ns2:Sequence dsseqid="sq44" id="sq43"><ns2:sequence>-------------------------------------------------------------------------------------------------------------------------------------------------------------------------------------------------------------------------------------------------------------------------------------------------------------------------------------------------------------------------------------------------------------------------------------------------------------------------------------------------------------------------------------------------------------------------------------------------------------------------------------------------------------------------------------------------------------------------------------------------------------------------------------------------------------------------------------------------------------------------------------------------TGCCATGGCGTTGACGGGAGCGGGGGATTAGGGTTCGATTCCGGAGAGGGAGCCTGAGAAATAGCTACCACTTCTACGGAGGGCAGCA-------------GGCG-CGCAAATTGCCCAATGTCAAAAAAAAACGATGAGGCA-GCGAAAAGAAATAGAGCCGACAGTGCAAT---TTGTATTGTCGTTTTCAATGGGGGATATTTAAACCCATCC-AAAATCGAGTAACAATTGGAGGACAAGTCTGGTGCCAGCACCCGCGGTAATTCCAGCTCCAAAAGCGTATAT------TAATGCTGTTGCTGTTAAAGGGTTCGTAGTTGAATTGTGGGCCTTTGAGGCGCAATGGTTTAGTCCC---------TTCCACTTCGGATTGGTGACCC--ATGCCCTTGAGGTCCGTGAACACTCAGAAACAAA----AAAC-------ACGGG-AGTGGTACCTTTCTGATTTTCGCATGTCATGCATGCCAGA-GGGC-GCCCGTGATT-TTTACTGTGACTAAAAAAGTGTGACCAAAGCA-GTCATT--CGACTTGAATTAGAAAGCATGGGATAACAA-AGGAGC---AGCCTATGGGCCACCGTTTCGGCTTTTGTTGGTTTT-AAAAGTCCATTGGAGATTATGGGGCTGT-GCGACAAGCGGCCGGGTGATTCCCCCTTCGCGGG-G-------GCACT--------------------------------------CGTCGCCTTTGTGGGAAATCCGTGACGGCGTC-------------------------------------------------------------------------------------------------------GACGGACTTCGGT-CCATCCTCCCGCCACCTTCCCTCAACTCGCGGCATCCAGGAATGAAGGAGGGTAGTTCGG-GGGAGAACGTACTG-GTGCGTCAGAGGTGAAATTCTTAGA-CCGCACC-AAGACGAACTACAGCGAAGGCATTCTTCAAGGATACCTTCCTCAA-TCAAGAACCAAAGTGTGG-GGATCGAAGATG-ATTAGAGACCATTGTAGTCCACA---CTGCAA-ACGATGACACCCATGAATTGGGGAGTTTT---------TGGTCG-AAGGCGGGGTCGAGTTCATCTCGCTCC----------------------------------------------------------------------------TCG--TCTCACCAATGAATATTAATTTACGTGCATATTCTTTTTGGTCC--------------TCGCAA----------GG-GGACCTTTAACGGGAATATCCTCAGCACGTTATCTGACTTCT-TCACGCGAAAGCTTTGAGGTTACAGTCTCAGGGGGGAGTACGTT-CGCAAGAGT-----GAAACTTAAAGAAATTGACGGA--ATGGCACCACAAGACGTGGAGCGTGCGGTTTAATTTGACTCAACACGGGGAACTTTA-CCAGATCCGGACAGGGTGAGGATTGACAGATTGAGTGTTCTTTCTCGATCCCCTGAATGGTGGTGCATGGCCGCTTTTGGTCGGTGGAGTGATTTGTTT-GGTTGATTCCGTCAACGG--ACGAGATCCAAGCTGCCCAGTAGGATTCAGAATTGCCCATAGGATAGCAATCCCTTCCGCGGGTTTTACCCAAG-----------------------------------------GGGGGGCGGTATTCGTTTGTATCC-TTCTCTGCGGGATTCCT---TGTT--TTGCGCAAGG------TGAGATTTTGGGCAACAGCAGGTCTGTGATGCTCCTCAATGTTCTGGGCGAC-------------------------------------------------------------------------------------------------------------------------------------------------------------------------------------------------------------------------------------------------------------------------------------------------------------------------------------------------------------------------------------------------------------------------------------------------------------------------------------------------------------------------------------------------------------------------------------------------------------------------------------------------------------------------------------------------------------------------------------------------------------------------------------------------------------------------------------------------------------------------------------------------------------------------------------------------------------------------------------------------------------------------------------------------------------------------------------------------------------------------------------------------------------------------------------------------------------------------------------------------------------------------------------------------------------------------------------------------------------------------------------------------------------------------------------------------------------------------------------------------------------------------------------------------------------------------------------------------------------------------------------------------------------------------------------------------------</ns2:sequence><ns2:name>JN315383.1_Trypanosoma_sp._AP-2011a_isolate_64_18S_ribosomal_RNA_gene,_partial_sequence</ns2:name></ns2:Sequence><ns2:Sequence dsseqid="sq46" id="sq45"><ns2:sequence>-------------------------------------------------------------------------------------------------------------------------------------------------------------------------------------------------------------------------------------------------------------------------------------------------------------------------------------------------------------------------------------------------------------------------------------------------------------------------------------------------------------------------------------------------------------------------------------------------------------------------------------------------------------------------------------------------------------------------------------------------------------------------------------------------------------------------------------------------------------------------------------------------------GGCGTTGACGGGAGCGGGGGATTAGGGTTCGATTCCGGAGAGGGAGCCTGAGAAATAGCTACCACTTCTACGGAGGGCAGCA-------------GGCG-CGCAAATTGCCCAATGTCAAAAAAAAACGATGAGGCA-GCGAAAAGAAATAGAGCCGACAGTGCATT---TTGTATTGTCGTTTTCAATGGGGGATATTTAAACCCATCC-AAAATCGAGTAACAATTGGAGGACAAGTCTGGTGCCAGCACCCGCGGTAATTCCAGCTCCAAAAGCGTATAT------TAATGCTGTTGCTGTTAAAGGGTTCGTAGTTGAATTGTGGGCCTTTGAGGCGCAATGGTTTAGTCCC---------TTCCACTTCGGATTGGTGACCC--ATGCCCTTGAGGTCCGTGAACACTCAAAAACAAA----AAAC-------ACGGG-AGTGGTACCTTTCTGATTTTCGCATGTCATGCATGCCAAA-GGGC-GCCCGTGATT-TTTACTGTGACTAAAAAAGTGTGACCAAAGCA-GTCATT--CGACTTGAATTAGAAAGCATGGGATAACAA-AGGAGC---AGCCTATGGGCCACCGTTTCGGCTTTTGTTGGTTTT-AAAAGTCCATTGGAGATTATGGGGCTGT-GCGACAAGCGGCCGGGTGATTCCCCCTTCGCGGG-G-------GCACT--------------------------------------CGTCGCCTTTGTGGGAAATCCGTGACGGCGTC-------------------------------------------------------------------------------------------------------GACGGACTTCGGT-CCATCCTCCCGCCACCTTCCCTCAACTCGCGGCATCCAGGAATGAAGGAGGGTAGTTCGG-GGGAGAACGTACTG-GTGCGTCAGAGGTGAAATTCTTAGA-CCGCACC-AAGACGAACTACAGCGAAGGCATTCTTCAAGGATACCTTCCTCAA-TCAAGAACCAAAGTGTGG-GGATCGAAGATG-ATTAGAGACCATTGTAGTCCACA---CTGCAA-ACGATGACACCCATGAATTGGGGAGTTTT---------TGGTCG-TAGGCGGGGTCGAGTTCATCTCGCTCC----------------------------------------------------------------------------TCG--TCTCGCCAATGAATATTAATTTACGTGCATATTCTTTTTGGTCC--------------TCGCAA----------GG-GGGCCTTTAACGGGAATATCCTCAGCACGTTATCTGACTTCT-TCACGCGAAAGCTTTGAGGTTACAGTCTCAGGGGGGAGTACGTT-CGCAAGAGT-----GAAACTTAAAGAAATTGACGGA--ATGGCACCACAAGACGTGGAGCGTGCGGTTTAATTTGACTCAACACGGGGAACTTTA-CCAGATCCGGACAGGGTGAGGATTGACAGATTGAGTGTTCTTTCTCGATCCCCTGAATGGTGGTGCATGGCCGCTTTTGGTCGGTGGAGTGATTTGTTT-GGTTGATTCCGTCAACGG--ACGAGATCCAAGCTGCCCAGTAGGATTCAGAATTGCCCATAGGATAGCAATCCCTTCCGCGGGTTTTACCCAAG-----------------------------------------GGGGGGCGGTATTCGTTTGTATCC-TTCTCTGCGGGATTCCT---TGTT--TTGCGCAAGG------TGAGATTTTGGGCAACAGCAGGTCTGTGATGCTCCTCAATGTTCTGGGCGACACGCGCAC-----------------------------------------------------------------------------------------------------------------------------------------------------------------------------------------------------------------------------------------------------------------------------------------------------------------------------------------------------------------------------------------------------------------------------------------------------------------------------------------------------------------------------------------------------------------------------------------------------------------------------------------------------------------------------------------------------------------------------------------------------------------------------------------------------------------------------------------------------------------------------------------------------------------------------------------------------------------------------------------------------------------------------------------------------------------------------------------------------------------------------------------------------------------------------------------------------------------------------------------------------------------------------------------------------------------------------------------------------------------------------------------------------------------------------------------------------------------------------------------------------------------------------------------------------------------------------------------------------------------------------------------------------------------------------------------------</ns2:sequence><ns2:name>KX008318.1_Trypanosoma_noyesi_isolate_TF1362_18S_ribosomal_RNA_gene,_complete_sequence</ns2:name></ns2:Sequence><ns2:Sequence dsseqid="sq48" id="sq47"><ns2:sequence>--------------------------------------------------------------------------------------------------------------------------------------------------------------------------------------------------------------------------------------------------------------------------------------------------------------------------------------------------------------------------------------------------------------------------------------------------------------------------------------------------------------------------------------------------------------------------------------------------------------------------------------------------------------------------------------------------------------------------------------------------------------------------------------------------------------------------------------------------------------------------------------------------GCCATGGCGTTGACGGGAGCGGGGGATTAGGGTTCGATTCCGGAGAGGGAGCCTGAGAAATAGCTACCACTTCTACGGAGGGCAGCA-------------GGCG-CGCAAATTGCCCAATGTCAAAAAAAAACGATGAGGCA-GCGAAAAGAAATAGAGCCGACAGTGCATT---TTGTATTGTCGTTTTCAATGGGGGATATTTAAACCCATCC-AAAATCGAGTAACAATTGGAGGACAAGTCTGGTGCCAGCACCCGCGGTAATTCCAGCTCCAAAAGCGTATAT------TAATGCTGTTGCTGTTAAAGGGTTCGTAGTTGAATTGTGGGCCTTTGAGGCGCAATGGTTTAGTCCC---------TTCCACTTCGGATTGGTGACCC--ATGCCCTTGAGGTCCGTGAACACTCAGAAACAAA----AAAC-------ACGGG-AGTGGTACCTTTCTGATTTTCGCATGTCATGCATGCCAGA-GGGC-GCCCGTGATT-TTTACTGTGACTAAAAAAGTGTGACCAAAGCA-GTCATT--CGACTTGAATTAGAAAGCATGGGATAACAA-AGGAGC---AGCCTATGGGCCACCGTTTCGGCTTTTGTTGGTTTT-AAAAGTCCATTGGAGATTATGGGGCTGT-GCGACAAGCGGCCGGGTGATTCCCCCTTCGCGGG-G-------GCACT--------------------------------------CGTCGCCTTTGTGGGAAATCCGTGACGGCGTC-------------------------------------------------------------------------------------------------------GACGGACTTCGGT-CCATCCTCCCGCCACCTTCCCTCAACTCGCGGCATCCAGGAATGAAGGAGGGTAGTTCGG-GGGAGAACGTACTG-GTGCGTCAGAGGTGAAATTCTTAGA-CCGCACC-AAGACGAACTACAGCGAAGGCATTCTTCAAGGATACCTTCCTCAA-TCAAGAACCAAAGTGTGG-GGATCGAAGATG-ATTAGAGACCATTGTAGTCCACA---CTGCAA-ACGATGACACCCATGAATTGGGGAGTTTT---------TGGTCG-TAGGCGGGGTCGAGTTCATCTCGCTCC----------------------------------------------------------------------------TCG--TCTCGCCAATGAATATTAATTTACGTGCATATTCTTTTTGGTCC--------------TCGCAA----------GG-GGGCCTTTAACGGGAATATCCTCAGCACGTTATCTGACTTCT-TCACGCGAAAGCTTTGAGGTTACAGTCTCAGGGGGGAGTACGTT-CGCAAGAGT-----GAAACTTAAAGAAATTGACGGA--ATGGCACCACAAGACGTGGAGCGTGCGGTTTAATTTGACTCAACACGGGGAACTTTA-CCAGATCCGGACAGGGTGAGGATTGACAGATTGAGTGTTCTTTCTCGATCCCCTGAATGGTGGTGCATGGCCGCTTTTGGTCGGTGGAGTGATTTGTTT-GGTTGATTCCGTCAACGG--ACGAGATCCAAGCTGCCCAGTAGGATTCAGAATTGCCCATAGGATAGCAATCCCTTCCGCGGGTTTTACCCAAG-----------------------------------------GGGGGGCGGTATTCGTTTGTATCC-TTCTCTGCGGGATTCCT---TGTT--TTGCGCAAGG------TGAGATTTTGGGCAACAGCAG-TCTGTGATGCTCCTCAATGTTCTGGGCGACACGC---------------------------------------------------------------------------------------------------------------------------------------------------------------------------------------------------------------------------------------------------------------------------------------------------------------------------------------------------------------------------------------------------------------------------------------------------------------------------------------------------------------------------------------------------------------------------------------------------------------------------------------------------------------------------------------------------------------------------------------------------------------------------------------------------------------------------------------------------------------------------------------------------------------------------------------------------------------------------------------------------------------------------------------------------------------------------------------------------------------------------------------------------------------------------------------------------------------------------------------------------------------------------------------------------------------------------------------------------------------------------------------------------------------------------------------------------------------------------------------------------------------------------------------------------------------------------------------------------------------------------------------------------------------------------------------------------</ns2:sequence><ns2:name>KX008316.1_Trypanosoma_noyesi_isolate_TF1160_18S_ribosomal_RNA_gene,_complete_sequence</ns2:name></ns2:Sequence><ns2:Sequence dsseqid="sq50" id="sq49"><ns2:sequence>-----------------------------------------------------------------------------------------------------------------------------------------------------------------------------------------------------------------------------------------------------------------------------------------------------------------------------------------------------------------------------------------------------------------------------------------------------------------------------------------------------------------------------------------------------------------------------------------------------------------------------------------------------------------------------------------------------------------------------------------------------------------------------------------------------------------------------------------------------------------------------GATGCCGTGTAG---TGGACTGCCATGGCGTTGACGGGAGCGGGGGATTAGGGTTCGATTCCGGAGAGGGAGCCTGAGAAATAGCTACCACTTCTACGGAGGGCAGCA-------------GGCG-CGCAAATTGCCCAATGTCAAAAAAAAACGATGAGGCA-GCGAAAAGAAATAGAGCCGACAGTGCATT---TTGTATTGTCGTTTTCAATGGGGGATATTTAAACCCATCC-AAAATCGAGTAACAATTGGAGGACAAGTCTGGTGCCAGCACCCGCGGTAATTCCAGCTCCAAAAGCGTATAT------TAATGCTGTTGCTGTTAAAGGGTTCGTAGTTGAATTGTGGGCCTTTGAGGCGCAATGGTTTAGTCCC---------TTCCACTTCGGATTGGTGACCC--ATGCCCTTGAGGTCCGTGAACACTCAGAAACAAA----AAAC-------ACGGG-AGTGGTACCTTTCTGATTTTCGCATGTCATGCATGCCAGA-GGGC-GCCCGTGATT-TTTACTGTGACTAAAAAAGTGTGACCAAAGCA-GTCATT--CGACTTGAATTAGAAAGCATGGGATAACAA-AGGAGC---AGCCTATGGGCCACCGTTTCGGCTTTTGTTGGTTTT-AAAAGTCCATTGGAGATTATGGGGCTGT-GCGACAAGCGGCCGGGTGATTCCCCCTTCGCGGG-G-------GCACT--------------------------------------CGTCGCCTTTGTGGGAAATCCGTGACGGCGTC-------------------------------------------------------------------------------------------------------GACGGACTTCGGT-CCATCCTCCCGCCACCTTCCCTCAACTCGCGGCATCCAGGAATGAAGGAGGGTAGTTCGG-GGGAGAACGTACTG-GTGCGTCAGAGGTGAAATTCTTAGA-CCGCACC-AAGACGAACTACAGCGAAGGCATTCTTCAAGGATACCTTCCTCAA-TCAAGAACCAAAGTGTGG-GGATCGAAGATG-ATTAGAGACCATTGTAGTCCACA---CTGCAA-ACGATGACACCCATGAATTGGGGAGTTTT---------TGGTCG-TAGGCGGGGTCGAGTTCATCTCGCTCC----------------------------------------------------------------------------TCG--TCTCGCCAATGAATATTAATTTACGTGCATATTCTTTTTGGTCC--------------TCGCAA----------GG-GGGCCTTTAACGGGAATATCCTCAGCACGTTATCTGACTTCT-TCACGCGAAAGCTTTGAGGTTACAGTCTCAGGGGGGAGTACGTT-CGCAAGAGT-----GAAACTTAAAGAAATTGACGGA--ATGGCACCACAAGACGTGGAGCGTGCGGTTTAATTTGACTCAACACGGGGAACTTTA-CCAGATCCGGACAGGGTGAGGATTGACAGATTGAGTGTTCTTTCTCGATCCCCTGAATGGTGGTGCATGGCCGCTTTTGGTCGGTGGAGTGATTTGTTT-GGTTGATTCCGTCAACGG--ACGAGATCCAAGCTGCCCAGTAGGATTCAGAATTGCCCATAGGATAGCAATCCCTTCCGCGGGTTTTACCCAAG-----------------------------------------GGGGGGCGGTATTCGTTTGTATCC-TTCTCTGCGGGATTCCT---TGTT--TTGCGCAAGG------TGAGATTTTGGGCAACAGCAGGTCTGTGATGCTCCTCAATGT-----------------------------------------------------------------------------------------------------------------------------------------------------------------------------------------------------------------------------------------------------------------------------------------------------------------------------------------------------------------------------------------------------------------------------------------------------------------------------------------------------------------------------------------------------------------------------------------------------------------------------------------------------------------------------------------------------------------------------------------------------------------------------------------------------------------------------------------------------------------------------------------------------------------------------------------------------------------------------------------------------------------------------------------------------------------------------------------------------------------------------------------------------------------------------------------------------------------------------------------------------------------------------------------------------------------------------------------------------------------------------------------------------------------------------------------------------------------------------------------------------------------------------------------------------------------------------------------------------------------------------------------------------------------------------------------------------------------</ns2:sequence><ns2:name>KU354263.1_Trypanosoma_noyesi_isolate_woylie_18S_ribosomal_RNA_gene,_partial_sequence</ns2:name></ns2:Sequence><ns2:Sequence dsseqid="sq52" id="sq51"><ns2:sequence>----------------------------------------------------------------------------------------------------------------------------------------------------------------------------------------------------------------------------------------------------------------------------------------------------------------------------------------------------------------------------------------------------------------------------------------------------------------------------------------------------------------------------------------------------------------------------------------------------------------------------------------------------------------------------------------------------------------------------------------------------------------------------------------------------------------------------------------------------------------CTATCAGCCAGTGATGGCCGTGTAG---TGGACTGCCATGGCGTTGACGGGAGCGGGGGATTAGGGTTCGATTCCGGAGAGGGAGCCTGAGAAATAGCTACCACTTCTACGGAGGGCAGCA-------------GGCG-CGCAAATTGCCCAATGTCAAAAAAAAACGATGAGGCA-GCGAAAAGAAATAGAGCCGACAGTACCCATAGTGGTATTGTCGTTTTCAATGGGGGATATTTAAACCCATCC-AAAATCGAGTAACAATTGGAGGACAAGTCTGGTGCCAGCACCCGCGGTAATTCCAGCTCCAAAAGCGTATAT------TAATGCTGTTGCTGTTAAAGGGTTCGTAGTTGAATTGTGGGCCTTTGAGGTGCAATGGTTTTGTCCC---------ATCCACTTCGGATTGGTGACCC--ATGCCCTTGAGGTCCGTGAACACTCANAAACAAG----AAAC-------ACGGG-AGTGGTTCCTTCCTGATTTTCGCATGTCATGCATGCCAGG-GGGC-GCCCGTGATT-TTTACTGTGACTAAAAAAGTGTGACCAAAGCA-GTCATT--CGACTTGAATTAGAAAGCATGGGATAACAA-AGGAGC---AGCCTATGGGCCACCGTTTCGGCTTTTGTTGGTTTT-AAAAGTCCATTGGAGATTATGGGGCTGT-GCGACAAGCGGCTGGGTGTTTCCCTCTCGGGGAC-A----------CC--------------------------------------CGTCGCCTTTGTGGGAAATCCGTGCCCTGAT---------------------------------------------------------------------------------------------------------TCGAGTTTCGGCTCGTTAATCTTGGCACCTTCCCTCAACTCGCGGCATCCAGGAATGAAGGAGGGTAGTTCGG-GGGAGAACGTACTG-GTGCGTCAGAGGTGAAATTCTTAGA-CCGCACC-AAGACGAACTACAGCGAAGGCATTCTTCAAGGATACCTTCCTCAA-TCAAGAACCAAAGTGTGG-GGATCGAAGATG-ATTAGAGACCATTGTAGTCCACA---CTGCAA-ACGATGACACCCATGAATTGGGGAGTTTT---------TGGTCG-CAGGCAAGGTCGGGTTTACCTCGTTCC----------------------------------------------------------------------------TTG--CCTCACCAATGTTTATCAATTTACGTGCATATTCTTTTCGGTCC--------------CTTTAC----------CG-GGTCCTTTAACGGGAATATCCTCAGCACGTTATCTGACTTCT-TCACGCGAAAGCTTTGAGGTTACAGTCTCAGGG-GGGAGTACGT-TCG---CAAGAGTGAAACTTAAAGAAATTGACGGAATGG---CACCACAAGACGTGGAGCGTGCGGTTTAATTTGACTCAACACGGGGAACTTTA-CCAGATCCGGACAGGGTGAGGATTGACAGATTGAGTGTTCTTTCTCGATCCCTTGAATGGTGGTGCATGGCCGCTTTTGGTCGGTGGAGTGATTTGTTT-GGTTGATTCCGTCAACGG--ACGAGATCCAAGCTGCCCAGTAGGATTCAGAATTGCCCATAGGATAGCAATCCCTTCCGCGGGTTTTACCCAAG-----------------------------------------GGGGGGCGGTATTCGTTTGTAT-CCTTCTCTGCGGGATTCCT---TGTT--TTGCGCAAGG------TGAGATTTTGGGCAACAGCAGGTCTGTGATGCTCCTCAATGTTCTGGGCGACACGCGC-------------------------------------------------------------------------------------------------------------------------------------------------------------------------------------------------------------------------------------------------------------------------------------------------------------------------------------------------------------------------------------------------------------------------------------------------------------------------------------------------------------------------------------------------------------------------------------------------------------------------------------------------------------------------------------------------------------------------------------------------------------------------------------------------------------------------------------------------------------------------------------------------------------------------------------------------------------------------------------------------------------------------------------------------------------------------------------------------------------------------------------------------------------------------------------------------------------------------------------------------------------------------------------------------------------------------------------------------------------------------------------------------------------------------------------------------------------------------------------------------------------------------------------------------------------------------------------------------------------------------------------------------------------------------------------------------</ns2:sequence><ns2:name>GQ864158.1_Trypanosoma_sp._Seputih_18S_ribosomal_RNA_gene,_partial_sequence</ns2:name></ns2:Sequence><ns2:Sequence dsseqid="sq54" id="sq53"><ns2:sequence>------------------------------------------------------------------------------------------------------------------------------------------------------------------------------------------------------------------------------------------------------------------------------------------------------------------------------------------------------------------------------------------------------------------------------------------------------------------------------------------------------------------------------------------------------------------------------------------------------------------ACGCGCCCAAAGGCTATTAACATGATCCCAACCGACGCTCTCTGTTCGACGTG-----GGAACTC--ACGTTATGGACGTCCAGCGAATGAATGAAAGTAAAACCCAATGCCTTTC----ACCGGCAGTAACACCCAGAAGTGTTGACTCAATTCATTC-CGTGCGAAAGCT-----------------------------GGGTTTTTTACCCGGCGTCTTTTGACGAACAACTGCCCTATCAGCCAGTGATGGCCGTGTAG---TGGACTGCCATGGCGTTGACGGGAGCGGGGGATTAGGGTTCGATTCCGGAGAGGGAGCCTGAGAAATAGCTACCACTTCTACGGAGGGCAGCA-------------GGCG-CGCAAATTGCCCAATGTCAAAAAAAAACGATGAGGCA-GCGAAAAGAAATAGAGCCGACAGTGCCTATGG---TATTGTCGTTTTCAATGGGGGATATTTAAACCCATCC-AAAATCGAGTAACAATTGGAGGACAAGTCTGGTGCCAGCACCCGCGGTAATTCCAGCTCCAAAAGCGTATAT------TAATGCTGTTGCTGTTAAAGGGTTCGTAGTTGAATTGTGGGCCTTTGAGGCGCAATGGTTTTGTCCC---------ATCCACTTCGGATCGGTGACCC--ATGCCCTTGAGGTCCGTGAACACTCAGAAACAAG----AAAC-------ACGGG-AGTGGTTCCTTCCTGATTTTCGCATGTCATGCATGCCAGG-GGGC-GCCCGTGATT-TTTACTGTGACTAAAAAAGTGTGACCAAAGCA-GTCATT--CGACTTGAATTAGAAAGCATGGGATAACAA-AGGAGC---AGCCTATGGGCCACCGTTTCGGCTTTTGTTGGTTTT-AAAAGTCCATTGGAGATTATGGGGCTGT-GCGACAAGCGGCTGGGTGTTTCCCTCTCGGGGAC-A----------CC--------------------------------------CGTCGCCTTTGTGGGAAATCCGTGCCCTGAT---------------------------------------------------------------------------------------------------------TCGAGTTTCGGCTCGTTA-TCTTGGCACCTTCCCTCAACTCGCGGCATCCAGGAATGAAGGAGGGTAGTTCGG-GGGAGAACGTACTG-GTGCGTCAGAGGTGAAATTCTTAGA-CCGCACC-AAGACGAACTACAGCGAAGGCATTCTTCAAGGATACCTTCCTCAA-TCAAGAACCAAAGTGTGG-GGATCGAAGATG-ATTAGAGACCATTGTAGTCCACA---CTGCAA-ACGATGACACCCATGAATTGGGGAGTTTT---------TGGTCG-CAGGCAAGGTCGGGTTTACCTCGCTCC----------------------------------------------------------------------------TTG--CCTCACCAATGGATATCAATTTACGTGCATATTCTTTTCGGACC--------------CTTTAC----------CG-GGTCCTTTAACGGGAATATCCTCAGCACGTTATCTGACTTCT-TCACGCGAAAGCTTTGAGGTTACAGTCTCAGGG-GGGAGTACGT-TCG---CAAGAGTGAAACTTAAAGAAATTGACGGAATGGCACC---ACAAACCGTGGAGCGTGCGGTTTAATTTGACTCAACACGGGGA---ACT-TTACATCCGGACAGGGTGAGGATTGACAGATTGAGTGTTCTTTCTCGATCCCTTGAATGGTGGTGCATGGCCGCTTTTGGTCGGTGGAGTGATTTGTTT-GGTTGATTCCGTCAACG----------------------------------------------------------------------------------------------------------------------------------------------------------------------------------------------------------------------------------------------------------------------------------------------------------------------------------------------------------------------------------------------------------------------------------------------------------------------------------------------------------------------------------------------------------------------------------------------------------------------------------------------------------------------------------------------------------------------------------------------------------------------------------------------------------------------------------------------------------------------------------------------------------------------------------------------------------------------------------------------------------------------------------------------------------------------------------------------------------------------------------------------------------------------------------------------------------------------------------------------------------------------------------------------------------------------------------------------------------------------------------------------------------------------------------------------------------------------------------------------------------------------------------------------------------------------------------------------------------------------------------------------------------------------------------------------------------------------------------------------------------------------------------------------------------------------------------------------------------------------------------------------------------------------------------------------------</ns2:sequence><ns2:name>KF586847.1_Trypanosoma_terrestris_isolate_CBT_60_18S_ribosomal_RNA_gene,_partial_sequence</ns2:name></ns2:Sequence><ns2:Sequence dsseqid="sq56" id="sq55"><ns2:sequence>----------------------------------------------------------------------------------------------------------------------------------------------------------------------------------------------------------------------------------------------------------------------------------------------------------------------------------------------------------------------------------------------------------------------------------------------------------------------------------------------------------------------------------------------------------------------------------------------------------------------------------------------------------------------------------------------------------------------------------------------------------------------------------------------------------------------------------------------------------------CTATCAGCTGGTGATGGCCGTGTAG---TGGACTGCCATGGCTTTGACGGGAGCGGGGGATTAGGGTTCGATTCCGGAGAGGGAGCCTGAGAAATAGCTACCACTTCTACGGAGGGCAGCA-------------GGCG-CGCAAATTGCCCAATGTCAAAAAAAAACGATGAGGCA-GCGAAAAGAAATAGAGCCGGCAGTGCC---AATGGCATTGCCGTTTTCAATGGGGGATATCTAAACCCATCC-AAAATCGAGTATCAATTGGAGGACAAGTCTGGTGCCAGCACCCGCGGTAATTCCAGCTCCAAAAGCGTATAT------TAATGCTGTTGCTGTTAAAGGGTTCGTAGTTGAATTGAGGGCCTTTCTTTTTTGAGGCGCG----CGG-TTGCCCGATCCACCTCGGATT-TCGTGGC---CCGCG--CCCTTGGGGGCCTGT--GAACACTCAGAAACAAAAAACACGGGAGTGGTTCTTTC----CTGATTTACGCATGTCATGCATGCCA-G-GAAGCGTCCGTGATTTTTTACTGTGACTAAAAAAGTGCGACCAAAGCA-GTCAGT--CGACTTGAATTAAAAAGCATGGGATAACAA-AGGAGC---AGCCTATGGGCCACCGTTTCGGCTTTTGTTGGTATTTAAAAGTCCATTGGAGATTATGGGGTCGT-GTGACAAGCGGTCGGGCGTGTTGCTTTTTTGGTCTTCACGGCCAGGGCGCC-------------------------------------------------------------------------------------GCCCGTCGCCCCCGG----AAAAGATTTCTGTGCGCCGGCGTCGT---------------------------ATGCGCGA--GACT---TCGGTCCCGTATCGTCCCGCGTACGCCTTTTTCGGCTCGCGGCATCCAGGAATGAAGGAGGGTAGTCCGG-GGGAGAACGTAT-TGGTGCGTCAGAGGTGAAATTCTTGGA--CCGCACCAGGACGGACTACAGCGAAGGCATTCTTCAAGAATACCTTCCTCAATCAAG--AACCAAAGTGTGGGGATCGAAGATG-ATTAGAGACCATTGTAGTCCACA---CTGCAA-ACGATGACACCCATGAATTGGGGAGTTTT---------TGGTCGCAGGCAGGAGA-AACTGGTGATATCGGGTTCGTCCCATATCT----------------------------------------------------CCTTTTCTCCTTGCCTC--GCCAATAATATCAAATTTACGTGCATATTCTTTTAG----------GCCCTTTT--TTCCTCCTTTGTGGGGAGGGGTTTTGACGGGAATATCCTCAGCACG-TTACTTGACTTCTTCACGCGAAAGCTTTGAGGTTACAGTCTCAGGGG-----GGAGTACGTTCGCAAGAGTGAAACTTAAAGAAATTGACGGA---ATGGCACCACAAGACGTGGAGTGTGCGGTTTAATTTGACTCAACACGGGGAACTTTA-CCAGATCCGGACAGGGTGAGGATTGACAGATTGAGTGTTCTTTCTCGATCCCCTGAATGGTGGTGCATGGCCGCTTTTGGTCGGTGGAGTGATTTGTTT-GGTTGATTCCGTCAACGG--ACGAGATCCAAACTGTCTAGTAGGATACAGAATTGCCCATAGGATAGCGATCCCCCCACCCCTGCGAGTTC-------------------------------GTCTCAACGAGGCGGGGGGGCAGTATTCGGTTGTGTCCTTCTTTGCAGGA-TTCC---TTGTTTTG-CGCAAGG------TGAAATTTTGGGTAAGAGCAGGTCTGTGA------------------------------------------------------------------------------------------------------------------------------------------------------------------------------------------------------------------------------------------------------------------------------------------------------------------------------------------------------------------------------------------------------------------------------------------------------------------------------------------------------------------------------------------------------------------------------------------------------------------------------------------------------------------------------------------------------------------------------------------------------------------------------------------------------------------------------------------------------------------------------------------------------------------------------------------------------------------------------------------------------------------------------------------------------------------------------------------------------------------------------------------------------------------------------------------------------------------------------------------------------------------------------------------------------------------------------------------------------------------------------------------------------------------------------------------------------------------------------------------------------------------------------------------------------------------------------------------------------------------------------------------------------------------------------------------------------------------------------</ns2:sequence><ns2:name>GU966588.1_Trypanosoma_sp._JD-2008a_isolate_Charlton_18S_ribosomal_RNA_gene,_partial_sequence</ns2:name></ns2:Sequence><ns2:Sequence dsseqid="sq58" id="sq57"><ns2:sequence>-----------------------------------------------------------------------------------------------------------------------------------------------------------------------------------------------------------------------------------------------------------------------------------------------------------------------------------------------------------------------------------------------------------------------------------------------------------------------------------------------------------------------------------------------------------------------------------------------------------------------------------------------------------------------------------------------------------------------------------------------------------------------------------------------------------------------------------------------------------------------CTGGTGATGGCCGTGTAG---TGGACTGCCATGGCGTTGACGGGAGCGGGGGATTAGGGTTCGATTCCGGAGAGGGAGCCTGAGAAATAGCTACCACTTCTACGGAGGGCAGCA-------------GGCG-CGCAAATTGCCCAATGTCAAAAAAAAACGATGAGGCA-GCGAAAAGAAATAGAGCCGGCAGTGCC---ACTGGCATTGCCGTTTTCAATGGGGGATATTTAAACCCATCC-AAAATCGAGTATCAATTGGAGGACAAGTCTGGTGCCAGCACCCGCGGTAATTCCAGCTCCAAAAGCGTATAT------TAATGCTGTTGCTGTTAAAGGGTTCGTAGTTGAATTGGGGGTCCTTTTATTTTATTTGAGGCGCGCGGTTTGCCCGATCCACTTCGGATTCTCGTGGC---CCGTGCCCTTGGG--GACCTGT--GAACATACAGAAACAAAAAACACGGGAGTGGTTCTTTC----CTGATTACCGCATGTCATGCATGCCA-G-GAAGCGTCCGTGATTTTTTACTGTGACTAAAAAAGTGCGACCAAAGCA-GTCAGT--CGACTTGAATTAAAAAGCATGGGATAACAA-AGGAGC---AGCCTATGGGCTACCGTTTCGGCTTTTGTTGGTATT-AAAAGTCCATTGGAGATTATGGGGTCGT-GTGACAAGCGGTCGGGCGCGTTTTGCATCTGGTCATCATTGTATGGTCAGGGCAC------------------------------------------------------------------------------GCAGTCCGTCGCCCCCGG----GGGAGACCAACCGTGCACGGTGTGGT--------------------------GCGAGGCAC--TTTG---TGTGTTCCCGTCACCCACGCGCACGCCTCTTTCGGCTCGCGGCGCCCAGGAATGAAGGAGGGTAGTTCGG-GGGAGAACGTAT-TGGTGCGTCAGAGGTGAAATTCTTGGA--CCGCACCAGGACGAACTACAGCGAAGGCATTCTTCAAGGATACCTTCCTCAATCAAG--AACCAAAGTGTGGGGATCGAAGATG-ATTAGAGACCATTGTAGTCCACA---CTGCAA-ACGATGACACCCATGAATTGGGGAGTTTT---------TGGTCTCAGGCAAGAGT-TAAAGCAGAGACGGTGCCGGGTC----------------------------------------CGCCCGCGCATCTCCCTGTTCTTTGCTCTTTGTCTGGCCAATAAATTATCAAAATTACGTGCATATTCTTTTCG----------CTCACTTCG-------TTTTTACGGGGGGGGCTTTTACGGGAATATCCTCAGCACG-TTACATGACTTCTTCACGCGAAAGCTTTGAGGTTACAGTCTCAGGGG-----GGAGTACGTTCGCAAGAGTGAAACTTAAAGAAATTGACGGA---ATGGCACCACAAGACGTGGAGTGTGCGGTTTAATTTGACTCAACACGGGGAACTTTA-CCAGATCCGGACAGGGTGAGGATTGACAGATTGAGTGTTCTTTCTCGATCCCCTGAATGGTGGTGCATGGCCGCTTTTGGTCGGTGGAGTGATTTGTTT-GGTTGATTCCGTCAACGG--ACGAGATCCAAGCTGCCTAGTAGAACGCAGAATTGCCCACAGGATAGCGATCCCTTCGTCTTTTTACCTCT-----------------GCGAGTTTA----CTCAAAGGGGGAGCGGGGGGGCAGCATTCGGTTGCGTTCTTCTTTGCGGGA-TTCC---TTGTTTTG-CGCAAGG------TGAAATTTTGGGCAACAGCAGGTCTGTGA------------------------------------------------------------------------------------------------------------------------------------------------------------------------------------------------------------------------------------------------------------------------------------------------------------------------------------------------------------------------------------------------------------------------------------------------------------------------------------------------------------------------------------------------------------------------------------------------------------------------------------------------------------------------------------------------------------------------------------------------------------------------------------------------------------------------------------------------------------------------------------------------------------------------------------------------------------------------------------------------------------------------------------------------------------------------------------------------------------------------------------------------------------------------------------------------------------------------------------------------------------------------------------------------------------------------------------------------------------------------------------------------------------------------------------------------------------------------------------------------------------------------------------------------------------------------------------------------------------------------------------------------------------------------------------------------------------------------------</ns2:sequence><ns2:name>GU966589.1_Trypanosoma_sp._LM-2010a_isolate_Lanie_18S_ribosomal_RNA_gene,_partial_sequence</ns2:name></ns2:Sequence><ns2:Sequence dsseqid="sq60" id="sq59"><ns2:sequence>------------------------------------------------------------------------------------------------------------------------------------------------------------------------------------------------------------------------------------------------------------------------------------------------------------------------------------------------------------------------------------------------------------------------------------------------------------------------------------------------------------------------------------------------------------------------------------------------------------------------------------------------------------------------------------------------------------------------------------------------------------------------------------------------------------------------------------------------------------------------------------------------------TGGCGTTGACGGGAGCGGGGGATTAGGGTTCGATTCCGGAGAGGGAGCCTGAGAAATAGCTACCACTTCTACGGAGGGCAGCA-------------GGCG-CGCAAATTGCCCAATGTCAAAAAAAAACGATGAGGCA-GCGAAAAGAAATAGAGCCGGCAGTGCC---ACTGGCATTGCCGTTTTCAATGGGGGATATTCAAACCCATCC-AAAATCGAGTATCAATTGGAGGACAAGTCTGGTGCCAGCACCCGCGGTAATTCCAGCTCCAAAAGCGTATAT------TAATGCTGTTGCTGTTAAAGGGTTCGTAGTTGAATTGGGGGTCCTTTTATTTTATTTGAGGCGCGCGGTTTGCCCGGTCCACTTCGGATTATTGTGGC---CCGTGCCCTTGGG--GACCTGT--GAACAAACAGAAACAAAAAACACGGGAGTGGTTCTTTC----CTGATTACCGCATGTCATGCATGCCA-G-GAAGCGTCCGTGATTTTTTACTGTGACTAAAAAAGTGCGACCAAAGCA-GTCAGT--CGACTTGAATTAAAAAGCATGGGATAACAA-AGGAGC---AGCCTATGGGCTACCGTTTCGGCTTTTGTTGGTTTT-AAAAGTCCATTGGGGATTATGGGGCCGT-GTGACAAGCGGTCGGGCGCGTTTTGCATCTGATCATAATTTTTTTATGACTCAGGCT-------------------------------------------------------------------------G-CGCAGCCCGTCGCCCCCGG----GGGAGACCAAAAACGTGC-----------------------------------ACGTGTAG--GATG---GTGTCTTGCCACACTCACGCGCACGCCTCCTTCGGCTCGCGGCGCCCAGGAATGAAGGAGGGTAGTTCGG-GGAAGGACGTAT-TGGGGCGTCAGAGGTGAAATTCTTGGA--CCGCACCAGGACGAACTACAGCGAAGGCATTCTTCAAGGATACCTTCCTCAATCAAG--AACCAAAGTGTGGGGATCAAAGATG-ATTAGAGACCATTGTAGTCCACA---CTGCAA-ACGATGACACCCATGAATTGGGGAGTTTT---------TGGTCTCAGGCAAAAGT-TAAAGCGGAGACGATTTGTGTGTTTTTGTGTG-------CCAGG---------TTCGCCCGTGTACACACGCACAATCCCCCCGTTCACTTTTTGTCTGGCCAATAAATTATTAAAATTACGTGCATATTCTTTTCG----------CTTTCCTCTCTTATATTTTACGGGGGGAAAGCTTTTACGGGAATATCCTCAGCACG-TTACATGACTTCTTCACGCGAAAGCTTTGAGGTTACAGTCTCAGGGG-----GGAGTACGTTCGCAAGAGTGAAACTTAAAGAAATTGACGGA---ATGGCACCACAAGACGTGGAGTGTGCGGTTTAATTTGACTCAACACGGGGAACTTTA-CCAGATCCGGACAGGGTGAGGATTGACAGATTGAGTGTTCTTTCTCGATCCCCTGAATGGTGGTGCATGGCCGCTTTTGGTCGGTGGAGTGATTTGTTT-GGTTGATTCCGTCAACGG--ACGAGATCCAAGCTGCCTAGTAGGACGCAGAATTGCCCACAGGATAGCGATCCCTTCGTCTTTCTTATCACCTC-------------TGCGAGTTTCTACTCAAAGGGGTGGGGCGGGGGGGCAGCATTCGGTTGCGTCCTTCTTTGCGGGA-TTCC---TTGTTTTCGCGCAAGG------TGAAATTTTGGGCAACAGCAGGTCT----------------------------------------------------------------------------------------------------------------------------------------------------------------------------------------------------------------------------------------------------------------------------------------------------------------------------------------------------------------------------------------------------------------------------------------------------------------------------------------------------------------------------------------------------------------------------------------------------------------------------------------------------------------------------------------------------------------------------------------------------------------------------------------------------------------------------------------------------------------------------------------------------------------------------------------------------------------------------------------------------------------------------------------------------------------------------------------------------------------------------------------------------------------------------------------------------------------------------------------------------------------------------------------------------------------------------------------------------------------------------------------------------------------------------------------------------------------------------------------------------------------------------------------------------------------------------------------------------------------------------------------------------------------------------------------------------------------------------------</ns2:sequence><ns2:name>JN315392.1_Trypanosoma_sp._AP-2011b_isolate_4_clone_6_18S_ribosomal_RNA_gene,_partial_sequence</ns2:name></ns2:Sequence><ns2:Sequence dsseqid="sq62" id="sq61"><ns2:sequence>------------------------------------------------------------------------------------------------------------------------------------------------------------------------------------------------------------------------------------------------------------------------------------------------------------------------------------------------------------------------------------------------------------------------------------------------------------------------------------------------------------------------------------------------------------------------------------------------------------------------------------------------------------------------------------------------------------------------------------------------------------------------------------------------------------------------------------------------------------------------------------------------------TGGCGTTGACGGGAGCGGGGGATTAGGGTTCGATTCCGGAGAGGGAACCTGAGAAATAGCTACCACTTCTACGGAGGGCAGCA-------------GGCG-CGCAAATTGCCCAATGTCAAAA-AAAACGATGAGGCA-GCGAAAAGAAATAGAGCCGGCAGTGCC---ACTGGCATTGCCGTTTTCAATGGGGGATATTTAAACCCATCC-AAAATCGAGTATCAATTGGAGGACAAGTCTGGTGCCAGCACCCGCGGTAATTCCAGCTCCAAAAGCGTATAT------TAATGCTGTTGCTGTTAAAGGGTTCGTAGTTGAATTGGGGGTCCTTTTATTTTATTTGAGGCGCACGGTGTGCCCGATCCACTTCGGATTATTTT-TTGTGGCCCGTGCCCTTGGGGACCTGT--GAACAAACAGAAACAAAAAACACGGGAGTGGTTCTTTT----CTGATTCCCGCATGTCATGCATGCCA-G-AAAGCGTCCGTGATTTTTTACTGTGACTAAAAAAGTGCGACCAAAGCA-GTCAGT--CGACTTGAATTAAAAAGCATGGGATAACAA-AGGAGC---AGCCTATGGGCTACCGTTTCGGCTTTTGTTGGTATT-AAAAGTCCATTGGAGATTATGGGGCCGT-GTGACAAGCGGTCGGGCGCGTTTTGCATCTGGTCATAAAAATTTATGTTCAGGCTGC-------------------------------------------------------------------------GCC---GTCCGTCGCCTCCGG----GGAAGACCAAAAACGTGCACGTGTGT--GTG-TGGTGCA----------AGAAACACTTTGGTGTGTGTCTTGTTACAACCTCACGCGTACGCGCCTT-CTTTGGCTCACGGCGCCCAGGAATGAAGGAGGGTAGTTCGGGGGA-GAACGTAT-TGGTGCGTCAGAGGTGAAATTCTTGGA--CCGCACCAGGACGAACTACAGCGAAGGCATTCTTCAAGGATACCTTCCTCAATCAAG--AACCAAAGTGTGGGGATCAAAGATG-ATTAGAGACCATTGTAGTCCACA---CTGCAA-ACGATGACACCCATGAATTGGGGAGTTTT---------TGGTCTTAGGCAAAAGT-TAAAGCAAAGACGATTTTTGTGTGTGTGTGTGTGTTTGCCGGGTTCGCCTGTGCGCACACACACATACACAAGAGATCCCTTCGTTCACTTTTTGTCTGGCCAATAAATTATGAAAATTACGTGCATATTCTTTTCG----------CTCTTCTTGTTTA-TTTTTTCGCAAGGGGGGCTTTTACGGGAATATCCTCAGCACG-TTACACAACTTCTTCACGCGAAAGCTTTGAGGCTACAGTCTCAGGGG-----GGAGTACGTTCGCAAGAGTGAAACTTAAAGAAATTGACGGA---ATGGCACCACAAGACGTGGAGTGTGCGGTTTAATTTGACTCAACACGGGGAACTTTA-CCAGATCCGGACAGGGTGAGGATTGACAGATTGAGTGTTCTTTCTCGATCCCCTGAATGGTGGTGCATGGCCGCTTTTGGTCGGTGGAGTGATTTGTTT-GGTTGATTCCGTCAACGG--ACGAGATCCAAGCTGCCTAGTAGGACGCAGAATTGCCCACAGGATAGCGATCTCTTTGTCTTTATCACTTTTGC-------------GGGTTT-TTGCCCAATGAAGTGTGGGGCGGGGAGGCAGCATTCGGTTGCGTCCTTCTTTGCGGGA-TTCC---TTGTTTTCGCGCAAGG------TGAAATTTTGGGCAACAGCAGGTCCTG--------------------------------------------------------------------------------------------------------------------------------------------------------------------------------------------------------------------------------------------------------------------------------------------------------------------------------------------------------------------------------------------------------------------------------------------------------------------------------------------------------------------------------------------------------------------------------------------------------------------------------------------------------------------------------------------------------------------------------------------------------------------------------------------------------------------------------------------------------------------------------------------------------------------------------------------------------------------------------------------------------------------------------------------------------------------------------------------------------------------------------------------------------------------------------------------------------------------------------------------------------------------------------------------------------------------------------------------------------------------------------------------------------------------------------------------------------------------------------------------------------------------------------------------------------------------------------------------------------------------------------------------------------------------------------------------------------------------------------</ns2:sequence><ns2:name>JN315391.1_Trypanosoma_sp._AP-2011b_isolate_4_clone_10_18S_ribosomal_RNA_gene,_partial_sequence</ns2:name></ns2:Sequence><ns2:Sequence dsseqid="sq64" id="sq63"><ns2:sequence>-------------------------------------------------------------------------------------------------------------------------------------------------------------------------------------------------------------------------------------------------------------------------------------------------------------------------------------------------------------------------------------------------------------------------------------------------------------------------------------------------------------------------------------------------------------------------------------------------------------------------------------------------------------------------------------------------------------------------------------------------------------------------------------------------------------------------------------------------------------------------------------------------------GGCGTTGACGGGAGCGGGGGATTAGGGTTCGATTCCGGAGAGGGAGCCTGAGAAATAGCTACCACTTCTACGGAGGGCAGCA-------------GGCG-CGCAGATTGCCCAATGTCAAAAAAAAACGATGAGGCA-GCGAAAAGAAATAGAGCCGGCAGTGCC---ACTGGCATTGCCGTTTTCAATGGGGGATATTTAAACCCATCC-AAAATCGAGTATCAATTGGAGGACAAGTCTGGCGCCAGCACCCGCGGTAATTCCAGCTCCAAAAGCGTATAT------TAATGCTGTTGCTGTTAAAGGGTTCGTAGTTGAATTGGGGGTCCTTTTATTTTATTTGAGGCGCACGGTGTGCCCGATCCACTTCGGATTATTTTTTTGTGGCCCGTGCCCTTGGGGACCTGT--GAACAAACAGAAACAAAAAACACGGGAGTGGTTCTTTT----CTGATTCCCGCATGTCATGCATGCCA-G-AAAGCGTCCGTGATTTTTTACTGTGACTAAAAAAGTGCGACCAAAGCA-GTCAGT--CGACCTGAATTAAAAAGCATGGGATAACAA-AGGAGC---AGCCTATGGGCTACCGTTTCGGCTTTTGTTGGTATT-AAAAGTCCATTGGAGATTATGGGGCCGT-GTGACAAGCGGTCGGGCGCGTTTTGCATCTGGTCATAAAAATTTATGTTTAGGCTGC-------------------------------------------------------------------------GCC---GTCCGTCGCCTCCGG----GGAAGACCAAAAACGTGCACGTGTGTGTGTG-TGGTGCA----------AGAAACACTTTGGTGTGTGTCTTGTTACAACCTCACGCGTACGCGCCTT-CTTTGGCTCACGGCGCCCAGGAATGAAGGAGGGTAGTTCGGGGGA-GAACGTAT-TGGTGCGTCAGAGGTGAAATTCTTGGA--CCGCACCAGGACGAACTACAGCGAAGGCATTCTTCAAGGATACCTTCCTCAATCAAG--AACCAAAGTGTGGGGATCAAAGATG-ATTAGAGACCATTGTAGTCCACA---CTGCAA-ACGATGACACCCATGAATTGGGGAGTTTT---------TGGTCTTAGGCAAAAGT-TAAAGCGAAGACGATTTTTGTGTGTGTGTGTGTGTTTGCCGGGTTCGCCTGTGCGCACACACACATACACAAGAGATCCCTTCGTTCACTTTTTGTCTGGCCAATAAATTATGAAAATTACGTGCATATTCTTTTCG----------CTCTTCTTGTTTA-TTTTTTCGCAAGGGGGGCTTTTACGGGAATATCCTCAGCACG-TTACACAACTTCTTCACGCGAAAGCTTTGAGGTTACAGTCTCAGGGG-----GGAGTACGTTCGCAAGAGCGAAACTTAAAGAAATTGACGGA---ATGGCACCACAAGACGTGGAGTGTGCGGTTTAATTTGACTCAACACGGGGAACTTTA-CCAGATCCGGACAGGGTGAGGATTGACAGATTGAGTGTTCTTTCTCGATCCCCTGAATGGTGGTGCATGGCCGCTTTTGGTCGGTGGAGTGATTTGTTT-GGTTGATTCCGTCAACGG--ACGAGATCCAAGCTGCCTAGTAGGACGCAGAATTGCCCACAGGATAGCGATCTCTTTGTCTTTATCACTTTTGC-------------GGGTTT-TTGCTCAATGAAGTGTGGGGCGGGGAGGCAGCATTCGGTTGCGTCCTTCTTTGCGGGA-TTCC---TTGTTTTCGCGCAAGG------TGAAATTTTGGGCAACAGCAGGTC-----------------------------------------------------------------------------------------------------------------------------------------------------------------------------------------------------------------------------------------------------------------------------------------------------------------------------------------------------------------------------------------------------------------------------------------------------------------------------------------------------------------------------------------------------------------------------------------------------------------------------------------------------------------------------------------------------------------------------------------------------------------------------------------------------------------------------------------------------------------------------------------------------------------------------------------------------------------------------------------------------------------------------------------------------------------------------------------------------------------------------------------------------------------------------------------------------------------------------------------------------------------------------------------------------------------------------------------------------------------------------------------------------------------------------------------------------------------------------------------------------------------------------------------------------------------------------------------------------------------------------------------------------------------------------------------------------------------------------------</ns2:sequence><ns2:name>JN315389.1_Trypanosoma_sp._AP-2011b_isolate_28_clone_4_18S_ribosomal_RNA_gene,_partial_sequence</ns2:name></ns2:Sequence><ns2:Sequence dsseqid="sq66" id="sq65"><ns2:sequence>--------------------------------------------------------------------------------------------------------------------------------------------------------------------------------------------------------------------------------------------------------------------------------------------------------------------------------------------------------------------------------------------------------------------------------------------------------------------------------------------------------------------------------------------------------------------------------------------------------------------------------------------------------------------------------------------------------------------------------------------------------------------------------------------------------------------------------------------------------------------------------------------------------GCGTTGACGGGAGCGGGGGATTAGAGTTCGATTCCGGAGAGGGAGCCTGAGAAATAGCTACCACTTCTACGGAGGGCAGCA-------------GGCG-CGCAAATTGCCCAATGTCAAAAAAAAACGATGAGGCA-GCGAAAAGAAATAGAGCCGGCAGTGCC---ACTGGCATTGCCGTTTTCAATGGGGGATATTTAAACCCATCC-AAAATCGAGTATCAATTGGAGGACAAGTCTGGTGCCAGCACCCGCGGTAATTCCAGCTCCAAAAGCGTATAT------TAATGCTGTTGCTGTTAAAGGGTTCGTAGTTGAATTGGGGGTCCTTTTATTTTATTTGAGGCGCACGGTGTGCCCGATCCACTTCGGATTATTTTTTTGTGGCCCGTGCCCTTGGGGACCTGT--GAACAAACAGAAACAAAAAACACGGGAGTGGTTCTTTT----CTGATTCCCGCATGTCATGCATGCCA-G-AAAGCGTCCGTGATTTTTTACTGTGACTAAAAAGGTGCGACCAAAGCA-GTCAGT--CGACTTGAATTAAAAAGCATGGGATAACAA-AGGAGC---AGCCTATGGGCTACCGTTTCGGCTTTTGTTGGTATT-AAAAGTCCATTGGAGATTATGGGGCCGT-GTGACAAGCGGTCGGGCGCGTTTTGCATCTGGTCATAAAAATTTATGTTCAGGCTGC-------------------------------------------------------------------------GCC---GTCCGTCGCCTCCGG----GGAAGACCAAAAACGTGCACGTGTGTGTGTG-TGGTGCA----------AGAAACACTTTGGTGTGTGTCTTGTTACAACCTCACGCGTACGCGCCTT-CTTTGGCTCACGGCGCCCAGGAATGAAGGAGGGTAGTTCGGGGGA-GAACGTAT-TGGTGCGTCAGAGGTGAAATTCTTGGA--CCGCACCAGGACGAACTACAGCGAAGGCATTCTTCAAGGATACCTTCCTCAATCAAG--AACCAAAGTGTGGGGATCAAAGATG-ATTAGAGACCATTGTAGTCCACA---CTGCAA-ACGATGACACCCATGAATTGGGGAGTTTT---------TGGTCTTAGGCAAAAGT-TAAAGCAAAGACGATTTTTGTGTGTGTGTGTGTGTTTGCCGGGTTCGCCTGTGCGCACACACACATACACAAGAGATCCCTTCGTTCACTTTTTGTCTGGCCAATAAATTATGAAAATTACGTGCATATTCTTTTCG----------CTCTTCTTGTTTA-TTTTTTCGCAAGGGGGGCTTTTACGGGAATATCCTCAGCACG-TTACACAACTTCTTCACGCGAAAGCTTTGAGGTTACAGTCTCAGGGG-----GGAGTACGCTCGCAAGAGTGAAACTTAAAGAAATTGACGGA---ATGGCACCACAAGACGTGGAGTGTGCGGTTTAATTTGACTCAACACGGGGAACTTTA-CCAGATCCGGACAGGGTGAGGATTGACAGATTGAGTGTTCTTTCTCGATCCCCTGAATGGTGGTGCATGGCCGCTTTTGGTCGGTGGAGTGATTTGTTT-GGTTGATTCCGTCAACGG--ACGAGATCCAAGCTGCCTAGTAGGACGCAGAATTGCCCACAGGATAGCGATCTCTTTGTCTTTATCACTTTTGC-------------GGGTTT-TTGCCCAATGAAGTGTGGGGCGGGGAGGCAGCATTCGGTTGCGTCCTTCTTTGCGGGA-TTCC---TTGTTTTCGCGCAAGG------TGAAATTTTGGGCAACAGCAGGTCCT---------------------------------------------------------------------------------------------------------------------------------------------------------------------------------------------------------------------------------------------------------------------------------------------------------------------------------------------------------------------------------------------------------------------------------------------------------------------------------------------------------------------------------------------------------------------------------------------------------------------------------------------------------------------------------------------------------------------------------------------------------------------------------------------------------------------------------------------------------------------------------------------------------------------------------------------------------------------------------------------------------------------------------------------------------------------------------------------------------------------------------------------------------------------------------------------------------------------------------------------------------------------------------------------------------------------------------------------------------------------------------------------------------------------------------------------------------------------------------------------------------------------------------------------------------------------------------------------------------------------------------------------------------------------------------------------------------------------------------</ns2:sequence><ns2:name>JN315393.1_Trypanosoma_sp._AP-2011b_isolate_4_clone_8_18S_ribosomal_RNA_gene,_partial_sequence</ns2:name></ns2:Sequence><ns2:Sequence dsseqid="sq68" id="sq67"><ns2:sequence>------------------------------------------------------------------------------------------------------------------------------------------------------------------------------------------------------------------------------------------------------------------------------------------------------------------------------------------------------------------------------------------------------------------------------------------------------------------------------------------------------------------------------------------------------------------------------------------------------------------------------------------------------------------------------------------------------------------------------------------------------------------------------------------------------------------------------------------------------------------------------------------------------TGGCGTTGACGGGAGCGGGGGATTAGGGTTCGATTCCGGAGAGGGAGCCTGAGAAATAGCTACCACTTCTACGGAGGGCAGCA-------------GGCG-CGCAAATTGCCCAATGTCAAAAAAAAACGATGAGGCA-GCGAAAAGAAATAGAGCCGGCAGTGCC---ACTGGCATTGCCGTTTTCAATGGGGGATATTTAAACCCATCC-AAAATCGAGTATCAATTGGAGGACAAGTCTGGTGCCAGCACCCGCGGTAATTCCAGCTCCAAAAGCGTATAT------TAATGCTGTTGCTGTTAAAGGGTTCGTAGTTGAATTGGGGGTCCTTTTATTTTATTTGAGGCGCACGGTGTGCCCGATCCACTTCGGATTATTTTTTTGTGGCCCGTGCCCTTGGGGACCTGT--GAACAAACAGAAACAAAAAACACGGGAGTGGTTCTTTT----CTGATTCCCGCATGTCATGCATGCCA-G-AAAGCGTCCGTGATTTTTTACTGTGACTAAAAAAGTGCGACCAAAGCA-GTCAGT--CGACCTGAATTAAAAAGCATGGGATAACAA-AGGAGC---AGCCTATGGGCTACCGTTTCGGCTTTTGTTGGTATT-AAAAGTCCATTGGAGATTATGGGGCCGT-GTGACAAGCGGTCGGGCGCGTTTTGCATCTGGTCATAAAAATTTATGTTCAGGCTGC-------------------------------------------------------------------------GCC---GTCCGTCGCCTCCGG----GGAAGACCAAAAACGTGCACGTGTGTGTGTG-TGGTGCA----------AGAAACACTTTGGTGTGTGTCTTGTTACAACCTCACGCGTACGCGCCTT-CTTTGGCTCACGGCGCCCAGGAATGAAGGAGGGTAGTTCGGGGGA-GAACGTAT-TGGTGCGTCAGAGGTGAAATTCTTGGA--CCGCACCAGGACGAACTACAGCGAAGGCATTCTTCAAGGATACCTTCCTCAATCAAG--AACCAAAGTGTGGGAATCAAAGATG-ATTAGAGACCATTGTAGTCCACA---CTGCAA-ACGATGACACCCATGAATTGGGGAGTTTT---------TGGTCTTATGCAAAAGT-TAAAGCGAAGACGATTTTTGTGTGTGTGTGTGTGTTTGCCGGGTTCGCCTGTGCGCACACACACATACACAAGAGATCCCTTCGTTCACTTTTTGTCTGGCCAATAAATTATGAAAATTACGTGCATATTTTTTTCG----------CTCTTCTTGTTTA-TTTTTTCGCAAGGGGGGCTTTTACGGGAATATCCTCAGCACG-TTACACAACTTCTTCACGCGAAAGCTTTGAGGTTACAGTCTCAGGGG-----GGAGTACGTTCGCAAGAGTGAAACTTAAAGAAATTGACGGA---ATGGCACCACAAGACGTGGAGTGTGCGGTTTAATTTGACTCAACACGGGGAACTTTA-CCAGATCCGGACAGGGTGAGGATTGACAGATTGAGTGTTCTTTCTCGATCCCCTGAATGGTGGTGCATGGCCGCTTTTGGTCGGTGGAGTGATTTGTTT-GGTTGATTCCGTCAACGG--ACGAGATCCAAGCTGCCTAGTAGGACGCAGAATTGCCCACAGGATAGCGATCTCTTTGTCTTTATCACTTTTGC-------------GGGTTT-TTGCTCAATGAAGTGTGGGGCGGGGAGGCAGCATTCGGTTGCGTCCTTCTTTGCGGGA-TTCC---TTGTTTTCGCGCAAGG------TGAAATTTTGGGCAACAGCAGGTCT----------------------------------------------------------------------------------------------------------------------------------------------------------------------------------------------------------------------------------------------------------------------------------------------------------------------------------------------------------------------------------------------------------------------------------------------------------------------------------------------------------------------------------------------------------------------------------------------------------------------------------------------------------------------------------------------------------------------------------------------------------------------------------------------------------------------------------------------------------------------------------------------------------------------------------------------------------------------------------------------------------------------------------------------------------------------------------------------------------------------------------------------------------------------------------------------------------------------------------------------------------------------------------------------------------------------------------------------------------------------------------------------------------------------------------------------------------------------------------------------------------------------------------------------------------------------------------------------------------------------------------------------------------------------------------------------------------------------------------</ns2:sequence><ns2:name>JN315387.1_Trypanosoma_sp._AP-2011b_isolate_28_clone_11_18S_ribosomal_RNA_gene,_partial_sequence</ns2:name></ns2:Sequence><ns2:Sequence dsseqid="sq70" id="sq69"><ns2:sequence>------------------------------------------------------------------------------------------------------------------------------------------------------------------------------------------------------------------------------------------------------------------------------------------------------------------------------------------------------------------------------------------------------------------------------------------------------------------------------------------------------------------------------------------------------------------------------------------------------------------------------------------------------------------------------------------------------------------------------------------------------------------------------------------------------------------------------------------------------------------------------------------------------TGGCGTTGACGGGAGCGGGGGATTAGGGTTCGATTCCGGAGAGGGAGCCTGAGAAATAGCTACCACTTCTACGGAGGGCAGCA-------------GGCG-CGCAAATTGCCCAATGTCAAAAAAAAACGATGAGGCA-GCGAAAAGAAATAGAGCCGGCAGTGCC---ACTGGCATTGCCGTTTTCAATGGGGGATATTTAAACCCACCC-AAAATCGAGTATCAATTGGAGGACAAGTCTGGTGCCAGCACCCGCGGTAATTCCAGCTCCAAAAGCGTATAT------TAATGCTGTTGCTGTTAAAGGGTTCGTAGTTGAATTGGGGGTCCTTTTATTTTATTTGAGGCGCACGGTGTGCCCGATCCACTTCGGATTATTTTTTTGTGGCCCGTGCCCTTGGGGACCTGT--GAACAAACAGAAACAAAAAACACGGGAGTGGTTCTTTT----CTGATTCCCGCATGTCATGCATGCCA-G-AAAGCGTCCGCAATTTTTTACTGTGACTAAAAAAGTGCGACCAAAGCA-GTCAGT--CGACTTGAATTAAAAAGCATGGGATAACAA-AGGAGC---AGCCTATGGGCTACCGTTTCGGCTTTTGTTGGTATT-AAAAGTCCATTGGAGATTATGGGGCCGT-GTGACAAGCGGTCGGGCGCGTTTTGCATCTGGTCATAAAAATTTATGTTCAGGCTGC-------------------------------------------------------------------------GCC---GTCCGTCGCCTCCGG----GGAAGACCAAAAACGTGCACGTGTGTGTGTG-TGGTGCA----------AGAAACACTTTGGTGTGTGTCTTGTTACAACCTCACGCGTACGCGCCTTTCTTTGGCTCACGGCGCCCAGGAATGAAGGAGGGTAGTTCGGGGGA-GAACGTAT-TGGTGCGTCAGAGGTGAAATTCTTGGA--CCGCACCAGGACGAACTACAGCGAAGGCATTCTTCAAGGATACCTTCCTCAATCAAG--AACCAAAGTGTGGGGATCAAAGATG-ATTAGAGACCATTGTAGTCCACA---CTGCAA-ACGATGACACCCATGAATTGGGGAGTTTT---------TGGTCTTAGGCAAAAGT-TAAAGCGAAGACGATTTTTGTGTGTGTGTGTGTGTTTGCCGGGTTCGCCTGTGCGCACACACACATACACAAGAGATCCCTTCGTTCACTTTTTGTCTGGCCAATAAATTATGAAAATTACGTGCATATTCTTTTCG----------CTCTTCTTGTTTA-TTTTTTCGCAAGGGGGGCTTTTACGGGAATATCCTCAGCACG-TTACACAACTTCTTCACGCGAAAGCTTTGAGGTTACAGTCTCAGGGG-----GGAGTACGTTCGCAAGAGTGAAACTTAAAGAAATTGACGGA---ATGGCACCACAAGACGTGGAGTGTGCGGTTTAATTTGACTCAACACGGGGAACTTTA-CCAGATCCGGACAGGGTGAGGATTGACAGATTGAGTGTTCTTTCTCGATCCCCTGAATGGTGGTGCATGGCCGCTTTTGGTCGGTGGAGTGATTTGTTT-GGTTGATTCCGTCAACGG--ACGAGATCCAAGCTGACTAGTAGGACGCAGAATTGCCCACAGGATAGCGATCTCTTTGTCTTTATCACTTTTGC-------------GGGTTT-TTGCTCAATAAAGTGTGGGGCGGGGAGGCAGCATTCGGTTGCGTCCTTCTTTGCGGGA-TTCC---TTGTTTTCGCGCAAGG------TGAAATTTTGGGCAACAGCAGGTCT----------------------------------------------------------------------------------------------------------------------------------------------------------------------------------------------------------------------------------------------------------------------------------------------------------------------------------------------------------------------------------------------------------------------------------------------------------------------------------------------------------------------------------------------------------------------------------------------------------------------------------------------------------------------------------------------------------------------------------------------------------------------------------------------------------------------------------------------------------------------------------------------------------------------------------------------------------------------------------------------------------------------------------------------------------------------------------------------------------------------------------------------------------------------------------------------------------------------------------------------------------------------------------------------------------------------------------------------------------------------------------------------------------------------------------------------------------------------------------------------------------------------------------------------------------------------------------------------------------------------------------------------------------------------------------------------------------------------------------</ns2:sequence><ns2:name>JN315390.1_Trypanosoma_sp._AP-2011b_isolate_28_clone_8_18S_ribosomal_RNA_gene,_partial_sequence</ns2:name></ns2:Sequence><ns2:Sequence dsseqid="sq72" id="sq71"><ns2:sequence>------------------------------------------------------------------------------------------------------------------------------------------------------------------------------------------------------------------------------------------------------------------------------------------------------------------------------------------------------------------------------------------------------------------------------------------------------------------------------------------------------------------------------------------------------------------------------------------------------------------------------------------------------------------------------------------------------------------------------------------------------------------------------------------------------------------------------------------------------------------------------------------------------TGGCGTTGACGGGAGCGGGGGATTAGGGTTCGATTCCGGAGAGGGAGCCTGAGAAATAGCTACCACTTCTACGGAGGGCAGCA-------------GGCG-CGCAAATTGCCCAATGTCAAAAAAAAACGATGAGGCA-GCGAAAAGAAATAGAGCCGGCAGTGCC---ACTGGCATTGCCGTTTTCAATGGGGGATATTTAAACCCATCC-AAAATCGAGTATCAATTGGAGGACAAGTCTGGTGCCAGCACCCGCGGTAATTCCAGCTCCAAAAGCGTATAT------TAATGCTGTTGCTGTTAAAGGGTTCGTAGTTGAATTGGGGGTCCTTTTATTTTATTTGAGGCGCACGGTGTGCCCGATCCACTTCGGATTATTTTTTTGTGGCCCGTGCCCTTGGGGACCTGT--GAACAAACAGAAACAAAAAACACGGGAGTGGTTCTTTT----CTGATTCCCGCATGTCATGCATGCCA-G-AAAGCGTCCGTGATTTTTTACTGTGACTAAAAAAGTGCGACCAAAGCA-GTCAGT--CGACTTGAATTAAAAAGCATGGGATAACAA-AGGAGC---AGCCTATGGGCTACCGTTTCGGCTTTTGTTGGTATT-AAAAGTCCATTGGAGATTATGGGGCCGT-GTGACAAGCGGTCGGGCGCGTTTTGCATCTGGTCATAAAAATTTATGTTCAGGCTGC-------------------------------------------------------------------------GCC---GTCAGTCGCCTCCGG----GGAAGACCAAAAACGTGCACGTGTG--TGTG-TGGTGCA----------AGAAACACTTTGGTGTGTGTCTTGTTACAACCTCACGCGTACGCGCCTTTCTTTGGCTCACGGCGCCCAGGAATGAAGGAGGGTAGTTCGGGGGA-GAACGTAT-TGGTGCGTCAGAGGTGAAATTCTTGGA--CCGCACCAGGACGAACTACAGCGAAGGCATTCTTCAAGGATACCTTCCTCAATCAAG--AACCAAAGTGTGGGGATCAAAGATG-ATTAGAGACCATTGTAGTCCACA---CTGCAA-ACGATGACACCCATGAATTGGGGAGTTTT---------TGGTCTTAGGCAAAAGT-TAAAGCGAAGACGATTTTTGTGTGTGTGTGTGTGTTTGCCGGGTTCGCCTGTGCGCACACACACATACACAAGAGATCCCTTCGTTCACTTTTTGTCTGGCCAATAAATTATGAAAATTACGTGCATATTCTTTTCG----------CTCTTCTTGTTTA-TTTTTTCGCAAGGGGGGCTTTTACGGGAATATCCTCAGCACG-TTACACAACTTCTTCACGCGAAAGCTTTGAGGTTACAGTCTCAGGGG-----GGAGTACGTTCGCAAGAGTGAAACTTAAAGAAATTGACGGA---ATGGCACCACAAGACGTGGAGTGTGCGGTTTAATTTGACTCAACACGGGGAACTTTA-CCAGATCCGGACAGGGTGAGGATTGACAGATTGAGTGTTCTTTCTCGATCCCCTGAATGGTGGTGCATGGCCGCTTTTGGTCGGTGGAGTGATTTGTTT-GGTTGATTCCGTCAACGG--ACGAGATCCAAGCTGCCTAGTAGGACGCAGAATTGCCCACAGGATAGCGATCTCTTTGTCTTTATCACTTTTGC-------------GGGTTT-TTGCTCAATGAAGTGTGGGGCGGGGAGGCAGCATTCGGTTGCGTCCTTCTTTGCGGGA-TTCC---TTGTTTTCGCGCAAGG------TGAAATTTTGGGCAACAGCAGGTCTGGA-------------------------------------------------------------------------------------------------------------------------------------------------------------------------------------------------------------------------------------------------------------------------------------------------------------------------------------------------------------------------------------------------------------------------------------------------------------------------------------------------------------------------------------------------------------------------------------------------------------------------------------------------------------------------------------------------------------------------------------------------------------------------------------------------------------------------------------------------------------------------------------------------------------------------------------------------------------------------------------------------------------------------------------------------------------------------------------------------------------------------------------------------------------------------------------------------------------------------------------------------------------------------------------------------------------------------------------------------------------------------------------------------------------------------------------------------------------------------------------------------------------------------------------------------------------------------------------------------------------------------------------------------------------------------------------------------------------------------------</ns2:sequence><ns2:name>JN315388.1_Trypanosoma_sp._AP-2011b_isolate_28_clone_2_18S_ribosomal_RNA_gene,_partial_sequence</ns2:name></ns2:Sequence><ns2:Sequence dsseqid="sq74" id="sq73"><ns2:sequence>----------------------------------------------------------------------------------------------------------------------------------------------------------------------------------------------------------------------------------------------------------------------------------------------------------------------------------------------------------------------------------------------------------------------------------------------------TGCATGCCTCAGAATCACTG-CA-TTGCAGGAATCTGCGCATGGCTCATTACATCAGACGTAATCTGCCGCAAACATGTTGCGGTC-TCCGCAAAATTGGATAACTTG--------------------------------------------------GCGAAAAGCCAAGCTAATACATGAACCAAAGGA-CGCTCTCTGTTCCGGGTGGTGGGGCAACTCATCGCTTATGGGACGTCCAGCGAATGAATGAAAGTAAAACCA-ATGCC-TTT----ACTGGCAGTAACACCCAGAAGTGTTGACTCAATTCATTCCGTGTGAAAGC--------------------------------CGGCTT---GCCGGCGTCTTTTGACGAACAACTGCCCTATCAGCCAGTGATGGCCGTGTAG---TGGACTGCCATGGCGTTGACGGGAGCGGGGGATTAGGGTTCGATTCCGGAGAGGGAGCCTGAGAAATAGCTACCACTTCTACGGAGGGCAGCA-------------GGCG-CGCAAATTGCCCAATGTCAAAAAAAAACGATGAGGCA-GCGAAAAGAAATAGAGCCGACAGTCCC-T--TTGGGATTGTCGTATTCAATGGGGGATATTTAAACCCATCC-AATATCGAGTAACAATTGGAGGACAAGTCTGGTGCCAGCACCCGCGGTAATTCCAGCTCCAAAAGCGTATAT------TAATGCTGTTGCTGTTAAAGGGTTCGTAGTTGAATTGAGGGCCTCCGAGGCGCTCTGGTA-CGTCCC---------ATCCACTTCGGATTGGTGACCC--AGGCCCTTGTGGTCCGTGAACACTCAGAAACAAG----AAAC-------ACGGG-AGCGGTTCCTTCCTGATCTACGCATGTCATGCATGCCAGG-GGGCGT--CCGTGATTTTTACTGTGACTAAAAAAGTGTGACCAAAGCA-GTCATC--CGACTTGAATTAGAAAGCATGGGATAACAA-AGGAGC---AGCCTATGGGCCACCGTTTCGGCTTTTGTTGGTTTT-AGAAGTCCATTGGAGATTATGGGGCTGT-GCGACAAGCGGCTGGGTGCCTTTCA----GCGTA------------CC--------------------------------------CGTCGCCTTTGTGGGAAATCCGTGCCGGTCGTAGCTTCG--------------------------------------------------------------------------------------AC-----T---------TCGGTCCCAGCTTGATCGGTGCCTTCCCTCAACTCACTGCATCCAGGAATGAAGGAGGGTAGTTCGG-GGGAGAACGTACTG-GTGCGTCAGAGGTGAAATTCTTAGA-CCGCACC-AAGACGAACTACAGCGAAGGCATTCTTCAAGGATACCTTCCTCAA-TCAAGAACCAAAGTGTGG-GGATCGAAGATG-ATTAGAGACCATTGTAGTCCACA---CTGCAA-ACGATGACACCCATGAATTGGGGAGTTTT---------TGGTCG-ACGGCAAGGACGGGTTCATCTCGTTCC----------------------------------------------------------------------------TC---GCCTCACCAATGATATCAATTTACGTGCATATTCTATCAGGTCC--------------TCGCAA----------GG-GGACCCCTAACGGGAATATCCTCAGCACGTTTTCTTACTTCT-TCACGCGAAAGCTTTGAGGTTACAGTCTCAGGGGGGAGTACGTT-C----GCAAGAGTGAAACTTAAAGAAATTGACGGAAT---GGCACCACAAGACGTGGAGCGTGCGGTTTAATTTGACTCAACACGGGGAACTTTA-CCAGATCCGGACAGGGTGAGGATTGACAGATTGAGTGTTCTTTCTCGATCCCCTGAATGGTGGTGCATGGCCGCTTTTGGTCGGTGGAGTGATTTGTTT-GGTTGATTCCGTCAACGG--ACGAGATCCAAGCTGCCCAGTAGGATTCAGAATTGCCCATAGGATAGCAATCCCTTCCGCGGGTTT-------------------------------------------------------------------------------------------------------------------------------------------------------------------------------------------------------------------------------------------------------------------------------------------------------------------------------------------------------------------------------------------------------------------------------------------------------------------------------------------------------------------------------------------------------------------------------------------------------------------------------------------------------------------------------------------------------------------------------------------------------------------------------------------------------------------------------------------------------------------------------------------------------------------------------------------------------------------------------------------------------------------------------------------------------------------------------------------------------------------------------------------------------------------------------------------------------------------------------------------------------------------------------------------------------------------------------------------------------------------------------------------------------------------------------------------------------------------------------------------------------------------------------------------------------------------------------------------------------------------------------------------------------------------------------------------------------------------------------------------------------------------------------------------------------------------------------------------------------------------------------</ns2:sequence><ns2:name>KM406915.1_Trypanosoma_sp._CMP-2015_isolate_tungarae_165504_18S_ribosomal_RNA_gene,_partial_sequence</ns2:name></ns2:Sequence><ns2:Sequence dsseqid="sq76" id="sq75"><ns2:sequence>----------------------------------------------------------------------------------------------------------------------------------------------------------------------------------------------------------------------------------------------------------------------------------------------------------------------------------------------------------------------------------------------------------------------------------------------------TGCATGCCTCAGAATCACTG-CA-TTGCAGGAATCTGCGCATGGCTCATTACATCAGACGTAATCTGCCGCAAACATGTTGCGGTC-TCCGCAAAATTGGATAACTTG--------------------------------------------------GCGAAACGCCAAGCTAATACATGAACCAAAGGA-CGCTCTCTGTTCCGGGTGGTGAGGCAACTCATCACTTATGGGACGTCCAGCGAATGAATGAAAGTAAAACCA-ATGCC-TTT----ACTGGCAGTAACACCCAGAAGTGTTGACTCAATTCATTCCGTGCGAAAGC--------------------------------CGGCTT---GCCGGCGTCTTTTGACGAACAACTGCCCTATCAGCCAGTGATGGCCGTGTAG---TGGACTGCCATGGCGTTGACGGGAGCGGGGGATTAGGGTTCGATTCCGGAGAGGGAGCCTGAGAAATAGCTACCACTTCTACGGAGGGCAGCA-------------GGCG-CGCAAATTGCCCAATGTCAAAAAAAAACGATGAGGCA-GCGAAAAGAAATAGAGCCGACAGTCCT-T-TTTGGGATTGTCGTATTCAATGGGGGATATTTAAACCCATCC-AATATCGAGTAACAATTGGAGGACAAGTCTGGTGCCAGCACCCGCGGTAATTCCAGCTCCAAAAGCGTATAT------TAATGCTGTTGCTGTTAAAGGGTTCGTAGTTGAATTGAGGGCCTCCGAGGCGCTCTGGTA-CGTCCC---------ATCCACTTCGGATTGGTGACCC--AGGCCCTTGTGGTCCGTGAACACTCAGAAACAAG----AAAC-------ACGGG-AGCGGTTCCTTCCTGATCTACGCATGTCATGCATGCCAGG-GGGCGT--CCGTGATTTTTACTGTGACTAAAAAAGTGTGACCAAAGCA-GTCATC--CGACTTGAATTAGAAAGCATGGGATAACAA-AGGAGC---AGCCTATGGGCCACCGTTTCGGCTTTTGTTGGTTTT-AGAAGTCCATTGGAGATTATGGGGCTGT-GCGACAAGCGGCTGGGTGCCTTTCA----GCGTA------------CC--------------------------------------CGTCGCCTTTGTGGGAAATCCGTGCCGGTCGTAGCTTAG--------------------------------------------------------------------------------------AC-----T---------TCGGTCCTAGCTTGATCGGTGCCTTCCCTCAACTCACTGCATCCAGGAATGAAGGAGGGTAGTTCGG-GGGAGAACGTACTG-GTGCGTCAGAGGTGAAATTCTTAGA-CCGCACC-AAGACGAACTACAGCGAAGGCATTCTTCAAGGATACCTTCCTCAA-TCAAGAACCAAAGTGTGG-GGATCGAAGATG-ATTAGAGACCATTGTAGTCCACA---CTGCAA-ACGATGACACCCATGAATTGGGGAGTTTT---------TGGTCG-ACGGCAAGGACGGGTTCATCTCGTTCC----------------------------------------------------------------------------TC---GCCTCACCAATGATATCAATTTACGTGCATATTCTATCAGGTCC--------------TCGCAA----------GG-GGACCCCTAACGGGAATATCCTCAGCACGTTTTCTTACTTCT-TCACGCGAAAGCTTTGAGGTTACAGTCTCAGGGGGGAGTACGTT-C----GCAAGAGTGAAACTTAAAGAAATTGACGGAAT---GGCACCACAAGACGTGGAGCGTGCGGTTTAATTTGACTCAACACGGGGAACTTTA-CCAGATCCGGACAGGGTGAGGATTGACAGATTGAGTGTTCTTTCTCGATCCCCTGAATGGTGGTGCATGGCCGCTTTTGGTCGGTGGAGTGATTTGTTT-GGTTGATTCCGTCAACGG--ACGAGATCCAAGCTGCCCAGTAGGATTCAGAATTGCCCATAGGATAGCAATCCCTTCCGCGGGTTT-------------------------------------------------------------------------------------------------------------------------------------------------------------------------------------------------------------------------------------------------------------------------------------------------------------------------------------------------------------------------------------------------------------------------------------------------------------------------------------------------------------------------------------------------------------------------------------------------------------------------------------------------------------------------------------------------------------------------------------------------------------------------------------------------------------------------------------------------------------------------------------------------------------------------------------------------------------------------------------------------------------------------------------------------------------------------------------------------------------------------------------------------------------------------------------------------------------------------------------------------------------------------------------------------------------------------------------------------------------------------------------------------------------------------------------------------------------------------------------------------------------------------------------------------------------------------------------------------------------------------------------------------------------------------------------------------------------------------------------------------------------------------------------------------------------------------------------------------------------------------------</ns2:sequence><ns2:name>KM406916.1_Trypanosoma_sp._CMP-2015_isolate_tungarae_165507_18S_ribosomal_RNA_gene,_partial_sequence</ns2:name></ns2:Sequence><ns2:Sequence dsseqid="sq78" id="sq77"><ns2:sequence>------------------------------------------------------------------------------------------------------------------------------------------------------------------------------------------------------------------------------------------------------------------------------------------------------------------------------------------------------------------------------------------------------------------------------------------------------------------------------------------------------------------------------------------------------------------------------TAACACTGACATCGACACGACACTGACACTGACCCGGACGCTGACCC-TGACC--------------------------------------CAGACCCTGA--------CGACGACCCTGAACCTGACCCTGACCCT--GACCCTGACCCTGAC--CCTGACCCTGACCCTGACCCTGGCCTGGACCC---------------------GACCCTGACCCT--GACCCTGACCCCGACCCTGACCCTGACCCTGACCCCGACCCTGACCCTGACCCCGACCCTGACCCTGACCCTGACCCTGACCCTGACCCTGGCCTCGACCTGACC------TTGA----------------GGGTATATAACAATCAGAACCTACATCTGGGAACACTCCCAAATGTCCTATATAACCGTCACAAATACGAAA--GTGGAAAAAAACATGTACGAAAAACGAAAAAAGGGCTATATAACCGTCAGGA--ATGTCATACGGGTAGGTGCAAGGAGTAAAACGCGGAATTCCTAGTTTCGTGAA----------GTAAGTTTTGGTGCTACTTCT----CGAATTCACGGACGGATGCTGTTTAACTGTCATCCTACGATTTCCTTCAGAAGGTTCATGTGAATGCTGTGTGTGGGC---------TGGGTTCCCCC---------TGTGTGG--TGGTGGGTTGGCGGCTTTTTGCTGTCCTTCCGAAGCCTGAGTAA--CAGCGAGTCATGCTGTGAGCGTGTGTGTACTTTGTTCACACGCCGTGTTTGCCCTGTGTGTTTGTCGTGGAAGCCGTGTGCTCTTTATGTGTTGTGGTGCGCGTGTGCGTTTC-------------C----CACATATCGCGCACAATCCCGAAAATAACACCGACGCATGCGTACTTGTGTGTGTGCCGGTGAGTATTTTGCTCTTC----------------------------------------------------------------------------------------------------------------------------------------------------------------------------------------------------------------------------------------------------------------------------------------------------------------------------------------------------------------------------------------------------------------------------------------------------------------------------------------------------------------------------------------------------------------------------------------------------------------------------------------------------------------------------------------------------------------------------------------------------------------------------------------------------------------------------------------------------------------------------------------------------------------------------------------------------------------------------CCCCAAAATGGTTGTGCGGGGTGGGGTTAGGGTATATGTGTAGTTTGCG----------------------------------------------------------------------------------------------------------------------------------------------------------------------------------------------------------------------------------------------------------------------------------------------------------------------------------------------------------------TGCTTAGTTTGAC----GCGGTCACG-----------AATGTAACGCGCAGTGGTGAGGGTGTGGTGTGTGCGGCGCTGAGTGCTGTTCGCGGAACTCGTTTCGTGTTCGCCTTTTTG--------TGCCTATGTGTATCACCGCGTTGTGATCTGCTGGTTGTGTGGGAAGCGGTGCTCGATGATGCCGCGCTTGGAGGAATCTCTCCC-TCTCACCTTTTGGGTGTCAGGATCACAAAAAAAGAGGTCACCATAGAAAAACAACAGCCATTACCGCCACCAGCGCGATGCGCGTGCGAGAGTGGAGTGTAGATTCTTTCTTTCTCGCTTTTCTCACGTGCGTGTATTCTTGCGCA-----------------------------------------------------TGCTGTTCGCGCACGCGCTGTGTGTGAGGTGTGTAGGGTGTGT--GTGGTGTTGTGTAGTTATGTAATAATTGCGTGTAGATGTGTGTGCACACACCGCTACCGCCGTTCACCACCCAACCTGGAGTGAGTGACGTTATTGTGTATTGCATTGT----GAGAGGGCCGCGTGTATG-TGTGGTGTGTGTGTCGTGTCTCCTCGGTGTGGTATG--TATGTGTTCATAGTATACACCCCGTGCGAGAACACC--CACTCCTCCTCCATGCCGTGGT--GTGCCCCCACGTGCGATCTGGTTGATT-----------CTGCCAGTAGT---------CATATGCTTGTTTCAAGGACTTAGCCATGCATGCCTCAGAATCACTGCATTGCAGGAATCTGCGCATGGCTCATTACATCAGACGTAATCTGCCGCCAAAATCTTGCGGTCTCCGCATTATTGGATAACTTGGCGAAACGCCAAGCTAATACATGAACCAA----------------AGGGACGCTCCCTGCTACGGCCGCGGGGTGACTCGCG---GTC--------------------ACGGGACGTCCTGCG---------------------------------------------AA---------TGAATGAAATTAAGACCAACGCCCCCACCCGGG----------------------------------------------------------------------------------------------------------------------------------------------------------------------------------------------------------------------------------------------------------------------------------------------------------------------------------------------------------------------------------------------------------------------------------------------------------------------</ns2:sequence><ns2:name>AF129438.1_Trypanosoma_congolense_18S_ribosomal_RNA_gene,_promoter_region_and_partial_sequence</ns2:name></ns2:Sequence><ns2:Sequence dsseqid="sq80" id="sq79"><ns2:sequence>----------------------------------------------------------------------------------------------------------------------------------------------------------------------------------------------------------------------------------------------------------------------------------------------------------------------------------------------------------------------------------------------------------------------------------------------------------------------------------------------------------------------------------------------------------------------------------------------------------------------------------------------------------------------------------------------------------------------------------------------------------------------------------------------------------------------------------------------------CGAACAACTGCCCTATCAGCTGGTGATGGCCGTGTAG---TGGACTGCCATGGCGTTGACGGGAGCGGGGGATTAGGGTTCGATTCCGGAGAGGGAGCCTGAGAAATAGCTACCACTTCTACGGAGGGCAGCA-------------GGCG-CGCAAATTGCCCAATGTCAAAAAAAAACGATGAGGCA-GCGAAAAGAAATAGAGCCGGCAGTGCC---ACTGGCATTGCCGTTTTCAATGGGGGATATTTAAACCCATCC-AAAATCGAGCATCAATTGGAGGACAAGTCTGGTGCCAGCACCCGCGGTAATTCCAGCTCCAAAAGCATATAT------TAATGCTGTTGCTGTTAAAGGGTTCGTAGTTGAATTGGGGGTCCTTTTATTTTATTTGAGGCGCACGGTGTGCCCGATCCACTTCGGATTATTTTTTTGTGGCCCGTGCCCTTGGGGACCTGT--GAACAAACAGAAACAAAAAACACGGGAGTGGTTCTTTT----CTGATTCCCGCATGTCATGCATGCCA-G-AAAGCGTCCGTGATTTTTTACTGTGACTAAAAAAGTGCGACCAAAGCA-GTCAGT--CGACCTGAATTAAAAAGCATGGGATAACAA-AGGAGC---AGCCTATGGGCTACCGTTTCGGCTTTTGTTGGTATT-AAAAGTCCATTGGAGATTATGGGGCCGT-GTGACAAGCGGTCGGGCGCGTTTTGCATCTGGTCATAAAAATTTATGTTCAGGCTGC-------------------------------------------------------------------------GCC---GTCCGTCGCCTCCGG----GGAAGACCAAAAACGTGCACGTGTGTGTGTG-TGGTGCA----------AGAAACACTTTGGTGTGTGTCTTGTTACAACCTCACGCGTACGCGCCTT-CTTTGGCTCACGGCGCCCAGGAATGAAGGAGGGTAGTTCGGGGGA-GARCGTAT-TGGTGCGTCAGAGGTGAAATTCTTGGA--CCGCACCAGGACGAACTACAGCGAAGGCATTCTTCAAGGATACCYTCCTCAATCAAG--AACCAAAGTGTGGGGATCAAAGATG-ATTAGAGACCATTGTAGTCCACA---CTGCAA-ACGATGACACCCATGAATTGGGGAGTTTT---------TGGTCTTAGGCAAAAGT-TAAAGCGAAGACGATTTTTGTGTGT--GTGTGTGTTTGCCGGGTTCGCCTGTGCGCACACACACATACACAAGAGATCCCTTCGTTCACTTTTTGTCTGGCCAATAAATTATTAAAATTACGTGCATATTCTTTTCG----------CTCTTCTTGTTTA-TTTTTTCGCAAGGGGGGCTTTTACGGGAATATCCTCAGCACG-TTACACAACTTCTTCACGCGAAAGCTTTGAGGTTACAGACTCAGGGG-----GGAGTACGTTCGCAAGAGTGAAACTTAAAGAAATTGACGGA---ATGGCACCACAAGACGTGGAGTGTGCGGTTTAATTTGACTCAACACGGGGAACTTTA-CCAGATCCGGACAGGGTGAGGATTGACAGATTGAGTGTTCTTTCTCGATCCCCTGAATGGTGGTGCATGGCCGCTTTTGGTCGGTGGAGTGATTTGTTT-GGTTGATTCCGTCAACGG--ACGAGATCCAAGCTGCCTAGTAGGACGCAGAATTGCCCACAGGATAGCGATCTCTTTGTCTTTATCACTTTTGC-------------GGGTTT-TTGCTCAATGAAGTGTGGGGCGGGGAGGCAGCATTCGGTTGCGTCCTTCTTTGCGGGA-TTCC---TTGTTTTCGCGCAAGG------TGAAATTTTGGGCAACAGCAGGTCTGTGATGCTCCTCAATGTTCTGGGCGACACGCGCACTACAATGT---------------------------------------------------------------------------------------------------------------------------------------------------------------------------------------------------------------------------------------------------------------------------------------------------------------------------------------------------------------------------------------------------------------------------------------------------------------------------------------------------------------------------------------------------------------------------------------------------------------------------------------------------------------------------------------------------------------------------------------------------------------------------------------------------------------------------------------------------------------------------------------------------------------------------------------------------------------------------------------------------------------------------------------------------------------------------------------------------------------------------------------------------------------------------------------------------------------------------------------------------------------------------------------------------------------------------------------------------------------------------------------------------------------------------------------------------------------------------------------------------------------------------------------------------------------------------------------------------------------------------------------------------------------------------------------</ns2:sequence><ns2:name>JN315386.1_Trypanosoma_sp._AP-2011b_isolate_27_clone_3_18S_ribosomal_RNA_gene,_partial_sequence</ns2:name></ns2:Sequence><ns2:Sequence dsseqid="sq82" id="sq81"><ns2:sequence>----------------------------------------------------------------------------------------------------------------------------------------------------------------------------------------------------------------------------------------------------------------------------------------------------------------------------------------------------------------------------------------------------------------------------------------------------------------------------------------------------------------------------------------------------------------------------------------------------------------------------------------------------------------------------------------------------------------------------------------------------------------------------------------------------------------------------------------------------CGAACAACTGCCCTATCAGCTGGTGATGGCCGTGTAG---TGGACTGCCATGGCGTTGACGGGAGCGGGGGATTAGGGTTCGATTCCGGAGAGGGAGCCTGAGAAATAGCTACCACTTCTACGGAGGGCAGCA-------------GGCA-CGCAAATTGCCCAATGTCAAAAAAAAACGATGAGGCA-GCGAAAAGAAATAGAGCCGGCAGTGCC---ACTGGCATTGCCGTTTTCAATGGGGGATATTTAAACCCATCC-AAAATCGAGTATCAATTGGAGGACAAGTCTGGTGCCAGCACCCGCGGTAATTCCAGCTCCAAAAGCGTATAT------TAATGCTGTTGCTGTTAAAGGGTTCGTAGTTGAATTGGGGGTCCTTTTATTTTATTTGAGGCGCACGGTGTGCCCGATCCACTTCGGATTATTTTTTTGTGGCCCGTGCCCTTGGGGACCTGT--GAATAAACAGAAACAAAAAACACGGGAGTGGTTCTTTT----CTGATTCCCGCATGTCATGCATGCCA-G-AAAGCGTCCGTGATTTTTTACTGTGACTAAAAAAGTGCGACCAAAGCA-GTCAGT--CGACCTGAATTAAAAAGCATGGGATAACAA-AGGAGC---AGCCTATGGGCTACCGTTTCGGCTTTTGTTGGTATT-AAAAGTCCATTGGAGATTATGGGGCCGT-GTGACAAGCGGYCGGGCGCGTTTTGCAYCTGGTCATAAAAATTTATGTTCAGGCTGC-------------------------------------------------------------------------GCC---GTCCGTCGCCTCCGG----GGAAGACCAAAAACGTGCACGTGTGTGTGTG-TGGTGCA----------AGAAACACTTTGGTGTGTGTCTTGTTACAACCTCACGCGTACGCGCCTT-CTTTGGCTCACGGCGCCCAGGAATGAAGGAGGGTAGTTCGGGGGA-GAACGTAT-TGGTGCGTCAGAGGTGAAATTCTTGGA--CCGCACCAGGACGAACTACAGCGAAGGCATTCTTCAAGGATACCTTCCTCAATCAAG--AACCAAAGTGTGGGGATCAAAGATG-ATTAGAGACCATTGTAGTCCACA---CTGCAA-ACGATGACACCCATGAATTGGGGAGTTTT---------TGGTCTTAGGCAAAAGT-TAAAGCGAAGACGATTTTTGTGTGTGTGTGTGTGTTTGCCGGGTTCGCCTGTGCGCACACACACATACACAAGAGATCCCTTCGTTCACTTTTTGTCTGGCCAATAAATTATGAAAATTACGTGCATATTCTTTTCG----------CTCTTCTTGTTTA-TTTTTTCGCAAGGGGGGCTTTTACGGGAATATCCTCAGCACG-TTACACAACTTCTTCACGCGAAAGCTTTGAGGTTACAGTCTCAGGGG-----GGAGTACGTTCGCAAGAGTGAAACTTAAAGAAATTGACGGA---ATGGCACCACAAGACGTGGAGTGTGCGGTTTAATTTGACTCAACACGGGGAACTTTA-CCAGATCCGGACAGGGTGAGGATTGACAGATTGAGTGTTCTTTCTCGATCCCCTGAATGGTGGTGCATGGCCGCTTTTGGTCGGTGGAGTGATTTGTTT-GGTTGATTCCGTCAACGG--ACGAGATCCAAGCTGCCTAGTAGGACGCAGAATTGCCCACAGGATAGCGATCTCTTTGTCTTTATCACTTTTGC-------------GGGTTT-TTGCTCAATGAAGTGTGGGGCGGGGAGGCAGCATTCGGTTGCGTCCTTCTTTGCGGGA-TTCC---TTGTTTTCGCGCAAGG------TGAAATTTTGGGCAACAGCAGGTCTGTGATGCTCCTCAATGTTCTGGGCGACACGCGCACTACAATGT---------------------------------------------------------------------------------------------------------------------------------------------------------------------------------------------------------------------------------------------------------------------------------------------------------------------------------------------------------------------------------------------------------------------------------------------------------------------------------------------------------------------------------------------------------------------------------------------------------------------------------------------------------------------------------------------------------------------------------------------------------------------------------------------------------------------------------------------------------------------------------------------------------------------------------------------------------------------------------------------------------------------------------------------------------------------------------------------------------------------------------------------------------------------------------------------------------------------------------------------------------------------------------------------------------------------------------------------------------------------------------------------------------------------------------------------------------------------------------------------------------------------------------------------------------------------------------------------------------------------------------------------------------------------------------------</ns2:sequence><ns2:name>JN315385.1_Trypanosoma_sp._AP-2011b_isolate_27_clone_1_18S_ribosomal_RNA_gene,_partial_sequence</ns2:name></ns2:Sequence><ns2:Sequence dsseqid="sq84" id="sq83"><ns2:sequence>----------------------------------------------------------------------------------------------------------------------------------------------------------------------------------------------------------------------------------------------------------------------------------------------------------------------------------------------------------------------------------------------------------------------------------------------------------------------------------------------------------------------------------------------------------------------------------------------------------------------------------------------------------------------------------------------------------------------------------------------------------------------------------------------------------------------------------------------------CGAACAACTGCCCTATCAGCTGGTGATGGCCGTGTAG---TGGACTGCCATGGCGTTGACGGGAGCGGGGGATTAGGGTTCGATTCCGGAGAGGGAGCCTGAGAAATAGCTACCACTTCTACGGAGGGCAGCA-------------GGCG-CGCAAATTGCCCAATGTCAAAAAAAAACGATGAGGCA-GCGAAAAGAAATAGAGCCGGCAGTGCC---ACTGGCATTGCCGTTTTCAATGGGGGATATTTAAACCCATCC-AAAATCGAGTATCAATTGGAGGACAAGTCTGGTGCCAGCACCCGCGGTAATTCCAGCTCCAAAAGCGTATAT------TAATGCTGTTGCTGTTAAAGGGTTCGTAGTTGAATTGGGGGTCCTTTTATTTTATTTGAGGCGCACGGTGTGCCCGATCCACTTCGGATTATTTTTTTGTGGCCCGTGCCCTTGGGGACCCGT--GAACAAACAGAAACAAAAAACACGGGAGTGGTTCTTTT----CTGATTCCCGCATGTCATGCATGCCA-G-AAAGCGTCCGTGATTTTTTACTGTGACTAAAAAAGTGCGACCAAAGCA-GTCAGT--CGACCTGAATTAAAAAGCATGGGATAACAA-AGGAGC---AGCCTATGGGCTACCGTTTCGGCTTTTGTTGGTATT-AAAAGTCCATTGGAGATTATGGGGCCGT-GTGACAAGCGGTCGGGCGCGTTTTGCATCTGGTCATAAAAATTTATGTTCAGGCTGC-------------------------------------------------------------------------GCC---GTCCGTCGCCTCCGG----GGAAGACCAAAAACGTGCACGTGTGTGTGTG-TGGTGCA----------AGAAACACTTTGGTGTGTGTCTTGTTACAACCTCACGCGTACGCGCCTT-CTTTGGCTCACGGCGCCCAGGAATGAAGGAGGGTAGTTCGGGGGA-GAACGTAT-TGGTGCGTCAGAGGTGAAATTCTTGGA--CCGCACCAGGACGAACTACAGCGAAGGCATTCTTCAAGGATACCTTCCTCAATCAAG--AACCAAAGYGTGGGGATCAAAGATG-ATTAGAGACCATTGTAGTCCACA---CTGCAA-ACGATGACACCCATGAATTGGGGAGTTTT---------TGGTCTTAGGCAAAAGT-TAAAGCAAAGACGATTTTTGTGTGTGTGTGTGTGTTTGCCGGGTTCGCCTGTGCGCACACACACATACACAAGAGATCCCTTCGTTCACTTTTTGTCTGGCCAATAAATTATTAAAATTACGTGCATATTCTTTTCG----------CTCTTCTTGTTTA-TTTTTTCGCAAGGGGGGCTTTTACGGGAATATCCTCAGCACG-TTACACAACTTCTTCACGCGAAAGCTTTGAGGCTACAGTCTCAGGGG-----GGAGTACGTTCGCAAGAGTGAAACTTAAAGAAATTGACGGA---ATGGCACCACAAGACGTGGAGTGTGCGGTTTAATTTGACTCAACACGGGGAACTTTA-CCAGATCCGGACAGGGTGAGGATTGACAGATTGAGTGTTCTTTCTCGATCCCCTGAATGGTGGTGCATGGCCGCTTTTGGTCGGTGGAGTGATTTGTTT-GGTTGATTCCGTCAACGG--ACGAGATCCAAGCTGCCTAGTAGGACGCAGAATTGCCCACAGGATAGCGATCTCTTTGTCTTTATCACTTTTGC-------------GGGTTT-TTGCTCAATGAAGTGTGGGGCGGGGAGGCAGCATTCGGTTGCGTCCTTCTTTGCGGGA-TTCC---TTGTTTTCGCGCAAGG------TGAAATTTTGGGCAACAGCAGGTCTGTGATGCTCCTCAATGTTCTGGGCGACACGCGCACTACAATGT---------------------------------------------------------------------------------------------------------------------------------------------------------------------------------------------------------------------------------------------------------------------------------------------------------------------------------------------------------------------------------------------------------------------------------------------------------------------------------------------------------------------------------------------------------------------------------------------------------------------------------------------------------------------------------------------------------------------------------------------------------------------------------------------------------------------------------------------------------------------------------------------------------------------------------------------------------------------------------------------------------------------------------------------------------------------------------------------------------------------------------------------------------------------------------------------------------------------------------------------------------------------------------------------------------------------------------------------------------------------------------------------------------------------------------------------------------------------------------------------------------------------------------------------------------------------------------------------------------------------------------------------------------------------------------------</ns2:sequence><ns2:name>JN315394.1_Trypanosoma_sp._AP-2011b_isolate_27_clone_4_18S_ribosomal_RNA_gene,_partial_sequence</ns2:name></ns2:Sequence><ns2:Sequence dsseqid="sq86" id="sq85"><ns2:sequence>--------------------------------------------------------------------------------------------------------------------------------------------------------------------------------------------------------------------------------------------------------------------------------------------------------------------------------------------------------------------------------------------------CTCTGGTTGATTCTGCCAGTAGTCATATGCTTGTTTCAAGGACTTAGCCATGCATGCCTCAGAATCACT-GCAC-TGCAGGAATCTGCGCATGGCTCATTACATCAGACGTAATCTGCCGCAATCACCTTGCGGTCACCCGCATTACTGGATAACTTGGCGAAACGCCAAGCTAATACATGAACCA-CCGGGCGCTCCCTG--CTCCGGCGACGGCTTC---CAC-------------------------------------------CGCCGCTAT----GGGACGCCCCGCGAATGAGTGACATTAA--GACCAACGCCCGTAC--CTGGGCAGTACCACACAGACGTGTTGA---------------------------CTCAATTCATTCCGTGCGAAAG-------CCGGCTTGTCCGGCGTCTTTTGACGAACAACTGCCCTATCAGCCAGTGATGGCCGTGTAG---TGGACTGCCATGGCGTTGACGGGAGCGGGGGATTAGGGTTCGATTCCGGAGAGGGAGCCTGAGAAATAGCTACCACTTCTACGGAGGGCAGCA-------------GGCG-CGCAAATTGCCCAATGTCGAGACAGAACGATGAGGCA-GCGAAAAGAAATAGAGCCGGCAG---TGC-TA-CGCATTGTCGTTTTCAATGGGGGATACCCAAACCCATCC-AACATCGAGTAACTATTGGAGGACAAGTCTGGTGCCAGCACCCGCGGTAATTCCAGCTCCAAAAGCGTATAT------TAATGCTGTTGCTGTTAAAGGGTTCGTAGTTGAACTGTGGGCCGCGCTGCCGCCGCGCTCCGCCCC----------ACCCACAGAGGGTGCGTGGCAC-GCGGCGCGCGCCGCCCGCGAACAC--------TCAGACACAAGCAGCGCGGGAGCGC-TTCC---CCAC---ACCACGCGTGTCATGC-ACGCT-C-GGGGCGCCCGCGAGTCTTTACTGTGACTAAAAAAGCGCGACCAAAGCA-GTCCAC--CGACCTGAATTGCAAAGCATGGGATAACAA-AGCATC---AGCCTCCGGGCCACCGATTCGGCTTTTGTTGGTTTT-AACAGTCCGTTGGAGATTGGGGGCCGGC-GCGACCACGCACCGCGGCATTCCTCTCGGAACTCGCCGCACG--------------------------------------------------------------------------------------------------------------------------------------------------------------------------------------------------CTCCGCGGCG-CCTCGCGCGTCGCGGCTCGCCGGCCCGGGAATGAAGGAGGGCGGCTCGGGGGAGAACGTAC-TGGCGCGTCAGAGGTGAAATTCTTAGA--CCGCGCCAAGACGAACCACAGCGAAGGCATTCTTCAAGGACGCCTTCCTCAATCAAG--AACCAAAGTGTGGGGATCGAAGATG-ATTAGAGACCATTGTAGTCCACA---CTGCAA-ACGATGACGCCCATGAATTGGGGACCTGT---------GGCCAGCGGCGCCGCCG-GGCTCGCCCGCGCGCGCGCCCGCTC----------------------------------------------------------------------------C-----ACC--ATCCATCACGTGCACATTCTTTGGCGC-----------------------AGCCTC-ACGGCTCCGCCGCTACGGGAATGTCCTC---AGC-AC-GTCTCACCTTCCACGCGAAAGCTTTGAGGTTACAGTCTCAGGGGG----GAGTACG-TTCGCAAGAGTGAAACTTAAAGAAATTGACGGA---ATGGCACCACAAGACGTGGAGCGTGCGGTTTAATTTGACTCAACACGGGGAACTTTA-CCAGATCCGGACAGGGTGAGGATTGACAGATTGAGTGTTCTTTCTCGATCCCCTGAATGGTGGTGCATGGCCGCTTTTGGTCGGTGGAGTGATTTGTTT-GGTTGATTCCGTCAACGG--ACGAGATCCAGGCCGCCCAGTAGGCCCCAGGATCACGCACAGGACAGCAGCACGCGCGTCGGGCCTCACGGCCCC----------------------------------------TCGCCGTCCGCATCCGGTCGGGGCCTTCTCT-GCG-G-GATT---CCTTGCACGCGCAAGG------TGAGATGCTGGGCAACAGCAGGTCTGTGATGCTCCTCGATGCTCTGGGC----------------------------------------------------------------------------------------------------------------------------------------------------------------------------------------------------------------------------------------------------------------------------------------------------------------------------------------------------------------------------------------------------------------------------------------------------------------------------------------------------------------------------------------------------------------------------------------------------------------------------------------------------------------------------------------------------------------------------------------------------------------------------------------------------------------------------------------------------------------------------------------------------------------------------------------------------------------------------------------------------------------------------------------------------------------------------------------------------------------------------------------------------------------------------------------------------------------------------------------------------------------------------------------------------------------------------------------------------------------------------------------------------------------------------------------------------------------------------------------------------------------------------------------------------------------------------------------------------------------------------------------------------------------------------------------------------------</ns2:sequence><ns2:name>KM391824.1_Trypanosoma_vivax_isolate_MBOV/ET/2012/AAU-CVMA/003_clone_1_18S_ribosomal_RNA_gene,_partial_sequence</ns2:name></ns2:Sequence><ns2:Sequence dsseqid="sq88" id="sq87"><ns2:sequence>-------------------------------------------------------------------------------------------------------------------------------------------------------------------------------------------------------------------------------------------------------------------------------------------------------------------------------------------------------------------------------------------------------------------------------------------------------------------------------------------------------------------TCTGCCGCAAAAATTTTGCGGTC-TCCGCATTATTGGATAACTTGGCGAAATGCCAAGCTAATACATGAACCAAAGGGGCGTCTCACC--CCAGGGG--------C-GGGCA-------------------------------------------ACCGTCTCG----GAGGCGCCCAGCGAATGAATGACATTAA--GACCAATGCC---GT--CAAGGCAGTA-GCACTAGTAGTGTTGA---------------------------CTCAATTCATTCCGTGTGAAAG-------CCGG-ATTTCCGGCGTCTTTTGACGAACAACTGCCCTATCAGCTGGTGATGGCAGTGTAG---TGGACTGCCATGGCGTTGACGGGAGCGGGGGATTAGGGTTCGATTCCGGAGAGGGAGCCTGAGAAATAGCTACCACTTCTACGGAGGGCAGCA-------------GGCG-CGCAAATTGCCCAATGTCAAAAAAAAACGATGAGGCA-GCGAAAAGAAATAGAGTTGTCAGTCCAA------TGGATTGTCATTTCAATGGGGGATATTTAAACCCATCC-AATATCGAGTAACAATTGGAGGACAAGTCTGGTGCCAGCACCCGCGGTAATTCCAGCTCCAAAAGCGTATAT------TAATGCTGTTGCTGTTAAAGGGTTCGTAGTTGAATTGAGGGTGGTGGGGAACGGTGGTACGTCCAT----------TTCCAATCCGGATCTGT-GAAG-CCACACCCTGCCACTCGTGAAC----------ATTGATACAAGAAGCACGGGAGTGG-ATCC---TTTCCCGATTCCGCATGTCATGCATGCCG-G-GGGGGCGCCCGTGATTTTTACTGTGACTAAAAAAGTGTGACCAAAGCA-GTCATT--CGACTTGAATTAGAAAGCATGGGATAACAA-AGGAGC---AACCTGGTGGTTACCGTTTCGGCTTTTGTTGGTTTT-AGAGATCGCTAGGAGATTGTGGGACTTT-GTGACAAGCGTTCCGTGTTCACGCACAGGCGCC----------TTTGGGTG---------------------------------------------------------------GGATGGTTGG------------CTCT---GGGG------------------------CGGGCTTCGGCTC-------------------------------------------------GTGCCCCTCTGCTATACGCTCACTCCAACTCTTAGTTCTAGGAATGA-AGGAGGGTAGTTCGGGGGAGAACGTAC-TGGTGCGTCAGAGGTGAAATTCTTAGA--CCGCATCAAGACGAACTACAGCGAAGGCATTCTTCAAGGATACCTTCCTCAATCAAG--AACCAAAGTGTGGGGATCGAAGATG-ATTAGAGACCATTGTAGTCCACA---CTGCAA-ACGATGACACCCATGAATTGGGGAGTTTT---------GGGTGGTGTGCCCCCGG-TTTACCGAGGACCCACTCCA---CC----------------------------------------------------------------------------T-----ATTTTCAAACTTACGTGCATTTAC-------------------------------CTTTTGGCTTCGGCC--ACTTACGGGGTTATCCTCAGCACG-TC-TTCTACTTCTTCACGCGAAAGCTTTGAGGTTATAGTCTCAGGGGG----GAGTACG-TTCGCAAGAGTGAAACTTAAAGAAATTGACGGA---ATGGCACCACAAGACGTGGAGCGTGCGGTTTAATTTGACTCAACACGGGGAACTTTA-CCAGATCCGGACAGGATAAGGATTGACAGATTGAGTGTTCTTTCTCGATTTCTTGAATGGTGGTGCATGGCCGCTTTTGGTCGGTGGAGTGATTTGTTT-GGTTGATTCCGTCAACGG--ACGAGATCCAAGCTGCCCAGTAGAATTCAGGATTGCCCATAGGATAGCAATCTCGCCAGCGGGTTTTA------------------------------------------CTCAATGGCGGGTTACATCCGGTTGAATTCTTCTCT-GCGGG-ATTC---CTTGTTTTGCACAAGG------TGAGATTTTGGGCAACAGCAGGTCTGTGATGCTCCTCAATGTTCTGGGCGACACGTGCACTACAATGTCAGTGAGAACAAGAAAAACGACTT---------CTGTCGTACCTACTTGATCAAAAGAGTGGGGAATCACCG--------GAATCACATAGACCCACTTGGGACCGAGGATTGCAATTATTGGTCGCGCAACNA-------------------------------------------------------------------------------------------------------------------------------------------------------------------------------------------------------------------------------------------------------------------------------------------------------------------------------------------------------------------------------------------------------------------------------------------------------------------------------------------------------------------------------------------------------------------------------------------------------------------------------------------------------------------------------------------------------------------------------------------------------------------------------------------------------------------------------------------------------------------------------------------------------------------------------------------------------------------------------------------------------------------------------------------------------------------------------------------------------------------------------------------------------------------------------------------------------------------------------------------------------------------------------------------------------------------------------------------------------------------------------------------------------------------------------------------------------------------------------------------------------------------------------------------------</ns2:sequence><ns2:name>MG845924.1_Trypanosomatidae_sp._D44-1_18S_ribosomal_RNA_gene,_partial_sequence</ns2:name></ns2:Sequence><ns2:Sequence dsseqid="sq90" id="sq89"><ns2:sequence>----------------------------------------------------------------------------------------------------------------------------------------------------------------------------------------------------------------------------------------------------------------------------------------------------------------------------------------------------------------------------------------------------------------------------------------------------------------------------------------------------------------------------------------------------------------------------------------------------------------------------------------------------------------------------------------------------------------------------------------------------------------------------------------------------------------------------------------------------------------------------------------------------------GTTGACGGGAGCGGGGGATTAGGGTTCGATTCCGGAGAGGGAGCCTGAGAAATAGCTACCACTTCTACGGAGGGCAGCA-------------GGCG-CGCAAATTGCCCAATGTCAAAAAAAAACGATGAGGCA-GCGAAAAGAAATAGAGCCGACAGTGCATT---TTGTATTGTCGTTTTCAATGGGGGATATTTAAACCCATCC-AAAATCGAGTAACAATTGGAGGACAAGTCTGGTGCCAGCACCCGCGGTAATTCCAGCTCCAAAAGCGTATAT------TAATGCTGTTGCTGTTAAAGGGTTCGTAGTTGAATTGTGGGCCTTTGAGGCGCAATGGTTTAGTCCC---------TTCCACTTCGGATTGGTGACCC--ATGCCCTTGAGGTCCGTGAACACTCAGAAACAAA----AAAC-------ACGGG-AGTGGTACCTTTCTGATTTTCGCATGTCATGCATGCCAGA-GGGC-GCCCGTGATT-TTTACTGTGACTAAAAAAGTGTGACCAAAGCA-GTCATT--CGACTTGAATTAGAAAGCATGGGATAACAA-AGGAGC---AGCCTATGGGCCACCGTTTCGGCTTTTGTTGGTTTT-AAAAGTCCATTGGAGATTATGGGGCTGT-GCGACAAGCGGTCGGGTGATTCCCCCTTCGCGGG-G-------GCACT--------------------------------------CGTCGCCTTTGTGGGAAATCCGTGACGGCGTC-------------------------------------------------------------------------------------------------------GATGGACTTCGGT-CCATCCTCCCGCCACCTTCCCTCAACTCGCGGCATCCAGGAATGAAGGAGGGTAGTTCGG-GGGAGAACGTACTG-GTGCGTCAGAGGTGAAATTCTTAGA-CCGCACC-AAGACGAACTACAGCGAAGGCATTCTTCAAGGATACCTTCCTCAA-TCAAGAACCAAAGTGTGG-GGATCGAAGATG-ATTAGAGACCATTGTAGTCCACA---CTGCAA-ACGATGACACCCATGAATTGGGGAGTTTT---------TGGTCG-TAGGC-AGGTCGAGTTCATCTCGCTCC----------------------------------------------------------------------------TCG--TCTCGCCAATGAATATTAATTTACGTGCATATTCTTTTTGGTCC--------------TCGCAA----------GG-GGACCTTTAACGGGAATATCCTCAGCACGTTATCTGACTTCT-TCACGCGAAAGCTTTGAGGTTACAGTCTCAGGGGGGAGTACGTT-CGCAAGAGT-----GAAACTTAAAGAAATTGACGGA--ATGGCACCACAAGACGTGGAGCGTGCGGTTTAATTTGAC--------------------------------------------------------------------------------------------------------------------------------------------------------------------------------------------------------------------------------------------------------------------------------------------------------------------------------------------------------------------------------------------------------------------------------------------------------------------------------------------------------------------------------------------------------------------------------------------------------------------------------------------------------------------------------------------------------------------------------------------------------------------------------------------------------------------------------------------------------------------------------------------------------------------------------------------------------------------------------------------------------------------------------------------------------------------------------------------------------------------------------------------------------------------------------------------------------------------------------------------------------------------------------------------------------------------------------------------------------------------------------------------------------------------------------------------------------------------------------------------------------------------------------------------------------------------------------------------------------------------------------------------------------------------------------------------------------------------------------------------------------------------------------------------------------------------------------------------------------------------------------------------------------------------------------------------------------------------------------------------------------------------------------------------------------------------------------------------</ns2:sequence><ns2:name>KC753537.1_Trypanosoma_sp._AB-2013_isolate_G8_18S_ribosomal_RNA_gene,_complete_sequence;_and_18S_ribosomal_RNA_gene,_partial_sequence</ns2:name></ns2:Sequence><ns2:Sequence dsseqid="sq92" id="sq91"><ns2:sequence>-------------------------------------------------------------------------------------------------------------------------------------------------------------------------------------------------------------------------------------------------------------------------------------------------------------------------------------------------------------------------------------------------------------------------------------------------------------------------------------------------------------------TCTGCCGCAAWAATCTTGCGGTT-TCCGCAATATTGGAT--------------------------------------------------ACCTTGGCGAAACGCCAAGCTAATACATGAACCAATGTGGTGTCC---TCCATCCA-TGTCGTGGGCAACTGCGACAGTGAGGCGCCCGGCGAATGAATGACATT--AAAATCAATGCCGTC----AATGGCAGTAACACTCAGCAGTGTTGACTCAATTCATTCCGTGCGAAAGCCGGTTTACCGGCGTCT-----------------------TTTGACGA------------ACAACTGCCCTATCAGCTAGTGATGGCCGTGTAG---TGGACTGCCATGGCGTTGACGGGAGCGGGGGATTAGGGTTCGATTCCGGAGAGGGAGCCTGAGAAATAGCTACCACTTCTACGGAGGGCAGCA-------------GGCG-CGCAAATTGCCCAATGTCAAAAAAAAACGATGAGGCA-GCGAAAAGAAATAGAGTTGACAGTCCCTC--TT--GGATTGTCTTTTCAATGGGGGATATTTAAACCCATCT-AAAATCGAGTAACAATTGGAGGACAAGTCTGGTGCCAGCACCCGCGGTAATTCCAGCTCCAAAAGCATATAT------TAATGCTGTTGCTGTTAAAGGGTTCGTAGTTGAATTGAGGGCCGTTGAGGCGCTCTGGTCT-GTCCC---------GTCCAAGTCGGATTGGTGACCC--AGGCCCTTGCGGTCCGTGAACACTCGAAACAAGA----AA--------CACGGGAATGGTTCCTTTCCTGAATTACGCATGTCATGCATGTATCA-GGGGGCGTCCGTGATTTTTACTGTGACTAAAGAAGTGTGACCAAAGCA-GTCAAC--TGACTTGAATTAGCAAGCATGGGATAACAA-AGGAGC---AGCCTTTAGGCTACCGTTTCGGCTTTTGTTGGTTTT-AAAGGTCTATTGGAGATTATGGGGCCGT-GCGACAAGCGTTACCCACACGTTCCCTCACGGGTCGTGTTCTCGG-----------------------------------------TGGCGCCTTTGGGGGGTGTCG-----------------------------------------------------------------------------------------------------GGTGG-----TGGGCGAACTCCGGTTCAACTGCTATCGCTGTGCCCTTTCAACTTGCGGCATCCAGGAATGAAGGAGGGTAGTTCGG-GGGAGAACGTACTG-GGGCGTCAGAGGTGAAATTCTTAGA-CCGCACC-AAGACGAACTACAGCGAAGGCATTCTTCAAGGATACCTTCCTCAATCAAG--AACTAAAGTGTGGAGATCGAAGATG-ATTAGAGACCATTGTAGTCCACA---CTGCAA-ACGATGACACCCATGAATTGGGGAGTTTT---------GGGTTGTGGCGTGTTCGGGTACACC---CCGCTT----------------------------------------------------------------------------CATGCTCCACCCATTTTACATCAATTTACGTGCATATTCTTTTCGCTCA-------------------CTGGGGCAACTCGGTGAGTTTCCACGGGAATATCCTCAGCACGTTCTCTGACTTCT-TCACGCGAAAGCTTTGAGGTTACAGTCTCAGGGGGGAGTACGTT-C----GCAAGAGTGAAACTTAAAGAAATTGACGGA---ATGGCACCACAAGACGTGGAGCGTGCGGTTTAATTTGACTCAACACGGGGAACTTTA-CCAGATCCGGACAGGATGAGGATTGACAGATTGAGTGTTCTTTCTCGATTCCCTGAATGGTGGTGCATGGCCGCTTTTGGTCGGTGGAGTGATTTGTTT-GGTTGATTCCGTCAACGG--ACGAGATCCAAGCTCCCCAGTAGAATTCAGGATTGCCCATAGGATAGCAATCTTATTGTTCAATTCTATTGAAC-----------------------------------------AGTAAGAGGTATCTGGTCGAATTC-TTCTCTGCGGGATTCCC---TGTTTCG-CACAGTGG------TGAAATTTTGGGCAACAGCAGGTCTGTGATGCTCCTCAATGTTCTGGGCGACACGCGCACTACAATGTCAGTGAGAACAAGAAAAACGACTT---------ACGTCGGACCTACTTGATCAAAAGAGTGGGGAAACCCCG--------GAATCACATAGACCCACTTGGGACCGAGGATTGCAATTATTGGTCGCGCAACNA-------------------------------------------------------------------------------------------------------------------------------------------------------------------------------------------------------------------------------------------------------------------------------------------------------------------------------------------------------------------------------------------------------------------------------------------------------------------------------------------------------------------------------------------------------------------------------------------------------------------------------------------------------------------------------------------------------------------------------------------------------------------------------------------------------------------------------------------------------------------------------------------------------------------------------------------------------------------------------------------------------------------------------------------------------------------------------------------------------------------------------------------------------------------------------------------------------------------------------------------------------------------------------------------------------------------------------------------------------------------------------------------------------------------------------------------------------------------------------------------------------------------------------------------------</ns2:sequence><ns2:name>MG845927.1_Trypanosomatidae_sp._D51_18S_ribosomal_RNA_gene,_partial_sequence</ns2:name></ns2:Sequence><ns2:Sequence dsseqid="sq94" id="sq93"><ns2:sequence>-----------------------------------------------------------------------------------------------------------------------------------------------------------------------------------------------------------------------------------------------------------------------------------------------------------------------------------------------------------------------------------------------------------------------GTCATATGCTTGTTTCAAGGACTTAGCCATGCATGCCTCAGAATCACT-GCAT-TGCAGGAATCTGCGCATGGCTCATTACATCAGACGTAATCTGCCGCCAAAATGTTGCGGTC-TCCGCATTACTGGATAACTTGGCGAAACGCCAAGCTAATACATGAACAA-GAGGACGTTCCCTA--CTGCGGCGGCGGGGCA---ACT-------------------------------------------CGCCGCTAC----GGGGCGTCCAGCGAATGAATGGCATTAA--AACCAACGCCCTC----GCGGGCAGTAACACTCAGACGTGTTGA---------------------------CTCAATTCATTCCGTGCGAAAG-------CCGGTTC-ACCGGCGTGTGTTGACGAACAACTGCCCTATCAGCCAGTGATGGCCGTGTAG---TGGACTGCCATGGCGTTGACGGGAGCGGGGGATTAGGGTTCGATTCCGGAGAGGGAGCCTGAGAAATAGCTACCACTTCTACGGAGGGCAGCA-------------GGCG-CGCAAATTGCCCAATGTCGAGAAAAAC-GATGAGGCA-GCGAAAAGAAATAGAGCCGGCCGTGCCAT-TT-GGCATGGTCGTATTCAATGGGGGATATTTAAACCCATCC-AAAATCGAGTAACCATTGGAGGACAAGTCTGGTGCCAGCACCCGCGGTAATTCCAGCTCCAAAAGCGTATAT------TAATGCTGTTGCTGTTAAAGGGTTCGTAGTTGAACTGTGGGCGCGAGCTGGCGCGTGTTTGTCGCC----------CCGCGATTGATGCGGCGCGGCG-CACGCCCTCTCCGTCCGTGAACAC--------ACCGATACGAGAAGCACGGGAGTGG-ACCC---CCGG---T----ACGCATGACAC-GCATG-C-GGGGGCGTCCGTGACTTTTACTGTGACTAAAAAAGTGCGACCAAAGCA-GTCTTG--CGACTTGAATTACAAAGCATGGGATAACAA-AGCAAC---AGCCCCAGGGCCACCGTTTCGGCTTTTGTTGGTTTT-AGAAGTCCAGGGGAGATTACGGCGCCGC-GTGCCGCGCGCACCCTGC-----------------------G--------------------------------------------------------------------------------------------------------------------------------------------------------------------------------------------------TGT-----GC-GTTTCGGCTTGCCGACGCGCGGCGCCAGGAATGAAGGAGGGTAGTTCGGGGGGGAACGTAC-TGGTGCGTCAGAGGTGAAATTCTTAGA--CCGCACCAAGACGAACTACAGCGAAGGCATTCCTCAAGGATACCTTCCTCAATCAAG--AACCAAAGTGTGGGGATCGAAGATG-ATTAGAGACCGTTGTAGTCCACA---CTGCAA-ACCATGACACCCATGAATTGGGGAGCCGT---------TGGTGTGCTGGTGGTTG-CGCTCGCGTGGCCCCCAGCCGCCAA----------------------------------------------------------------------------C-----A---ACCAACCTACGTGCCTATTCTA------------------------------TCCGGCGCTCCGGCGCCGCAACGGGAATATCCTCAGCACG-TT-GTTGACTCATTCACGCGAAAGCTTTGAGGTTACAGTCTCAGGGGG----GAGTACG-TTCGCAAGAGTGAAACTTAAAGAAATTGACGGA---ATGGCACCACAAGACGTGGAGCGTGCGGTTTAATTTGACTCAACACGGGGAACTTTA-CCAGATCCGGACAGGGTGAGGATTGACAGATGGAGTGTTCTTTCTCGATCCCCTGAATGGTGGTGCATGGCCGCTTTTGGTCGGTGGAGTGATTTGTTT-GGTTGATTCCGTCAACGG--ACGAGATCCAAGCTGCCCAGTAGGGCCCGTGATTGTCCACAGGACAGCTGCCGCCTCTGGGGCGTTC-GCG---------------------------------------CCTCCGGGCGGTCCCATCACACGGGGGCTCTTCTCT-GCGGG-ATTC---CTTGCCACGCGCAAGG------TGAGATTTTGGGCAACAGCAGGTCTGTGATGCTCCTCGATGTTCTGGGCGACACGCGCACTACAATGTCAGTGAGAACGAGACACGCGGCGT----------TGCCGCTCCCGCTTGATCAAAAGAGCGGGGAATCCACG--------GAATCACGTAGACCCACTTGGGACCGAGTATTGCAATTATTGGTCGCGCAACGAGGAATGTCTCGTAGGCGCA--GCT-CATC----AAACTGTGCCGATTACGTCCCTGCCATTTGT---------------------------------------------------------------------------------------------------------------------------------------------------------------------------------------------------------------------------------------------------------------------------------------------------------------------------------------------------------------------------------------------------------------------------------------------------------------------------------------------------------------------------------------------------------------------------------------------------------------------------------------------------------------------------------------------------------------------------------------------------------------------------------------------------------------------------------------------------------------------------------------------------------------------------------------------------------------------------------------------------------------------------------------------------------------------------------------------------------------------------------------------------------------------------------------------------------------------------------------------------------------------------------------------------------------------------------------------------------------------------------------------------------------------------------------------------------------------------------</ns2:sequence><ns2:name>KP307023.1_Trypanosoma_sp._Fly9_isolate_G49_18S_ribosomal_RNA_gene,_partial_sequence</ns2:name></ns2:Sequence><ns2:Sequence dsseqid="sq96" id="sq95"><ns2:sequence>-----------------------------------------------------------------------------------------------------------------------------------------------------------------------------------------------------------------------------------------------------------------------------------------------------------------------------------------------------------------------------------------------------------------------GTCATATGCTTGTTTCAAGGACTTAGCCATGCATGCCTCAGAATCACT-GCAT-TGCAGGAATCTGCGCATGGCTCATTACATCAGACGTAATCTGCCGCCAAAATGTTGCGGTC-TCCGCATTATTGGATAACTTGGCGAAACGCCAAGCTAATACATGAACCAAATGGACGTTCCCTG--CTCCGGCGGCGGGGCG---ACT-------------------------------------------CGCCGCTAC----GGGACGTCCGGCGAATGAATGGCATTAA--AACCAACGCCCTC----GCGGGCAGTAACACTCAGACGTGTTGA---------------------------CTCAATTCATTCCGTGCGAAAG-------CCGGGTCAGCCGGCGTGTGTTGACGAACAACTGCCCTATCAGCTAGTGATGGCCGTGTAG---TGGACTGCCATGGCGTTGACGGGAGCGGGGGATTAGGGTTCGATTCCGGAGAGGGAGCCTGAGAAATAGCTACCACTTCTACGGAGGGCAGCA-------------GGCG-CGCAAATTGCCCAATGTCGAGAAAAAC-GATGAGGCA-GCGAAAAGAAATAGAGCCGACCTTGCC-A-TT-GGCATGGTCGTTTTCAATGGGGGATATTTAAACCCATCC-AATATCGAGTAACAATTGGAGGACAAGTCTGGTGCCAGCACCCGCGGTAATTCCAGCTCCAAAAGCGTATAT------TAATGCTGTTGCTGTTAAAGGGTTCGTAGTTGAACTGTGGGCGCGAGTAGGCGCGTGTCTGTCGCT----------GCCCTC-GATTGGGCTGTGGCG-CACGCCCTCTGCGTCCGTGAACAC--------ACCGATACAAGAAACACGGGAATGG-TCCC---CCAG---A----ACGCATGTCAC-GCATG-C-GGGGGCGTCCGTGATCTTTACTGTGACTAAAAAAGAGCGACCAAAGCA-GTCC-A--CGACTTGAATTACAAAGCATGGGATAACAA-AGCATC---AGCCCCAGGGCCACCGTTTCGGCTTTTGTTGGTTTT-AGAAGCCCAGGGGAGATTATGGCGCCGC-GTGCCGCGCACACTTCC---------------------------------------------------------------------------------------------------------------------------------------------------------------------------------------------------------------------------GTGTGCGTTT-CGGCGTTCGCGTCGACGCGCTGCGCCGGGAATGAATGAGGGTAG-TCGGGGGAGAACGTAC-TGGTGCGTCAGAGGTGAAATTCTTAGA--CCGCACCAAGACGAACTACAGCGAAGGCATTCTTCAAGGATACCTTCCTCAATCAAG--AACCAAAGTGTGGGTATCGAAGATG-ATTAGAGACCATTGTAGTCCACA---CTGCAA-ACCATGACACCCATGAATTGGGGACCATT---------TGGCCCGTGGGGTGCTG-CGCTTGCGTAGCCCTCCCACGGCCA----------------------------------------------------------------------------A-----TTCCACAAACTTACGTGCCTATTCTGCCGTGG-----------------------GTCGCCTCGCGCGGCCCGCATACGGGAATATCCTCAGCACG-TT-GTTTACTCATTCACGCGAAAGCTTTGAGGTTACAGTCTCAGGGGG----GAGTACG-TTCGCAAGAGTGAAACTTAAAGAAATTGACGGA---ATGGCACCACAAGACGTGGAGCGTGCGGTTTAATTTGACTCAACACGGGGAACTTTA-CCAGATCCGGACAGGGTGAGGATTGACAGATGGAGTGTTCTTTCTCGATCCCCTGAATGGTGGTGCATGGCCGCTTTTGGTCGGTGGAGTGATTTGTTT-GGTTGATTCCGTCAACGG--ACGAGATCCAAGCTGCCCAGTAGGGCCCGTGATTGTCCACAGGACAGCATTCCGTCGGTGGCGTTCGCGC-------------------------------------GCCGTCGGCGGAGCCTTATCACAAGAAGGGCCCTTCTCT-GCGGG-ATTC---CTTGCCACGCGCAAGG------TGAGATTTTGGGCAACAGCAGGTCTGTGATGCTCCTCAATGTTCTGGGCGACACGCGCACTACAATGTCAGTGAGAACAAGACACGCGGCAT---------CTGCCGCTCCCGCTTGATCAAAAGAGCGGGGAAACAACG--------GAATCACGTAGACCCACTTGGGACCGAGTATTGCAATTATTGGTCGCGCAACGAGGAATGTCTCGTAGGCGCA--GCT-CATC----AAACTGTGCCGATTACGTCCCTGCCATTTGT---------------------------------------------------------------------------------------------------------------------------------------------------------------------------------------------------------------------------------------------------------------------------------------------------------------------------------------------------------------------------------------------------------------------------------------------------------------------------------------------------------------------------------------------------------------------------------------------------------------------------------------------------------------------------------------------------------------------------------------------------------------------------------------------------------------------------------------------------------------------------------------------------------------------------------------------------------------------------------------------------------------------------------------------------------------------------------------------------------------------------------------------------------------------------------------------------------------------------------------------------------------------------------------------------------------------------------------------------------------------------------------------------------------------------------------------------------------------------------</ns2:sequence><ns2:name>KP307021.1_Trypanosoma_simiae_isolate_G144_18S_ribosomal_RNA_gene,_partial_sequence</ns2:name></ns2:Sequence><ns2:Sequence dsseqid="sq98" id="sq97"><ns2:sequence>-----------------------------------------------------------------------------------------------------------------------------------------------------------------------------------------------------------------------------------------------------------------------------------------------------------------------------------------------------------------------------------------------------------------------GTCATATGCTTGTTTCAAGGACTTAGCCATGCATGCCTCAGAATCACT-GCAT-TGCAGGAATCTGCGCATGGCTCATTACATCAGACGTAATCTGCCGCCAAAATGTTGCGGTC-TCCGCATTATTGGATAACTTGGCGAAACGCCAAGCTAATACATGAACCAAGTGGACGTTCCCTG--CTCCGGCGGCGGGGCA---ACT-------------------------------------------CGCCGCTAC----GGGACGTCCGGCGAATGAATGGTATTAA--AACCAACGCCCTC----ACGGGCAGTAACACTCAGACGTGTTGA---------------------------CTCAATTCATTCCGTGCGAAAG-------CCGGGTCACCCGGCGTGTGTTGACGAACAACTGCCCTATCAGCTAGTGATGGCCGTGTAG---TGGACTGCCATGGCGTTGACGGGAGCGGGGGATTAGGGTTCGATTCCGGAGAGGGAGCCTGAGAAATAGCTACCACTTCTACGGAGGGCAGCA-------------GGCG-CGCAAATTGCCCAATGTCGAGAAAAAC-GATGAGGCA-GCGAAAAGAAATAGAGCCGACCGTGCC-T-TT-GGCATGGTCGTTTTCAATGGGGGATATTTAAACCCATCC-AAAATCGAGTAACAATTGGAGGACAAGTCTGGTGCCAGCACCCGCGGTAATTCCAGCTCCAAAAGCGTATAT------TAATGCTGTTGCTGTTAAAGGGTTCGTAGTTGAACTGTGGGCGCGAGTAGGCGCGTGTCTGTCGCG----------GCGCCG-TGATGGCTCGTGGCG-CACGCCCTCTGCGTCCGTGAACAC--------ACCGATACAAGAAGCACGGGAATGG-TCCC---CCGG---A----ACGCATGTCAC-GCATG-C-GGGGGCGTCCGTGACTTTTACTGTGACTAAAAAAGCGCGACCAAAGCA-GTCATG--CGACTTGAATTACCAAGCATGGGATAACAA-AGCATC---AGCCCCAGGGCCACCGTCTCGGCTTTTGTTGGTTTT-AGAAGTCCAGGGGAGATTATGGTGCGGC-GTGCCGCGCACACAGCCA-----------------------T--------------------------------------------------------------------------------------------------------------------------------------------------------------------------------------------------GTGTGCGTTT-CGGCGTCCGCGTCGACGCGCCGCGCCGGGAATGAAGGAGGGTAGTTCGGGGGAGAACGTAC-TGGAGCGTCAGAGGTGAAATTCTTAGA--CCGCACCAAGACGAACTACAGCGAAGGCATTCTTCAAGGATACCTTCCTCAATCAAG--AACCAAAGTGTGGGGATCGAAGATG-ATTAGAGACCGTTGTAGTCCACA---CTGCAA-ACCATGACACCCATGAATTGGGGACCGTT---------TGGCCTGTGGTGTGCTG-CGCTTGCGTAGCCCTCCA-CAGCCA----------------------------------------------------------------------------A-----CTACACAAACTTACGTGCCTATTCTGCCGTGG-----------------------GTCGCCTCGCGCGGCCCGCATACGGGAATATCCTCAGCACG-TT-GTTGACTCATTCACGCGAAAGCTTTGAGGTTACAGTCTCAGGGGG----GAGTACG-TTCGCAAGAGTGAAACTTAAAGAAATTGACGGA---ATGGCACCACAAGACGTGGAGCGTGCGGTTTAATTTGACTCAACACGGGGAACTTTA-CCAGATCCGGACAGGGTGAGGATTGACAGATGGAGTGTTCTTTCTCGATCCCCTGAATGGTGGTGCATGGCCGCTTTTGGTCGGTGGAGTGATTTGTTT-GGTTGATTCCGTCAACGG--ACGAGATCCAAGCTGCCCAGTAGGGCCCGTGATTGTCCATAGGACAGCATTCCGCCGGTGGTGCGCGCTCGCGTGC-----------------------------GCCACGTCGGCGCGGTACTATCACACATAGGGCCCTTCTCT-GCGGG-ATTC---CTTGCCACGCGCAAGG------TGAGATTTTGGGCAACAGCAGGTCTGTGATGCTCCTCAATGTTCTGGGCGACACGCGCACTACAATGTCAGTGAGAACAAGACACGCGGCAT---------CTGCCGCTCCCGCTTGATCAAAAGAGCGGGGAAACCACG--------GAATCACGTAGACCCACTTGGGACCGAGTATTGCAATTATTGGTCGCGCAACGAGGAATGTCTCGTAGGCGCA--GCT-CATC----AAACTGTGCCGATTACGTCCCTGCCATTTGT---------------------------------------------------------------------------------------------------------------------------------------------------------------------------------------------------------------------------------------------------------------------------------------------------------------------------------------------------------------------------------------------------------------------------------------------------------------------------------------------------------------------------------------------------------------------------------------------------------------------------------------------------------------------------------------------------------------------------------------------------------------------------------------------------------------------------------------------------------------------------------------------------------------------------------------------------------------------------------------------------------------------------------------------------------------------------------------------------------------------------------------------------------------------------------------------------------------------------------------------------------------------------------------------------------------------------------------------------------------------------------------------------------------------------------------------------------------------------------</ns2:sequence><ns2:name>KP307022.1_Trypanosoma_simiae_'bai'_isolate_G107_18S_ribosomal_RNA_gene,_partial_sequence</ns2:name></ns2:Sequence><ns2:Sequence dsseqid="sq100" id="sq99"><ns2:sequence>-----------------------------------------------------------------------------------------------------------------------------------------TTTCCGCATTATTGGATAACTTGGCGAAACGCCAAGCTAATACATGAGTAGAAGGAACGTTCTCTGTACCAGGCTGCGGG------GCGACTCGGAGCCTATGGGACGTTCAGCGAATGAATGAAAGTAAGACCAATGCCGCTTTTTGTGGCAGTAACACCCAGACGTGTTGACTCAATTCATTCCGTGCGAAAGCCGG-----CTTGTCCGGCGTCTTTTGACGAACAACTGCCCTATCAGCCAGTGATGGCCGTGTAGTGGACTGCCATGGCGTTGACGGGAGCGGGGGATTAGGGTTCGATTCCGGAGAGGGAGCCTGAGAA------------ATAGCTACCACTTCTACGGAGGGCAGCAGGCGCGCAAATTGCCCAATG-TCAAAACAAAACGATGAGGCAGCGAAAAGAAATAGAGCCTGCAGTCCCAAATGGGATTGTTGAACTGAATGGGGGATATCTAACATCATCCAAAATCGAGTAACAATTGG---AGGACAAG-TC-TGGTGCCAGCACCCGCGGTAATTCCAGCTCCAAAAGCGTA---------TATTAATGCTGTT-------GCTGTTAAA-GGGTTCGTAGTTGAATTGAGGGCCTCTGAGGCGCA-CTGGTATGTCC--------------------------------------------------------------------------------------------------------------------------------------------------------------------------------------------------------------------------------------------------------------------------------------------------------------------------------------------------------------------------------------------------------------------------------------------------------------------C---------GTTCACTTTGAATTGGTGACCC--AGGCCCTTGTGGTCCGTGAACATTCAGAA--ACA----AGAAAC----ACGGGA-GTGGTTCCT-TCCTGATCTTCGCATGTCATGCATGCCAGG-GGG--CGTCCGTGATTTTTACTGTGACTAAAAAAGTGTGACCAAAGCA-GTCATC--CGACTTGAATTAGAAAGCATGGGATAACAA-AGGAGC---AGCCTATGTGCTACCGTTTCGGCTTTTGTTGGTTTT-AAAAGCTCATTGGAGATTATGGGGTTGT-GCGACCAGCGGCTGGGTGTCGTGCCTCACTTAACTGTGTG--GTTACC--------------------------------------CGTCGCCTTTGTGGGATCTTGCCTGCTCCGTTGAA-----------------------------------------ACCTCACCTYTGCAT-------------------------------GCAAA-----TGTATTGTGTTGCTCTTCTGCGGATGTCTGGTTTTCCTGCAACTCACTGCTTCCAGGAATGAAGGAGGGTAGTTCGG-GGGAGAACGTACTG-GTGCGTCAGAGGTGGAATTCTTAGA-CCGCACC-AAGACGAACTACAGCGAAGGCATTCTTCAAGGATACCTTCCTCAATCAAG--AACCAAAGTGTGGGGATCGAAGATG-ATTAGAGACCATTGTAGTCCACA---CTGCAA-ACGATGACACCCATGAATTGGGGAGTTTT---------TGGTCACAGGCATCGCCGGG-TTAATCTCGGGCG------------------------------------------------------------------------------TT-GCCTGACCAATGTTATGAATTTACGTGCATATTCTTTTAGGTAT--------------A-------CCGCAAGGTTGCCTTTATTTACGGGAATATCCTCAGCACGTTTTCTTACTTCT-TCACGCGAAAGCTTTGAGGTTACAGTCTCAGGGGGGAGTACGTT-C----GCAAGAGTGAAACTTAAAGAAATTGACGGA---ATGGCACCACAAGACGTGGAGCGTGCGGTTTAATTTGACTCAACACGGGGAACTTTA-CCAGATCCGGACAGGGTGAGGATTGACAGATTGAGTGTTCTTTCTCGATCCCCTGAATGGTGGTGCATGGCCGCTTTTGGTCGGTGGAGTGATTTGTTT-GGTTGATTCCGTCAACGG--ACGAGATCCAAGCTGCCCAGTAGGATTCCGAATTGCCCATAGGATAGCAATCTCTTCCGCGGGTTTTACCCAAG-----------------------------------------GGAGTGCGGTATTCGTCTGTATCC-TTCTCTGCGGGATTCCT---TGTT--TTGCACAAGG------TGAGATTTTGGGCAACAGCAGGTCTGTGATGCTCCTCAATGTTCTGGGCGACACGCGCACTACAATGTCAGTGAGAACAAGAAAACCGACTC---------ATGTCGTACCTACTTGATCAAAAGAGTGGGGAAACACCG--------GAATCACATAGACCCACTTGGGACCGAGTATTGCAATTATTGGTCGCGCAACGAGGAATGTCTCGTAGGCGCAGCTCATCAA-----ACTGTGCCGA--TTACGTCCCTGCCATTTGTACACACCGCCCGTCG------------------------------------------------------------------------------------------------------------------------------------------------------------------------------------------------------------------------------------------------------------------------------------------------------------------------------------------------------------------------------------------------------------------------------------------------------------------------------------------------------------------------------------------------------------------------------------------------------------------------------------------------------------------------------------------------------------------------------------------------------------------------------------------------------------------------------------------------------------------------------------------------------------------------------------------------------------------------------------------------------------------------------------------------------------------------------------------------------------------------------------------------------------------------------------------------------------------------------------------------------------------------------------------------------------------------------------------------------------------------------------------------------------------------------------------------------------------</ns2:sequence><ns2:name>MG598625.1_Trypanosoma_epinepheli_voucher_MTR20170809_18S_ribosomal_RNA_gene,_partial_sequence</ns2:name></ns2:Sequence><ns2:Sequence dsseqid="sq102" id="sq101"><ns2:sequence>----------------------------------------------------------------------------------------------------------------------------------------------------------------------------------------------------------------------------------------------------------------------------------------------------------------------------------------------------------------------------------------------------------------------------------------------------------------------------------------GCGCATGGCTCATTACATCAGACGTAATCTGCCGCAAAAATATTGCGGTT-TCCGCAACATTGGATAACTTG--------------------------------------------------GCGAAACGCCAAGCTAATACATGAACCAACG-GGACGCTCTCTGTTCCGG-CGGTGGGGCAACTCACCGCCATGGGACGTCCAGCGAATGAATGAAAGTAAAA--TCAATGCCTTA----ACCGGCAGTAACACCCAGAAGTGTTGACTCAATTCATTC-CGTGCGAAAGCC-----------------------------GGGTT--TTACCCGGCGTCTTTTGACGAACAACTGCCCTATCAGCCAGTGATGGCCGTGTAG---TGGACTGCCATGGCGTTGACGGGAGCGGGGGATTAGGGTTCGATTCCGGAGAGGGAGCCTGAGAAATAGCTACCACTTCTACGGAGGGCAGCA-------------GGCG-CGCAAATTGCCCAATGTCAAAA-AAAACGATGAGGCA-GCGAAAAGAAATAGAGCCGACGGTGCCTA---GTGCATTGTCGTATTCAATGGGGGATATTTAAACCCATCC-AAAATCGAGTAACAATTGGAGGACAAGTCTGGTGCCAGCACCCGCGGTAATTCCAGCTCCAAAAGCGTATAT------TAATGCTGTTGCTGTTAAAGGGTTCGTAGTTGAATTGAGGGCCTTTGAGGCGCAATGGT-TTGTCCC---------GTCCACTTCGGATTGGTGACCC--ATGCCCTTGAGGTCCGTGAACACTCAGAAACAAG----AAACAC--GGGAGTG-----GTACCTTTCCTGATTTTCGCATGTCATGCATGCCAGG-GGGCGCC-C-GTGATTTTTACTGTGACTAAAAAAGTGTGACCAAAGCA-GTCATT--CGACTTGAATTAGAAAGCATGGGATAACAA-AGGAGC---AGCCTATGGGCCACCGTTTCGGCTTTTGTTGGTTTT-AAAAGTCCATTGGAGATTATGGGGCTGT-GCGACAAGCGGCTGGGTGTATTCCCCTTTACTGGGG-------GCACC--------------------------------------CGTCGCCTTTGTGAGAAATCAGTGGCGTTGTCG-------------------------------------------------------------------------------------------------------TAG---CTTCGGCTATCGATTTCGTCATCTTCTCGCAACTCGCGGCATCCAGGAATGAAGGAGGGTAGTTCGG-GGGAGAACGTACTG-GTGCGTCAGAGGTGAAATTCTTAGA-CCGCACC-AAGACGAACTACAGCGAAGGCATTCTTCAAGGATACCTTCCTCAAT--CAAGAACCAAAGTGTGGGGATCGAAGATG-ATTAGAGACCATTGTAGTCCACA---CTGCAA-ACGATGACACCCATGAATTGGGG-AGTTT---------TTGGTCGTAGGCGAGGACGAGTTCATCTCGC-TC-----------------------------------------------------------------------------CTCGTCTCGCCAATGTATATCAATTTACGTGCATATTCTTTTCGGTCC--------------TCGCAA----------GG-GGACCTTTAACGGGAATATCCTCAGCACGTTATCTGACTTCT-TCACGCGAAAGCTTTGAGGTTACAGTCTCAGGGGGGAGTACGTT-C----GCAAGAGTGAAACTTAAAGAAATTGACGGAAT---GGCACCACAAGACGTGGAGCGTGCGGTTTAATTTGACTCAACACGGGGAACTTTA-CCAGATCCGGACAGGGTGAGGATTGACAGATTGAGTGTTCTTTCTCGATCCCCTGAATGGTGGTGCATGGCCGCTTTTGGTCGGTGGAGTGATTTGTTT-GGTTGATTCCGTCAACGG--ACGAGATCCAAGCTGCCCAGTAGGATTCAGAATTGCCCATAGGATAGCAATCCCTTCCGCGGGTTTTACCCAAG-----------------------------------------GTGGGGCGGTATTCGTTTGTATCC-TTCTCTGCGGGATTCCT---TGTT--TTGCACAAGG------TGAGATTTTGGGCAACAGCAGGTCTGTGATGCTCCTCAATGTTCTGGGCGACACGCGCACTACAATGTCAGTGAGAACAAGAAAAACGACTT---------TTGTCGGACCTACTTGATCAAAAGAGTGGGAAAACCCCG--------GAATCACATAGACCCACTTGGGACCGAGTATTGCAATTATTGGTCGCGCAACGAGGAATGTCTCGTAGGCGCAGCTCATCAA-----ACTGTGCCGA--TTACGTCCCTGCCATTTGTACACACCGCCCGTCGTTGTTTCCGATGATGGTGCAATACAGGTGATCGGACAGTCGGGT-------TTTAACTCGGCCGA-------------------------------------------------------------------------------------------------------------------------------------------------------------------------------------------------------------------------------------------------------------------------------------------------------------------------------------------------------------------------------------------------------------------------------------------------------------------------------------------------------------------------------------------------------------------------------------------------------------------------------------------------------------------------------------------------------------------------------------------------------------------------------------------------------------------------------------------------------------------------------------------------------------------------------------------------------------------------------------------------------------------------------------------------------------------------------------------------------------------------------------------------------------------------------------------------------------------------------------------------------------------------------------------------------------------------------------------------------------------------------------------------</ns2:sequence><ns2:name>FJ649480.1_Trypanosoma_avium_strain_A1073_18S_ribosomal_RNA_gene,_partial_sequence</ns2:name></ns2:Sequence><ns2:Sequence dsseqid="sq104" id="sq103"><ns2:sequence>----------------------------------------------------------------------------------------------------------------------------------------------------------------------------------------------------------------------------------------------------------------------------------------------------------------------------------------------------------------------------------------------------------------------------------------------------------------------------------------GCGCATGGCTCATTACATCAGACGTAATCTGCCGCAAAAATATTGCGGTT-TCCGCAACATTGGATAACTTG--------------------------------------------------GCGAAACGCCAAGCTAATACATGAACCAACG-GGACGCTCTCTGTTCCGG-CGGTGGGGCAACTCACCGCCATGGGACGTCCAGCGAATGAATGAAAGTAAAA--TCAATGCCTTA----ACCGGCAGTAACACCCAGAAGTGTTGACTCAATTCATTC-CGTGCGAAAGCC-----------------------------GGGTT--TTACCCGGCGTCTTTTGACGAACAACTGCCCTATCAGCCAGTGATGGCCGTGTAG---TGGACTGCCATGGCGTTGACGGGAGCGGGGGATTAGGGTTCGATTCCGGAGAGGGAGCCTGAGAAATAGCTACCACTTCTACGGAGGGCAGCA-------------GGCG-CGCAAATTGCCCAATGTCAAAA-AAAACGATGAGGCA-GCGAAAAGAAATAGAGCCGACGGTGCCTA---GTGCATTGTCGTATTCAATGGGGGATATTTAAACCCATCC-AAAATCGAGTAACAATTGGAGGACAAGTCTGGTGCCAGCACCCGCGGTAATTCCAGCTCCAAAAGCGTATAT------TAATGCTGTTGCTGTTAAAGGGTTCGTAGTTGAATTGAGGGCCTTTGAGGCGCAATGGT-TTGTCCC---------GTCCACTTCGGATTGGTGACCC--ATGCCCTTGAGGTCCGTGAACACTCAGAAACAAG----AAACAC--GGGAGTG-----GTACCTTTCCTGATTTTCGCATGTCATGCATGCCAGG-GGGCGCC-C-GTGATTTTTACTGTGACTAAAAAAGTGTGACCAAAGCA-GTCATT--CGACTTGAATTAGAAAGCATGGGATAACAA-AGGAGC---AGCCTATGGGCCACCGTTTCGGCTTTTGTTGGTTTT-AAAAGTCCATTGGAGATTATGGGGCTGT-GCGACAAGCGGCTGGGTGTATTCCCCTTTACTGGGG-------GCACC--------------------------------------CGTCGCCTTTGTGAGAAATCAGTGGCGTTGTCG-------------------------------------------------------------------------------------------------------TAG---CTTCGGCTATCGATTTCGTCATCTTCTCGCAACTCGCGGCATCCAGGAATGAAGGAGGGTAGTTCGG-GGGAGAACGTACTG-GTGCGTCAGAGGTGAAATTCTTAGA-CCGCACC-AAGACGAACTACAGCGAAGGCATTCTTCAAGGATACCTTCCTCAAT--CAAGAACCAAAGTGTGGGGATCGAAGATG-ATTAGAGACCATTGTAGTCCACA---CTGCAA-ACGATGACACCCATGAATTGGGG-AGTTT---------TTGGTCGTAGGCGAGGACGAGTTCATCTCGC-TC-----------------------------------------------------------------------------CTCGTCTCGCCAATGTATATCAATTTACGTGCATATTCTTTTCGGTCC--------------TCGCAA----------GG-GGACCTTTAACGGGAATATCCTCAGCACGTTATCTGACTTCT-TCACGCGAAAGCTTTGAGGTTACAGTCTCAGGGGGGAGTACGTT-C----GCAAGAGTGAAACTTAAAGAAATTGACGGAAT---GGCACCACAAGACGTGGAGCGTGCGGTTTAATTTGACTCAACACGGGGAACTTTA-CCAGATCCGGACAGGGTGAGGATTGACAGATTGAGTGTTCTTTCTCGATCCCCTGAATGGTGGTGCATGGCCGCTTTTGGTCGGTGGAGTGATTTGTTT-GGTTGATTCCGTCAACGG--ACGAGATCCAAGCTGCCCAGTAGGATTCAGAATTGCCCATAGGATAGCAATCCCTTCCGCGGGTTTTACCCAAG-----------------------------------------GTGGGGCGGTATTCGTTTGTATCC-TTCTCTGCGGGATTCCT---TGTT--TTGCACAAGG------TGAGATTTTGGGCAACAGCAGGTCTGTGATGCTCCTCAATGTTCTGGGCGACACGCGCACTACAATGTCAGTGAGAACAAGAAAAACGACTT---------TTGTCGGACCTACTTGATCAAAAGAGTGGGAAAACCCCG--------GAATCACATAGACCCACTTGGGACCGAGTATTGCAATTATTGGTCGCGCAACGAGGAATGTCTCGTAGGCGCAGCTCATCAA-----ACTGTGCCGA--TTACGTCCCTGCCATTTGTACACACCGCCCGTCGTTGTTTCCGATGATGGTGCAATACAGGTGATCGGACAGTCGGGT-------TTTAACTCGGCCGA-------------------------------------------------------------------------------------------------------------------------------------------------------------------------------------------------------------------------------------------------------------------------------------------------------------------------------------------------------------------------------------------------------------------------------------------------------------------------------------------------------------------------------------------------------------------------------------------------------------------------------------------------------------------------------------------------------------------------------------------------------------------------------------------------------------------------------------------------------------------------------------------------------------------------------------------------------------------------------------------------------------------------------------------------------------------------------------------------------------------------------------------------------------------------------------------------------------------------------------------------------------------------------------------------------------------------------------------------------------------------------------------------</ns2:sequence><ns2:name>FJ649482.1_Trypanosoma_avium_strain_sp30_18S_ribosomal_RNA_gene,_partial_sequence</ns2:name></ns2:Sequence><ns2:Sequence dsseqid="sq106" id="sq105"><ns2:sequence>----------------------------------------------------------------------------------------------------------------------------------------------------------------------------------------------------------------------------------------------------------------------------------------------------------------------------------------------------------------------------------------------------------------------------------------------------------------------------------------GCGCATGGCTCATTACATCAGACGTAATCTGCCGCAAAAATATTGCGGTT-TCCGCAACATTGGATAACTTG--------------------------------------------------GCGAAACGCCAAGCTAATACATGAACCAACG-GGACGCTCTCTGTTCCGG-CGGTGGGGCAACTCACCGCCATGGGACGTCCAGCGAATGAATGAAAGTAAAA--TCAATGCCTTA----ACCGGCAGTAACACCCAGAAGTGTTGACTCAATTCATTC-CGTGCGAAAGCC-----------------------------GGGTT--TTACCCGGCGTCTTTTGACGAACAACTGCCCTATCAGCCAGTGATGGCCGTGTAG---TGGACTGCCATGGCGTTGACGGGAGCGGGGGATTAGGGTTCGATTCCGGAGAGGGAGCCTGAGAAATAGCTACCACTTCTACGGAGGGCAGCA-------------GGCG-CGCAAATTGCCCAATGTCAAAA-AAAACGATGAGGCA-GCGAAAAGAAATAGAGCCGACGGTGCCTA---GTGCATTGTCGTATTCAATGGGGGATATTTAAACCCATCC-AAAATCGAGTAACAATTGGAGGACAAGTCTGGTGCCAGCACCCGCGGTAATTCCAGCTCCAAAAGCGTATAT------TAATGCTGTTGCTGTTAAAGGGTTCGTAGTTGAATTGAGGGCCTTTGAGGCGCAATGGT-TTGTCCC---------GTCCACTTCGGATTGGTGACCC--ATGCCCTTGAGGTCCGTGAACACTCAGAAACAAG----AAACAC--GGGAGTG-----GTACCTTTCCTGATTTTCGCATGTCATGCATGCCAGG-GGGCGCC-C-GTGATTTTTACTGTGACTAAAAAAGTGTGACCAAAGCA-GTCATT--CGACTTGAATTAGAAAGCATGGGATAACAA-AGGAGC---AGCCTATGGGCCACCGTTTCGGCTTTTGTTGGTTTT-AAAAGTCCATTGGAGATTATGGGGCTGT-GCGACAAGCGGCTGGGTGTATTCCCCTTTACTGGGG-------GCACC--------------------------------------CGTCGCCTTTGTGAGAAATCAGTGGCGTTGTCG-------------------------------------------------------------------------------------------------------TAG---CTTCGGCTATCGATTTCGTCATCTTCTCGCAACTCGCGGCATCCAGGAATGAAGGAGGGTAGTTCGG-GGGAGAACGTACTG-GTGCGTCAGAGGTGAAATTCTTAGA-CCGCACC-AAGACGAACTACAGCGAAGGCATTCTTCAAGGATACCTTCCTCAAT--CAAGAACCAAAGTGTGGGGATCGAAGATG-ATTAGAGACCATTGTAGTCCACA---CTGCAA-ACGATGACACCCATGAATTGGGG-AGTTT---------TTGGTCGTAGGCGAGGACGAGTTCATCTCGC-TC-----------------------------------------------------------------------------CTCGTCTCGCCAATGTATATCAATTTACGTGCATATTCTTTTCGGTCC--------------TCGCAA----------GG-GGACCTTTAACGGGAATATCCTCAGCACGTTATCTGACTTCT-TCACGCGAAAGCTTTGAGGTTACAGTCTCAGGGGGGAGTACGTT-C----GCAAGAGTGAAACTTAAAGAAATTGACGGAAT---GGCACCACAAGACGTGGAGCGTGCGGTTTAATTTGACTCAACACGGGGAACTTTA-CCAGATCCGGACAGGGTGAGGATTGACAGATTGAGTGTTCTTTCTCGATCCCCTGAATGGTGGTGCATGGCCGCTTTTGGTCGGTGGAGTGATTTGTTT-GGTTGATTCCGTCAACGG--ACGAGATCCAAGCTGCCCAGTAGGATTCAGAATTGCCCATAGGATAGCAATCCCTTCCGCGGGTTTTACCCAAG-----------------------------------------GTGGGGCGGTATTCGTTTGTATCC-TTCTCTGCGGGATTCCT---TGTT--TTGCACAAGG------TGAGATTTTGGGCAACAGCAGGTCTGTGATGCTCCTCAATGTTCTGGGCGACACGCGCACTACAATGTCAGTGAGAACAAGAAAAACGACTT---------TTGTCGGACCTACTTGATCAAAAGAGTGGGAAAACCCCG--------GAATCACATAGACCCACTTGGGACCGAGTATTGCAATTATTGGTCGCGCAACGAGGAATGTCTCGTAGGCGCAGCTCATCAA-----ACTGTGCCGA--TTACGTCCCTGCCATTTGTACACACCGCCCGTCGTTGTTTCCGATGATGGTGCAATACAGGTGATCGGACAGTCGGGT-------TTTAACTCGGCCGA-------------------------------------------------------------------------------------------------------------------------------------------------------------------------------------------------------------------------------------------------------------------------------------------------------------------------------------------------------------------------------------------------------------------------------------------------------------------------------------------------------------------------------------------------------------------------------------------------------------------------------------------------------------------------------------------------------------------------------------------------------------------------------------------------------------------------------------------------------------------------------------------------------------------------------------------------------------------------------------------------------------------------------------------------------------------------------------------------------------------------------------------------------------------------------------------------------------------------------------------------------------------------------------------------------------------------------------------------------------------------------------------------</ns2:sequence><ns2:name>FJ649481.1_Trypanosoma_avium_strain_buzzard_18S_ribosomal_RNA_gene,_partial_sequence</ns2:name></ns2:Sequence><ns2:Sequence dsseqid="sq108" id="sq107"><ns2:sequence>----------------------------------------------------------------------------------------------------------------------------------------------------------------------------------------------------------------------------------------------------------------------------------------------------------------------------------------------------------------------------------------------------------------------------------------------------------------------------------------GCGCATGGCTCATTACATCAGACGTAATCTGCCGCAAAAATATTGCGGTT-TCCGCAACATTGGATAACTTG--------------------------------------------------GCGAAACGCCAAGCTAATACATGAACCAACG-GGACGCTCTCTGTTCCGG-CGGTGGGGCAACTCACCGCCATGGGACGTCCAGCGAATGAATGAAAGTAAAA--TCAATGCCTTA----ACCGGCAGTAACACCCAGAAGTGTTGACTCAATTCATTC-CGTGCGAAAGCC-----------------------------GGGTT--TTACCCGGCGTCTTTTGACGAACAACTGCCCTATCAGCCAGTGATGGCCGTGTAG---TGGACTGCCATGGCGTTGACGGGAGCGGGGGATTAGGGTTCGATTCCGGAGAGGGAGCCTGAGAAATAGCTACCACTTCTACGGAGGGCAGCA-------------GGCG-CGCAAATTGCCCAATGTCAAAA-AAAACGATGAGGCA-GCGAAAAGAAATAGAGCCGACGGTGCCTA---GTGCATTGTCGTATTCAATGGGGGATATTTAAACCCATCC-AAAATCGAGTAACAATTGGAGGACAAGTCTGGTGCCAGCACCCGCGGTAATTCCAGCTCCAAAAGCGTATAT------TAATGCTGTTGCTGTTAAAGGGTTCGTAGTTGAATTGAGGGCCTTTGAGGCGCAATGGT-TTGTCCC---------GTCCACTTCGGATTGGTGACCC--ATGCCCTTGAGGTCCGTGAACACTCAGAAACAAG----AAACAC--GGGAGTG-----GTACCTTTCCTGATTTTCGCATGTCATGCATGCCAGG-GGGCGCC-C-GTGATTTTTACTGTGACTAAAAAAGTGTGACCAAAGCA-GTCATT--CGACTTGAATTAGAAAGCATGGGATAACAA-AGGAGC---AGCCTATGGGCCACCGTTTCGGCTTTTGTTGGTTTT-AAAAGTCCATTGGAGATTATGGGGCTGT-GCGACAAGCGGCTGGGTGTATTCCCCTTTACTGGGG-------GCACC--------------------------------------CGTCGCCTTTGTGAGAAATCAGTGGCGTTGTCG-------------------------------------------------------------------------------------------------------TAG---CTTCGGCTATCGATTTCGTCATCTTCTCGCAACTCGCGGCATCCAGGAATGAAGGAGGGTAGTTCGG-GGGAGAACGTACTG-GTGCGTCAGAGGTGAAATTCTTAGA-CCGCACC-AAGACGAACTACAGCGAAGGCATTCTTCAAGGATACCTTCCTCAAT--CAAGAACCAAAGTGTGGGGATCGAAGATG-ATTAGAGACCATTGTAGTCCACA---CTGCAA-ACGATGACACCCATGAATTGGGG-AGTTT---------TTGGTCGTAGGCGAGGACGAGTTCATCTCGC-TC-----------------------------------------------------------------------------CTCGTCTCGCCAATGTATATCAATTTACGTGCATATTCTTTTCGGTCC--------------TCGCAA----------GG-GGACCTTTAACGGGAATATCCTCAGCACGTTATCTGACTTCT-TCACGCGAAAGCTTTGAGGTTACAGTCTCAGGGGGGAGTACGTT-C----GCAAGAGTGAAACTTAAAGAAATTGACGGAAT---GGCACCACAAGACGTGGAGCGTGCGGTTTAATTTGACTCAACACGGGGAACTTTA-CCAGATCCGGACAGGGTGAGGATTGACAGATTGAGTGTTCTTTCTCGATCCCCTGAATGGTGGTGCATGGCCGCTTTTGGTCGGTGGAGTGATTTGTTT-GGTTGATTCCGTCAACGG--ACGAGATCCAAGCTGCCCAGTAGGATTCAGAATTGCCCATAGGATAGCAATCCCTTCCGCGGGTTTTACCCAAG-----------------------------------------GTGGGGCGGTATTCGTTTGTATCC-TTCTCTGCGGGATTCCT---TGTT--TTGCACAAGG------TGAGATTTTGGGCAACAGCAGGTCTGTGATGCTCCTCAATGTTCTGGGCGACACGCGCACTACAATGTCAGTGAGAACAAGAAAAACGACTT---------TTGTCGGACCTACTTGATCAAAAGAGTGGGAAAACCCCG--------GAATCACATAGACCCACTTGGGACCGAGTATTGCAATTATTGGTCGCGCAACGAGGAATGTCTCGTAGGCGCAGCTCATCAA-----ACTGTGCCGA--TTACGTCCCTGCCATTTGTACACACCGCCCGTCGTTGTTTCCGATGATGGTGCAATACAGGTGATCGGACAGTCGGGT-------TTTAACTCGGCCGA-------------------------------------------------------------------------------------------------------------------------------------------------------------------------------------------------------------------------------------------------------------------------------------------------------------------------------------------------------------------------------------------------------------------------------------------------------------------------------------------------------------------------------------------------------------------------------------------------------------------------------------------------------------------------------------------------------------------------------------------------------------------------------------------------------------------------------------------------------------------------------------------------------------------------------------------------------------------------------------------------------------------------------------------------------------------------------------------------------------------------------------------------------------------------------------------------------------------------------------------------------------------------------------------------------------------------------------------------------------------------------------------------</ns2:sequence><ns2:name>FJ649483.1_Trypanosoma_avium_strain_sp40_18S_ribosomal_RNA_gene,_partial_sequence</ns2:name></ns2:Sequence><ns2:Sequence dsseqid="sq110" id="sq109"><ns2:sequence>-----------------------------------------------------------------------------------------------------------------------------------------------------------------------------------------------------------------------------------------------------------------------------------------------------------------------------------------------------------------------------------------------------------------------GTCATATGCTTGTTTCAAGGACTTAGCCATGCATGCCTCAGAATCACT-GCATTG-CAGGAATCTGCGCATGGCTCATTACATCAGACGTAATCTGCCGCCAAAATGTTGCGGTC-TC-GCATTATTGGATAACTTGGCGAAACGCCAAGCTAATACATGAACCAGAGGGACGGTCTCTG--CTCCGGCGGCTGTG---------------------------------------------GGCAACCATCAGTCGTCACGGGACGTCCAGCGAATGAATGAAATTAA--GACCAACGCCC--TTCGCGGGGCAGTAACACTCAGACGTGTTGA---------------------------CTCAATTCATTCCGTGCGAAAGCCGGCTCTT-TATTGTCCGGCGTGTGCTGACGAACAACTGCCCTATCAGCCAGTGATGGCCGTGTAG---TGGACTGCCATGGCGTTGACGGGAGCGGGGGATTAGGGTTCGATTCCGGAGAGGGAGCCTGAGAAATAGCTACCACTTCTACGGAGGGCAGCA-------------GGCG-CGCAAATTGCCCAATGTCGAGAAAAAACGATGAGGCA-GCGAAAAGAAATAGAGCCGACCGTGCCTCT-AGTGCATGGTCGTTTTCAATGGGGGATATTTAAACCCATCC-AATATCGAGTAACAATTGGAGGACAAGTCTGGTGCCAGCACCCGCGGTAATTCCAGCTCCAAAAGCGTATAT------TAATGCTGTTGCTGTTAAAGGGTTCGTAGTTGAACTGTGGGCGTAGCAG--GCGCCGTGTCCGTCC-------------CGCCCTACTGT----GGGCGGTGGCGCACGCCCTCTGCGCCCGTGAACACACACAGAAACAAGAAACACGGGAACGGATTCCCC--CATTTCTACACGCATGGCATGC--ATGCGG-GGG--CGCCCGTGATTTTTACTGTGACTAAAAAAGAGCGACCAAAGCA-GTCCGC--CGACTTGAATTACAAAGCATGGGATAACAA-AGCAGC---AGCCCTAGGGCCACCGTTTCGGCTTTTGTTGGTTTT-AAAAGTCCTTGGGAGATTATGGTGCCGT-GTGCCCGCGTTGTGCGCCGCCCGTAAAAACAAA------TACGTGGCG------------------------------------------------------GGCC------------------------------GCCCAGCGCCC--------TCGTGGGGTGTGCGCGCG-----------------------------------------------------------------TTTA---GTTCGCTGCCCTGCGACGCGCGGTGCCAGGAATGAAGGAGGGTAGTTCGG-GGGAGAACGTAC-TGGGGCGTCAGAGGTGAAATTCTTAGA--CCGCACCAAGACGAACTACAGCGAAGGCATTCTTCAAGGATACCTTCCTCAATCAAG--AACCAAAGTGTGGGGATCAAAGATG-ATTAGAGACCATTGTAGTCCACA---CTGCAA-ACCATGACACCCATGAATTGGGGACCGCT---------TGGTGGTGCGGTGCGA--CGCTTGCGTC-------GTCGCCGT--------------------------------------------------------------------------GCCGCCAACCAACTAAACTTACGTGCCTATTCTAGTGCTCCGCGCGCTC-----------------------GCGCGTTGCTCAACGGGAATATCCTCAGCACGTTG--ATTACTCATTCACGCGAAAGCTTTGAGGTTACAGTCTCAGGGG-----GGAGTACGTTCGCAAGAGTGAAACTTAAAGAAATTGACGGA---ATGGCACCACAAGACGTGGAGCGTGCGGTTTAATTTGACTCAACACGGGGAACTTTA-CCAGATCCGGACAGGGTGAGGATTGACAGATGGAGTGTTCTTTCTCGATCCCCTGAATGGTGGTGCATGGCCGCTTTTGGTCGGTGGAGTGATTTGTTT-GGTTGATTCCGTCAACGG--ACGAGATCCAAGCTGCCCAGTAGGGCCCGTGATTGTCCAAAGGACAGCATGCTGCCGCCGTGCGCGCGTGTCC-CT----------------CTCACGGGGGATGCGCCGCTGCGGCGGTAGCGGTATCACACGGGGCCCTTCTCTGCGGGATTCCT-----TGCCTCGCGCAAGG------TGAGATTTTGGGCAACAGCAGGTCTGTGATGCTCCTCAATGTTCTGGGCGACACGCGCACTACAATGTCAGTGAGAACAAGACATGCG---GCAT------CCGCCGCTCCCGCCTGATCAAAAGGGCGGGGAAACCCCG--------GAATCACGTAGACCCACTTGGGACCGAGTATTGCAATTATTGGTCGCGCAACGAGGAATGTCTCGTAGGCGCA--GCT-CATC----AAACTGTGCCGATTACGTCCCTGCCATTTGT---------------------------------------------------------------------------------------------------------------------------------------------------------------------------------------------------------------------------------------------------------------------------------------------------------------------------------------------------------------------------------------------------------------------------------------------------------------------------------------------------------------------------------------------------------------------------------------------------------------------------------------------------------------------------------------------------------------------------------------------------------------------------------------------------------------------------------------------------------------------------------------------------------------------------------------------------------------------------------------------------------------------------------------------------------------------------------------------------------------------------------------------------------------------------------------------------------------------------------------------------------------------------------------------------------------------------------------------------------------------------------------------------------------------------------------------------------------------------------</ns2:sequence><ns2:name>KP307019.1_Trypanosoma_sp._Ngbanda_isolate_G277_18S_ribosomal_RNA_gene,_partial_sequence</ns2:name></ns2:Sequence><ns2:Sequence dsseqid="sq112" id="sq111"><ns2:sequence>-----------------------------------------------------------------------------------------------------------------------------------------------------------------------------------------------------------------------------------------------------------------------------------------------------------------------------------------------------------------------------------------------------------------------GTCATATGCTTGTTTCAAGGACTTAGCCATGCATGCCTCAGAATCACT-GCATTG-CAGGAATCTGCGCATGGCTCATTACATCAGACGTAATCTGCCGCCAAAATGTTGCGGTC-TC-GCATTATTGGATAACTTGGCGAAACGCCAAGCTAATACATGAACCAGAGGGACGGTCTCTG--CTCCGGCGGCTGTG---------------------------------------------GGCAACCATCAGTCGTCACGGGACGTCCAGCGAATGAATGAAATTAA--GACCAACGCCC--TTCGCGGGGCAGTAACACTCAGACGTGTTGA---------------------------CTCAATTCATTCCGTGCGAAAGCCGGCTT-T-TATTGGCCGGCGTGTGCTGACGAACAACTGCCCTATCAGCCAGTGATGGCCGTGTAG---TGGACTGCCATGGCGTTGACGGGAGCGGGGGATTAGGGTTCGATTCCGGAGAGGGAGCCTGAGAAATAGCTACCACTTCTACGGAGGGCAGCA-------------GGCG-CGCAAATTGCCCAATGTCGAGAAAAAACGATGAGGCA-GCGAAAAGAAATAGAGCCGACCGTGCCTCT--GTGCATGGTCGTTTTCAATGGGGGATATTTAAACCCATCC-AATATCGAGTAACAATTGGAGGACAAGTCTGGTGCCAGCACCCGCGGTAATTCCAGCTCCAAAAGCGTATAT------TAATGCTGTTGCTGTTAAAGGGTTCGTAGTTGAACTGTGGGCGTAGCAG--GCGCCGTGTCCGTCC-------------CGCCCTACTGT----GGGCGGTGGCGCACGCCCTCTGCGCCCGTGAACACACACAGAAACAAGAAACACGGGAGCGGATTCCCC--C-ATTTTACACGCATGGCATGC--ATGCGG-GGG--CGCCCGTGATTTTTACTGTGACTAAAAAAGAGCGACCAAAGCA-GTCCGC--CGACTTGAATTACAAAGCATGGGATAACAA-AGCAGC---AGCCCTAGGGCCACCGTTTCGGCTTTTGTTGGTTTT-AAAAGTCCTTGGGAGATTATGGTGTCGC-GTGCCCGCGTTGTGCGCCGCCCGTACAAATCGA------TACGCGGCG------------------------------------------------------GGCC------------------------------GCCCAGCGCCC--------TCGTGGGGTGTGTGCACG-----------------------------------------------------------------CTTTGGCGTGTGCTACCCTGCGACGCGCGGTGCCAGGAATGAAGGAGGGTAGTTCGG-GGGAGAACGTAC-TGGGGCGTCAGAGGTGAAATTCTTAGA--CCGCACCAAGACGAACTACAGCGAAGGCATTCTTCAAGGATACCTTCCTCAATCAAG--AACCAAAGTGTGGGGATCAAAGATG-ATTAGAGACCATTGTAGTCCACA---CTGCAA-ACCATGACACCCATGAATTGGGGACCGCT---------TGGTGGTGCGGTGCGA--CGCTTGCGTC-------GTTGCCGT--------------------------------------------------------------------------GCCGCCAACCAACTAAACTTACGTGCCTATTCTAGTGCTCCGCGCTCTC-----------------------GCGCGTTGCTCAACGGGAATATCCTCAGCACGTTG--ATTACTCATTCACGCGAAAGCTTTGAGGTTACAGTCTCAGGGG-----GGAGTACGTTCGCAAGAGTGAAACTTAAAGAAATTGACGGA---ATGGCACCACAAGACGTGGAGCGTGCGGTTTAATTTGACTCAACACGGGGAACTTTA-CCAGATCCGGACAGGGTGAGGATTGACAGATGGAGTGTTCTTTCTCGATCCCCTGAATGGTGGTGCATGGCCGCTTTTGGTCGGTGGAGTGATTTGTTT-GGTTGATTCCGTCAACGG--ACGAGATCCAAGCTGCCCAGTAGGGCCCGTGATTGTCCAAAGGACAGCATGCTGCCGCCGTGCGCGCGTGTCC-CT----------------TTCGCGAGGGAGGCGCCGCTGCGGTGGTAGCGGTATCACACGGGGCCCTTCTCTGCGGGATTCCT-----TGCCTCGCGCAAGG------TGAGATTTTGGGCAACAGCAGGTCTGTGATGCTCCTCAATGTTCTGGGCGACACGCGCACTACAATGTCAGTGAGAACAAGACATGCG---GCAT------CCGCCGCTCCCGCCTGATCAAAAGGGCGGGGAAACCCCG--------GAATCACGTAGACCCACTTGGGACCGAGTATTGCAATTATTGGTCGCGCAACGAGGAATGTCTCGTAGGCGCA--GCT-CATC----AAACTGTGCCGATTACGTCCCTGCCATTTGT---------------------------------------------------------------------------------------------------------------------------------------------------------------------------------------------------------------------------------------------------------------------------------------------------------------------------------------------------------------------------------------------------------------------------------------------------------------------------------------------------------------------------------------------------------------------------------------------------------------------------------------------------------------------------------------------------------------------------------------------------------------------------------------------------------------------------------------------------------------------------------------------------------------------------------------------------------------------------------------------------------------------------------------------------------------------------------------------------------------------------------------------------------------------------------------------------------------------------------------------------------------------------------------------------------------------------------------------------------------------------------------------------------------------------------------------------------------------------------</ns2:sequence><ns2:name>KP307020.1_Trypanosoma_sp._Didon_isolate_G432_18S_ribosomal_RNA_gene,_partial_sequence</ns2:name></ns2:Sequence><ns2:Sequence dsseqid="sq114" id="sq113"><ns2:sequence>---------------------------------------------------------------------CTGCAT-TGCAGGAATCTGCGCATGGCT-CATTACATCAGACGTAATCTGCCGCAAAAATGTTGC-GGTCTCCGCAAAATTGGATACCTTGGCGAAACGCCAAGCTAATACATGAACTAAGGGATGCGTTC-CGTTCTGGCGGC-----GGGG---CGACTCGTCGCCTGGGCGCGTCCGGCGAATGAATGAAAGTAAAACCAGCGCCTTAACCGGC--AGTAACACT-TAGAAGTGCTGACTCAATTCATTCCGTGCGAAAGCTGGGTTT-TTAATCCGGCGTCTTTTGACGAACAACTGCCCTATCAGCCAGTGATGGCCGTGTAGTGGACTGCCATGGCGTTGACGGGAGCGGGGGATTAGGGTTCGATTCCGGAGAGGGAGCCTGAGAA------------ATAGCTACCACTTCTACGGAGGGCAGCAGGCGCGCAAATTGCCCAATG-TCAAAAAAAAACGATGAGGCAGCGAAAAGAAATAGAGCCGACAGCGCCAAT-GGCGTTGTCGTTTTCAATGGGGGATATTTAAACCCATCCAAAATCGAGTAACAATTGG---AGGACAAG-TC-TGGTGCCAGCACCCGCGGTAATTCCAGCTCCAAAAGCGT-------------------------------------------------------------------------------------------------------------------------------------------------------------------------------------------------------------------------------------------------------------------------------------------------------------------------------------------------------------------------------------------------------------------------------------------------------------------------------ATAT------TAATGCTGTTGCTGTTAAAGGGTTCGTAGTTGAACTGTGGGCCTTCAAGGCGCATTGGTTTTGTCCC---------ATCCACTTCGGATTGGTGACCC--ATGCCCTTGAGGTCCGTGAACACACAG--AACCA----AGAAAC----ACGGGAGTGGTACCTTTC-TGA-TTTTCGCATGTCATGCATGCCA-G-GGGGCGCCCGTGA-TTTTTACTGTGACTAAAAAAGTGTGACCAAAGCA-GTCAGT--CGACTTGAATTAGAAAGCATGGGATAACAA-AGGAGC---AGCCTATGGGCCACCGTTTCGGCTTTTGTTGGTTTT-AAAAGTCCATTGGAGATTATGGAGCCAC-GCGACAAGCGGCTGGGTGACTTCTTT--TATGGG-------GGTTAAC--------------------------------------CGTCGCCTTTGTGGGAAATCCGTGTCCATGCCGGCGGG---------------------------------------------------------------------------------------------------CTTCGGC-TTTTCCGTGTATGCGACGCCTTCCCTCAACTCGTGGCTTCCAGGAATGAAGGAGGGTAGTTCGG-GGGAGAACGTACTG-GTGCGTCAGAGGTGAAATTCTTAGA-CCGCACC-AAGACGAACTACAGCGAAGGCATTCTTCAAGGATACCTTCCTCAATCAAG--AACCAGAGTGTGGGGATCGAAGATG-ATTAGAGACCATTGTAGTCCACA---CTGCAA-ACGATGACACCCATGAATTGGGGAGTTTT---------TGGTCGCAGGCGGTGTGTCGGGTTCGCCCCGCAC----------------------------------------------------------------------------CTCCGTCTCGCCAATATTTATTAATTTACGTGCATATTCTATTCGTCCC----------------------TC--GCAAGGGGGGCCTATAACGGGAATATCCTCAGCACGTTTTCTTACTTCT-TCACGCGAAAGCTTTGAGGTTACAGTCTCAGGGGGGAGTACGTT-C----GCAAGGGTGAAACTTAAAGAAATTGACGGA---ATGGCACCACAAGACGTGGAGCGTGCGGTTTAATTTGACTCAACACGGGGAACTTTA-CCAGATCCGGACAGGGTGAGGATTGACAGATTGAGTGTTCTTTCTCGATCCCCTGAATGGTGGTGCATGGCCGCTTTTGGTCGGTGGAGTGATTTGTTT-GGTTGATTCCGTCAACGG--ACGAGATCCAAGCTGCCCAGTAGGATTCAGGATTGTCCATAGGATAGCAATCCCTTCCGCGGGTTTTACCCAAG-----------------------------------------GGGGGGCGATATCCGGTTGAATCC-TTCTCTGCGGGATTCCT---TGTT--TCGCGCAAGG------TGAGATTTTGGGCAACAGCAGGTCTGTGATGCTCCTCAATGTTCTGGGCGACACGCGCACTACAATGTCAGTGAGAACAAGAAAAACGACTT---------TTGTCGGACCTGCTCGATCAAAAGAGTGGGGAAACCCCG--------GAATCACATAGACCCACTTGGGACCGAGTATTGCAATTATTGGTCGCGCAACGAGGAATGTCTCGTAGGCGCAGCTCATCAA-----ACTGTGCCGA--TTACGTCCCTGCCATTTGTACACACCGCCCGTCGTTGTTTCCGATGATGGTGGAATACAGGTGATCGGACAGTCGAGC-------GTCTCGCT-GAC---------------------------------------------------------------------------------------------------------------------------------------------------------------------------------------------------------------------------------------------------------------------------------------------------------------------------------------------------------------------------------------------------------------------------------------------------------------------------------------------------------------------------------------------------------------------------------------------------------------------------------------------------------------------------------------------------------------------------------------------------------------------------------------------------------------------------------------------------------------------------------------------------------------------------------------------------------------------------------------------------------------------------------------------------------------------------------------------------------------------------------------------------------------------------------------------------------------------------------------------------------------------------------------------------------------------------------------------------------------------------------------------------</ns2:sequence><ns2:name>FJ649479.1_Trypanosoma_irwini_18S_ribosomal_RNA_gene,_partial_sequence</ns2:name></ns2:Sequence><ns2:Sequence dsseqid="sq116" id="sq115"><ns2:sequence>---------------------------------------------------------------------------------------------------------------------------------------------------------------------------------------------------------------------------------------------------------------------------------------------------------------------------------------------------------------------------------------------------------------------------------------------TTAGCCATGCATGCCTCAGAATCA--CTGCATTGCAGGAATCTGCGCATGGCTCATTACATCAGACGTAATCTGCCGCAAAAATATTGCGGTT-TCCGCAACATTGGATAACTTG--------------------------------------------------GCGAAATGCCAAGCTAATACATGAACCAACG-GGACGCTCTCTGTTCCGG-CGGTGGGGCAACTCACCGCCATGGGACGTCCAGCGAATGAATGAAAGTAAAA--TCAATGCCTTT----ACCGGCAGTAACACCCAGAAGTGTTGACTCAATTCATTC-CGTGCGAAAGCC-----------------------------GGGTT--TTACCCGGCGTCTTTTGACGAACAACTGCCCTATCAGCCAGTGATGGCCGTGTAG---TGGACTGCCATGGCGTTGACGGGAGCGGGGGATTAGGGTTCGATTCCGGAGAGGGAGCCTGAGAAATAGCTACCACTTCTACGGAGGGCAGCA-------------GGCG-CGCAAATTGCCCAATGTCAAAA-AAAACGATGAGGCA-GCGAAAAGAAATAGAGCCGACGGTGCCTA---GTGCATTGTCGTATTCAATGGGGGATATTTAAACCCATCC-AAAATCGAGTAACAATTGGAGGACAAGTCTGGTGCCAGCACCCGCGGTAATTCCAGCTCCAAAAGCGTATAT------TAATGCTGTTGCTGTTAAAGGGTTCGTAGTTGAATTGAGGGCCTTTGAGGCGCAATGGT-TTGTCCC---------GTCCACTTCGGATTGGTGACCC--ATGCCCTTGAGGTCCGTGAACACTCAGAAACAAG----AAACAC--GGGAGTG-----GTACCTTTCCTGATTTTCGCATGTCATGCATGCCAGG-GGGCGCC-C-GTGATTTTTACTGTGACTAAAAAAGTGTGACCAAAGCA-GTCATT--CGACTTGAATTAGAAAGCATGGGATAACAA-AGGAGC---AGCCTATGGGCCACCGTTTCGGCTTTTGTTGGTTTT-AAAAGTCCATTGGAGATTATGGGGCTGT-GCGACAAGCGGCTGGGTGTATTCCCCTTTACTGGGG-------GCACC--------------------------------------CGTCGCCTTTGTGAGAAATCAGTGGCGTTGTCG-------------------------------------------------------------------------------------------------------TAG---CCTCGGCTATCGATTTCGTCATCTTCTCGCAACTCGCGGCATCCAGGAATGAAGGAGGGTAGTTCGG-GGGAGAACGTACTG-GTGCGTCAGAGGTGAAATTCTTAGA-CCGCACC-AAGACGAACTACAGCGAAGGCATTCTTCAAGGATACCTTCCTCAAT--CAAGAACCAAAGTGTGGGGATCGAAGATG-ATTAGAGACCATTGTAGTCCACA---CTGCAA-ACGATGACACCCATGAATTGGGGAGTTTT---------TGG-TCGTAGGC-GAGGACGGTTCATATCGC-TC-----------------------------------------------------------------------------CTCGTCTCGCCAATGTATATCAATTTACGTGCATATTCTTTTCGGTCC--------------TCGCAA----------GG-GGACCTTTAACGGGAATATCCTCAGCACGTTATCTGACTTCT-TCACGCGAAAGCTTTGAGGTTACAGTCTCAGGGGGGAGTACGTT-C----GCAAGAGTGAAACTTAAAGAAATTGACGGAAT---GGCACCACAAGACGTGGAGCGTGCGGTTTAATTTGACTCAACACGGGGAACTTTA-CCAGATCCGGACAGGGTGAGGATTGACAGATTGAGTGTTCTTTCTCGATCCCCTGAATGGTGGTGCATGGCCGCTTTTGGTCGGTGGAGTGATTTGTTT-GGTTGATTCCGTCAACGG--ACGAGATCCAAGCTGCCCAGTAGGATTCAGAATTGCCCATAGGATAGCAATCCCTTCCGCGGGTTTTACCCAAG-----------------------------------------GTGGGGCGGTATTCGTTTGTATCC-TTCTCTGCGGGATTCCT---TGTT--TTGCACAAGG------TGAGATTTTGGGCAACAGCAGGTCTGTGATGCTCCTCAATGTTCTGGGCGACACGCGCACTACAATGTCAGTGAGAACAAGAAAAACGACTT---------TTGTCGGACCTACTTGATCAAAAGAGTGGGAAAACCCCG--------GAATCACATAGACCCACTTGGGACCGAGTATTGCAATTATTGGTCGCGCAACGAGGAATGTCTCGTAGGCGCAGCTCATCAA-----ACTGTGCCGA--TTACGTCCCTGCCATTTGTACACACCGCCCGTCGTTGTTTCCGATGATGGTGCAATACAGGTGATCGGACAGTCGGGT-------TTTTAACTCGGCCGAAA-GTTCACCGATATTTCTT----------------------------------------------------------------------------------------------------------------------------------------------------------------------------------------------------------------------------------------------------------------------------------------------------------------------------------------------------------------------------------------------------------------------------------------------------------------------------------------------------------------------------------------------------------------------------------------------------------------------------------------------------------------------------------------------------------------------------------------------------------------------------------------------------------------------------------------------------------------------------------------------------------------------------------------------------------------------------------------------------------------------------------------------------------------------------------------------------------------------------------------------------------------------------------------------------------------------------------------------------------------------------------------------------------------------------------------------------------------------------</ns2:sequence><ns2:name>AB828162.1_Trypanosoma_sp._Coma7_gene_for_18S_ribosomal_RNA,_partial_sequence</ns2:name></ns2:Sequence><ns2:Sequence dsseqid="sq118" id="sq117"><ns2:sequence>---------------------------------------------------------------------------------------------------------------------------------------------------------------------------------------------------------------------------------------------------------------------------------------------------------------------------------------------------------------------------------------------------------------------------------------------TTAGCCATGCATGCCTCAGAATCA--CTGCATTGCAGGAATCTGCGCATGGCTCATTACATCAGACGTAATCTGCCGCAAAAATATTGCGGTT-TCCGCAACATTGGATAACTTG--------------------------------------------------GCGAAACGCCAAGCTAATACATGAACCAACG-GGACGCTCTCTGTTCCGG-CGGTGGGGCAACTCACCGCCATGGGACGTCCAGCGAATGAATGAAAGTAAAA--TCAATGCCTTA----ACCGGCAGTAACACCCAGAAGTGTTGACTCAATTCATTC-CGTGCGAAAGCC-----------------------------GGGTT--TTACCCGGCGTCTTTTGACGAACAACTGCCCTATCAGCCAGTGATGGCCGTGTAG---TGGACTGCCATGGCGTTGACGGGAGCGGGGGATTAGGGTTCGATTCCGGAGAGGGAGCCTGAGAAATAGCTACCACTTCTACGGAGGGCAGCA-------------GGCG-CGCAAATTGCCCAATGTCAAAA-AAAACGATGAGGCA-GCGAAAAGAAATAGAGCCGACGGTGCCTA---GTGCATTGTCGTATTCAATGGGGGATATTTAAACCCATCC-AAAATCGAGTAACAATTGGAGGACAAGTCTGGTGCCAGCACCCGCGGTAATTCCAGCTCCAAAAGCGTATAT------TAATGCTGTTGCTGTTAAAGGGTTCGTAGTTGAATTGAGGGCCTTTGAGGCGCAATGGT-TTGTCCC---------GTCCACTTCGGATTGGTGACCC--ATGCCCTTGAGGTCCGTGAACACTCAGAAACAAG----AAACAC--GGGAGTG-----GTACCTTTCCTGATTTTCGCATGTCATGCATGCCAGG-GGGCGCC-C-GTGATTTTTACTGTGACTAAAAAAGTGTGACCAAAGCA-GTCATT--CGACTTGAATTAGAAAGCATGGGATAACAA-AGGAGC---AGCCTATGGGCCACCGTTTCGGCTTTTGTTGGTTTT-AAAAGTCCATTGGAGATTATGGGGCTGT-GCGACAAGCGGCTGGGTGTATTCCCCTTTACTGGGG-------GCACC--------------------------------------CGTCGCCTTTGTGAGAAATCAGTGGCGTTGTCG-------------------------------------------------------------------------------------------------------TAG---CTTCGGCTATCGATTTCATCATCTTCTCGCAACTCGCGGCATCCAGGAATGAAGGAGGGTAGTTCGG-GGGAGAACGTACTG-GTGCGTCAGAGGTGAAATTCTTAGA-CCGCACC-AAGACGAACTACAGCGAAGGCATTCTTCAAGGATACCTTCCTCAAT--CAAGAACCAAAGTGTGGGGATCGAAGATG-ATTAGAGACCATTGTAGTCCACA---CTGCAA-ACGATGACACCCATGAATTGGGGAGTTTT---------TGG-TCGTAGGC-GAGGACGGTTCATATCGC-TC-----------------------------------------------------------------------------CTCGTCTCGCCAATGTATATCAATTTACGTGCATATTCTTTTCGGTCC--------------TCGCAA----------GA-AGACCTTTAACGGGAATATCCTCAGCACGTTATCTGACTTCT-TCACGCGAAAGCTTTGAGGTTACAGTCTCAGGGGGGAGTACGTT-C----GCAAGAGTGAAACTTAAAGAAATTGACGGAAT---GGCACCACAAGACGTGGAGCGTGCGGTTTAATTTGACTCAACACGGGGAACTTTA-CCAGATCCGGACAGGGTGAGGATTGACAGATTGAGTGTTCTTTCTCGATCCCCTGAATGGTGGTGCATGGCCGCTTTTGGTCGGTGGAGTGATTTGTTT-GGTTGATTCCGTCAACGG--ACGAGATCCAAGCTGCCCAGTAGGATTCAGAATTGCCCATAGGATAGCAATCCCTTCCGCGGGTTTTACCCAAG-----------------------------------------GTGGGGCGGTATTCGTTTGTATCC-TTCTCTGCGGGATTCCT---TGTT--TTGCACAAGG------TGAGATTTTGGGCAACAGCAGGTCTGTGATGCTCCTCAATGTTCTGGGCGACACGCGCACTACAATGTCAGTGAGAACAAGAAAAACGACTT---------TTGTCGGACCTACTTGATCAAAAGAGTGGGAAAACCCCG--------GAATCACATAGACCCACTTGGGACCGAGTATTGCAATTATTGGTCGCGCAACGAGGAATGTCTCGTAGGCGCAGCTCATCAA-----ACTGTGCCGA--TTACGTCCCTGCCATTTGTACACACCGCCCGTCGTTGTTTCCGATGATGGTGCAATACAGGTGATCGGACAGTCGGGT-------TTTTAACTCGGCCGAAA-GTTCACCGATATTTCTT----------------------------------------------------------------------------------------------------------------------------------------------------------------------------------------------------------------------------------------------------------------------------------------------------------------------------------------------------------------------------------------------------------------------------------------------------------------------------------------------------------------------------------------------------------------------------------------------------------------------------------------------------------------------------------------------------------------------------------------------------------------------------------------------------------------------------------------------------------------------------------------------------------------------------------------------------------------------------------------------------------------------------------------------------------------------------------------------------------------------------------------------------------------------------------------------------------------------------------------------------------------------------------------------------------------------------------------------------------------------------</ns2:sequence><ns2:name>AB828156.1_Trypanosoma_sp._Coma1_gene_for_18S_ribosomal_RNA,_partial_sequence</ns2:name></ns2:Sequence><ns2:Sequence dsseqid="sq120" id="sq119"><ns2:sequence>---------------------------------------------------------------------------------------------------------------------------------------------------------------------------------------------------------------------------------------------------------------------------------------------------------------------------------------------------------------------------------------------------------------------------------------------TTAGCCATGCATGCCTCAGAATCA--CTGCATTGCAGGAATCTGCGCATGGCTCATTACATCAGACGTAATCTGCCGCAAAAATATTGCGGTT-TCCGCAACATTGGATAACTTG--------------------------------------------------GCGAAACGCCAAGCTAATACATGAACCAACG-GGACGCTCTCTGTTCCGG-CGGTGGGGCAACTCACCGCCATGGGACGTCCAGCGAATGAATGAAAGTAAAA--TCAATGCCTTA----ACCGGCAGTAACACCCAGAAGTGTTGACTCAATTCATTC-CGTGCGAAAGCC-----------------------------GGGTT--TTACCCGGCGTCTTTTGACGAACAACTGCCCTATCAGCCAGTGATGGCCGTGTAG---TGGACTGCCATGGCGTTGACGGGAGCGGGGGATTAGGGTTCGATTCCGGAGAGGGAGCCTGAGAAATAGCTACCACTTCTACGGAGGGCAGCA-------------GGCG-CGCAAATTGCCCAATGTCAAAA-AAAACGATGAGGCA-GCGAAAAGAAATAGAGCCGACGGTGCCTA---GTGCATTGTCGTATTCAATGGGGGATATTTAAACCCATCC-AAAATCGAGTAACAATTGGAGGACAAGTCTGGTGCCAGCACCCGCGGTAATTCCAGCTCCAAAAGCGTATAT------TAATGCTGTTGCTGTTAAAGGGTTCGTAGTTGAATTGAGGGCCTTTGAGGCGCAATGGT-TTGTCCC---------GTCCACTTCGGATTGGTGACCC--ATGCCCTTGAGGTCCGTGAACACTCAGAAACAAG----AAACAC--GGGAGTG-----GTACCTTTCCTGATTTTCGCATGTCATGCATGCCAGG-GGGCGCC-C-GTGATTTTTACTGTGACTAAAAAAGTGTGACCAAAGCA-GTCATT--CGACTTGAATTAGAAAGCATGGGATAACAA-AGGAGC---AGCCTATGGGCCACCGTTTCGGCTTTTGTTGGTTTT-AAAAGTCCATTGGAGATTATGGGGCTGT-GCGACAAGCGGCTGGGTGTATTCCCCTTTACTGGGG-------GCACC--------------------------------------CGTCGCCTTTGTGAGAAATCAGTGGCGTTGTCG-------------------------------------------------------------------------------------------------------TAG---CTTCGGCTATCGATTTCGTCATCTTCTCGCAACTCGCGGCATCCAGGAATGAAGGAGGGTAGTTCGG-GGGAGAACGTACTG-GTGCGTCAGAGGTGAAATTCTTAGA-CCGCACC-AAGACGAACTACAGCGAAGGCATTCTTCAAGGATACCTTCCTCAAT--CAAGAACCAAAGTGTGGGGATCGAAGATG-ATTAGAGACCATTGTAGTCCACA---CTGCAA-ACGATGACACCCATGAATTGGGG-AGTTT---------TTGGTCGTAGGCGAGGACGAGTTCATCTCGC-TC-----------------------------------------------------------------------------CTCGTCTCGCCAATGTATATCAATTTACGTGCATATTCTTTTCGGTCC--------------TCGCAA----------GG-GGACCTTTAACGGGAATATCCTCAGCACGTTATCTGACTTCT-TCACGCGAAAGCTTTGAGGTTACAGTCTCAGGGG-GGGTACGTT-C----GCAAGAGTGAAACTTAAAGAAATTGACGGAAT---GGCACCACAAGACGTGGAGCGTGCGGTTTAATTTGACTCAACACGGGGAACTTTA-CCAGATCCGGACAGGGTGAGGATTGACAGATTGAGTGTTCTTTCTCGATCCCCTGAATGGTGGTGCATGGCCGCTTTTGGTCGGTGGAGTGATTTGTTT-GGTTGATTCCGTCAACGG--ACGAGATCCAAGCTGCCCAGTAGGATTCAGAATTGCCCATAGGATAGCAATCCCTTCCGCGGGTTTTACCCAAG-----------------------------------------GTGGGGCGGTATTCGTTTGTATCC-TTCTCTGCGGGATTCCT---TGTT--TTGCACAAGG------TGAGATTTTGGGCAACAGCAGGTCTGTGATGCTCCTCAATGTTCTGGGCGACACGCGCACTACAATGTCAGTGAGAACAAGAAAAACGACTT---------TTGTCGGACCTACTTGATCAAAAGAGTGGGAAAACCCCG--------GAATCACATAGACCCACTTGGGACCGAGTATTGCAATTATTGGTCGCGCAACGAGGAATGTCTCGTAGGCGCAGCTCATCAA-----ACTGTGCCGA--TTACGTCCCTGCCATTTGTACACACCGCCCGTCGTTGTTTCCGATGATGGTGCAATACAGGTGATCGGACAGTCGGGT-------TTTTAACTCGGCCGAAA-GTTCACCGATATTTCTT----------------------------------------------------------------------------------------------------------------------------------------------------------------------------------------------------------------------------------------------------------------------------------------------------------------------------------------------------------------------------------------------------------------------------------------------------------------------------------------------------------------------------------------------------------------------------------------------------------------------------------------------------------------------------------------------------------------------------------------------------------------------------------------------------------------------------------------------------------------------------------------------------------------------------------------------------------------------------------------------------------------------------------------------------------------------------------------------------------------------------------------------------------------------------------------------------------------------------------------------------------------------------------------------------------------------------------------------------------------------------</ns2:sequence><ns2:name>AF416559.1_Trypanosoma_avium_APO1_18S_ribosomal_RNA_gene,_complete_sequence</ns2:name></ns2:Sequence><ns2:Sequence dsseqid="sq122" id="sq121"><ns2:sequence>---------------------------------------------------------------------------------------------------------------------------------------------------------------------------------------------------------------------------------------------------------------------------------------------------------------------------------------------------------------------------------------------------------------------------------------------TTAGCCATGCATGCCTCAGAATCA--CTGCATTGCAGGAATCTGCGCATGGCTCATTACATCAGACGTAATCTGCCGCAAAAATATTGCGGTT-TCCGCAACATTGGATAACTTG--------------------------------------------------GCGAAACGCCAAGCTAATACATGAACCAACG-GGACGCTCTCTGTTCCGG-CGGTGGGGCAACTCACCGCCATGGGACGTCCAGCGAATGAATGAAAGTAAAA--TCAATGCCTTA----ACCGGCAGTAACACCCAGAAGTGTTGACTCAATTCATTC-CGTGCGAAAGCC-----------------------------GGGTT--TTACCCGGCGTCTTTTGACGAACAACTGCCCTATCAGCCAGTGATGGCCGTGTAG---TGGACTGCCATGGCGTTGACGGGAGCGGGGGATTAGGGTTCGATTCCGGAGAGGGAGCCTGAGAAATAGCTACCACTTCTACGGAGGGCAGCA-------------GGCG-CGCAAATTGCCCAATGTCAAAA-AAAACGATGAGGCA-GCGAAAAGAAATAGAGCCGACGGTGCCTA---GTGCATTGTCGTATTCAATGGGGGATATTTAAACCCATCC-AAAATCGAGTAACAATTGGAGGACAAGTCTGGTGCCAGCACCCGCGGTAATTCCAGCTCCAAAAGCGTATAT------TAATGCTGTTGCTGTTAAAGGGTTCGTAGTTGAATTGAGGGCCTTTGAGGCGCAATGGT-TTGTCCC---------GTCCACTTCGGATTGGTGACCC--ATGCCCTTGAGGTCCGTGAACACTCAGAAACAAG----AAACAC--GGGAGTG-----GTACCTTTCCTGATTTTCGCATGTCATGCATGCCAGG-GGGCGCC-C-GTGATTTTTACTGTGACTAAAAAAGTGTGACCAAAGCA-GTCATT--CGACTTGAATTAGAAAGCATGGGATAACAA-AGGAGC---AGCCTATGGGCCACCGTTTCGGCTTTTGTTGGTTTT-AAAAGTCCATTGGAGATTATGGGGCTGT-GCGACAAGCGGCTGGGTGTATTCCCCTTTACTGGGG-------GCACC--------------------------------------CGTCGCCTTTGTGAGAAATCAGTGGCGTTGTCG-------------------------------------------------------------------------------------------------------TAG---CTTCGGCTATCGATTTCGTCATCTTCTCGCAACTCGCGGCATCCAGGAATGAAGGAGGGTAGTTCGG-GGGAGAACGTACTG-GTGCGTCAGAGGTGAAATTCTTAGA-CCGCACC-AAGACGAACTACAGCGAAGGCATTCTTCAAGGATACCTTCCTCAAT--CAAGAACCAAAGTGTGGGGATCGAAGATG-ATTAGAGACCATTGTAGTCCACA---CTGCAA-ACGATGACACCCATGAATTGGGG-AGTTT---------TTGGTCGTAGGCGAGGACGGGTTCATCTCGC-TC-----------------------------------------------------------------------------CTCGTCTCGCCAATGTATATCAATTTACGTGCATATTCTTTTCGGTCC--------------TCGCAA----------GG-GGGCCTTTAACGGGAATATCCTCAGCACGTTATCTGACTTCT-TCACGCGAAAGCTTTGAGGTTACAGTCTCAGGGGGGAGTACGTT-C----GCAAGAGTGAAACTTAAAGAAATTGACGGAAT---GGCACCACAAGACGTGGAGCGTGCGGTTTAATTTGACTCAACACGGGGAACTTTA-CCAGATCCGGACAGGGTGAGGATTGACAGATTGAGTGTTCTTTCTCGATCCCCTGAATGGTGGTGCATGGCCGCTTTTGGTCGGTGGAGTGATTTGTTT-GGTTGATTCCGTCAACGG--ACGAGATCCAAGCTGCCCAGTAGGATTCAGAATTGCCCATAGGATAGCAATCCCTTCCGCGGGTTTTACCCAAG-----------------------------------------GTGGGGCGGTATTCGTTTGTATCC-TTCTCTGCGGGATTCCT---TGTT--TTGCACAAGG------TGAGATTTTGGGCAACAGCAGGTCTGTGATGCTCCTCAATGTTCTGGGCGACACGCGCACTACAATGTCAGTGAGAACAAGAAAAACGACTT---------TTGTCGGACCTACTTGATCAAAAGAGTGGGAAAACCCCG--------GAATCACATAGACCCACTTGGGACCGAGTATTGCAATTATTGGTCGCGCAACGAGGAATGTCTCGTAGGCGCAGCTCATCAA-----ACTGTGCCGA--TTACGTCCCTGCCATTTGTACACACCGCCCGTCGTTGTTTCCGATGATGGTGCAATACAGGTGATCGGACAGTCGGGT-------TTTTAACTCGGCCGAAA-GTTCACCGATATTTCTT----------------------------------------------------------------------------------------------------------------------------------------------------------------------------------------------------------------------------------------------------------------------------------------------------------------------------------------------------------------------------------------------------------------------------------------------------------------------------------------------------------------------------------------------------------------------------------------------------------------------------------------------------------------------------------------------------------------------------------------------------------------------------------------------------------------------------------------------------------------------------------------------------------------------------------------------------------------------------------------------------------------------------------------------------------------------------------------------------------------------------------------------------------------------------------------------------------------------------------------------------------------------------------------------------------------------------------------------------------------------------</ns2:sequence><ns2:name>KT728401.1_Trypanosoma_avium_strain_RHE/B20239/AUS/2015/TA1_18S_ribosomal_RNA_gene,_partial_sequence</ns2:name></ns2:Sequence><ns2:Sequence dsseqid="sq124" id="sq123"><ns2:sequence>---------------------------------------------------------------------------------------------------------------------------------------------------------------------------------------------------------------------------------------------------------------------------------------------------------------------------------------------------------------------------------------------------------------------------------------------TTAGCCATGCATGCCTCAGAATCA--CTGCATTGCAGGAATCTGCGCATGGCTCATTACATCAGACGTAATCTGCCGCAAAAATATTGCGGTT-TCCGCAACATTGGATAACTTG--------------------------------------------------GCGAAACGCCAAGCTAATACATGAACCAACG-GGACGCTCTCTGTTCCGG-CGGTGGGGCAACTCACCGCCATGGGACGTCCAGCGAATGAATGAAAGTAAAA--TCAATGCCTTA----ACCGGCAGTAACACCCAGAAGTGTTGACTCAATTCATTC-CGTGCGAAAGCC-----------------------------GGGTT--TTACCCGGCGTCTTTTGACGAACAACTGCCCTATCAGCCAGTGATGGCCGTGTAG---TGGACTGCCATGGCGTTGACGGGAGCGGGGGATTAGGGTTCGATTCCGGAGAGGGAGCCTGAGAAATAGCTACCACTTCTACGGAGGGCAGCA-------------GGCG-CGCAAATTGCCCAATGTCAAAA-AAAACGATGAGGCA-GCGAAAAGAAATAGAGCCGACGGTGCCTA---GTGCATTGTCGTATTCAATGGGGGATATTTAAACCCATCC-AAAATCGAGTAACAATTGGAGGACAAGTCTGGTGCCAGCACCCGCGGTAATTCCAGCTCCAAAAGCGTATAT------TAATGCTGTTGCTGTTAAAGGGTTCGTAGTTGAATTGAGGGCCTTTGAGGCGCAATGGT-TTGTCCC---------GTCCACTTCGGATTGGTGACCC--ATGCCCTTGAGGTCCGTGAACACTCAGAAACAAG----AAACAC--GGGAGTG-----GTACCTTTCCTGATTTTCGCATGTCATGCATGCCAGG-GGGCGCC-C-GTGATTTTTACTGTGACTAAAAAAGTGTGACCAAAGCA-GTCATT--CGACTTGAATTAGAAAGCATGGGATAACAA-AGGAGC---AGCCTATGGGCCACCGTTTCGGCTTTTGTTGGTTTT-AAAAGTCCATTGGAGATTATGGGGCTGT-GCGACAAGCGGCTGGGTGTATTCCCCTTTACTGGGG-------GCACC--------------------------------------CGTCGCCTTTGTGAGAAATCAGTGGCGTTGTCG-------------------------------------------------------------------------------------------------------TAG---CTTCGGCTATCGATTTCGTCATCTTCTCGCAACTCGCGGCATCCAGGAATGAAGGAGGGTAGTTCGG-GGGAGAACGTACTG-GTGCGTCAGAGGTGAAATTCTTAGA-CCGCACC-AAGACGAACTACAGCGAAGGCATTCTTCAAGGATACCTTCCTCAAT--CAAGAACCAAAGTGTGGGGATCGAAGATG-ATTAGAGACCATTGTAGTCCACA---CTGCAA-ACGATGACACCCATGAATTGGGG-AGTTT---------TTGGTCGTAGGCGAGGACGGGTTCATCTCGC-TC-----------------------------------------------------------------------------CTCGTCTCGCCAATGTATATCAATTTACGTGCATATTCTTTTCGGTCC--------------TCGCAA----------GG-GGGCCTTTAACGGGAATATCCTCAGCACGTTATCTGACTTCT-TCACGCGAAAGCTTTGAGGTTACAGTCTCAGGGGGGAGTACGTT-C----GCAAGAGTGAAACTTAAAGAAATTGACGGAAT---GGCACCACAAGACGTGGAGCGTGCGGTTTAATTTGACTCAACACGGGGAACTTTA-CCAGATCCGGACAGGGTGAGGATTGACAGATTGAGTGTTCTTTCTCGATCCCCTGAATGGTGGTGCATGGCCGCTTTTGGTCGGTGGAGTGATTTGTTT-GGTTGATTCCGTCAACGG--ACGAGATCCAAGCTGCCCAGTAGGATTCAGAATTGCCCATAGGATAGCAATCCCTTCCGCGGGTTTTACCCAAG-----------------------------------------GTGGGGCGGTATTCGTTTGTATCC-TTCTCTGCGGGATTCCT---TGTT--TTGCACAAGG------TGAGATTTTGGGCAACAGCAGGTCTGTGATGCTCCTCAATGTTCTGGGCGACACGCGCACTACAATGTCAGTGAGAACAAGAAAAACGACTT---------TTGTCGGACCTACTTGATCAAAAGAGTGGGAAAACCCCG--------GAATCACATAGACCCACTTGGGACCGAGTATTGCAATTATTGGTCGCGCAACGAGGAATGTCTCGTAGGCGCAGCTCATCAA-----ACTGTGCCGA--TTACGTCCCTGCCATTTGTACACACCGCCCGTCGTTGTTTCCGATGATGGTGCAATACAGGTGATCGGACAGTCGGGT-------TTTTAACTCGGCCGAAA-GTTCACCGATATTTCTT----------------------------------------------------------------------------------------------------------------------------------------------------------------------------------------------------------------------------------------------------------------------------------------------------------------------------------------------------------------------------------------------------------------------------------------------------------------------------------------------------------------------------------------------------------------------------------------------------------------------------------------------------------------------------------------------------------------------------------------------------------------------------------------------------------------------------------------------------------------------------------------------------------------------------------------------------------------------------------------------------------------------------------------------------------------------------------------------------------------------------------------------------------------------------------------------------------------------------------------------------------------------------------------------------------------------------------------------------------------------------</ns2:sequence><ns2:name>KT728399.1_Trypanosoma_avium_strain_RHE/B20348/AUS/2015/TA1_18S_ribosomal_RNA_gene,_partial_sequence</ns2:name></ns2:Sequence><ns2:Sequence dsseqid="sq126" id="sq125"><ns2:sequence>---------------------------------------------------------------------------------------------------------------------------------------------------------------------------------------------------------------------------------------------------------------------------------------------------------------------------------------------------------------------------------------------------------------------------------------------TTAGCCATGCATGCCTCAGAATCA--CTGCATTGCAGGAATCTGCGCATGGCTCATTACATCAGACGTAATCTGCCGCAAAAATATTGCGGTT-TCCGCAACATTGGATAACTTG--------------------------------------------------GCGAAACGCCAAGCTAATACATGAACCAACG-GGACGCTCTCTGTTCCGG-CGGTGGGGCAACTCACCGCCATGGGACGTCCAGCGAATGAATGAAAGTAAAA--TCAATGCCTTA----ACCGGCAGTAACACCCAGAAGTGTTGACTCAATTCATTC-CGTGCGAAAGCC-----------------------------GGGTT--TTACCCGGCGTCTTTTGACGAACAACTGCCCTATCAGCCAGTGATGGCCGTGTAG---TGGACTGCCATGGCGTTGACGGGAGCGGGGGATTAGGGTTCGATTCCGGAGAGGGAGCCTGAGAAATAGCTACCACTTCTACGGAGGGCAGCA-------------GGCG-CGCAAATTGCCCAATGTCAAAA-AAAACGATGAGGCA-GCGAAAAGAAATAGAGCCGACGGTGCCTA---GTGCATTGTCGTATTCAATGGGGGATATTTAAACCCATCC-AAAATCGAGTAACAATTGGAGGACAAGTCTGGTGCCAGCACCCGCGGTAATTCCAGCTCCAAAAGCGTATAT------TAATGCTGTTGCTGTTAAAGGGTTCGTAGTTGAATTGAGGGCCTTTGAGGCGCAATGGT-TTGTCCC---------GTCCACTTCGGATTGGTGACCC--ATGCCCTTGAGGTCCGTGAACACTCAGAAACAAG----AAACAC--GGGAGTG-----GTACCTTTCCTGATTTTCGCATGTCATGCATGCCAGG-GGGCGCC-C-GTGATTTTTACTGTGACTAAAAAAGTGTGACCAAAGCA-GTCATT--CGACTTGAATTAGAAAGCATGGGATAACAA-AGGAGC---AGCCTATGGGCCACCGTTTCGGCTTTTGTTGGTTTT-AAAAGTCCATTGGAGATTATGGGGCTGT-GCGACAAGCGGCTGGGTGTATTCCCCTTTACTGGGG-------GCACC--------------------------------------CGTCGCCTTTGTGAGAAATCAGTGGCGTTGTCG-------------------------------------------------------------------------------------------------------TAG---CTTCGGCTATCGATTTCGTCATCTTCTCGCAACTCGCGGCATCCAGGAATGAAGGAGGGTAGTTCGG-GGGAGAACGTACTG-GTGCGTCAGAGGTGAAATTCTTAGA-CCGCACC-AAGACGAACTACAGCGAAGGCATTCTTCAAGGATACCTTCCTCAAT--CAAGAACCAAAGTGTGGGGATCGAAGATG-ATTAGAGACCATTGTAGTCCACA---CTGCAA-ACGATGACACCCATGAATTGGGG-AGTTT---------TTGGTCGTAGGCGAGGACGGGTTCATCTCGC-TC-----------------------------------------------------------------------------CTCGTCTCGCCAATGTATATCAATTTACGTGCATATTCTTTTCGGTCC--------------TCGCAA----------GG-GGGCCTTTAACGGGAATATCCTCAGCACGTTATCTGACTTCT-TCACGCGAAAGCTTTGAGGTTACAGTCTCAGGGGGGAGTACGTT-C----GCAAGAGTGAAACTTAAAGAAATTGACGGAAT---GGCACCACAAGACGTGGAGCGTGCGGTTTAATTTGACTCAACACGGGGAACTTTA-CCAGATCCGGACAGGGTGAGGATTGACAGATTGAGTGTTCTTTCTCGATCCCCTGAATGGTGGTGCATGGCCGCTTTTGGTCGGTGGAGTGATTTGTTT-GGTTGATTCCGTCAACGG--ACGAGATCCAAGCTGCCCAGTAGGATTCAGAATTGCCCATAGGATAGCAATCCCTTCCGCGGGTTTTACCCAAG-----------------------------------------GTGGGGCGGTATTCGTTTGTATCC-TTCTCTGCGGGATTCCT---TGTT--TTGCACAAGG------TGAGATTTTGGGCAACAGCAGGTCTGTGATGCTCCTCAATGTTCTGGGCGACACGCGCACTACAATGTCAGTGAGAACAAGAAAAACGACTT---------TTGTCGGACCTACTTGATCAAAAGAGTGGGAAAACCCCG--------GAATCACATAGACCCACTTGGGACCGAGTATTGCAATTATTGGTCGCGCAACGAGGAATGTCTCGTAGGCGCAGCTCATCAA-----ACTGTGCCGA--TTACGTCCCTGCCATTTGTACACACCGCCCGTCGTTGTTTCCGATGATGGTGCAATACAGGTGATCGGACAGTCGGGT-------TTTTAACTCGGCCGAAA-GTTCACCGATATTTCTT----------------------------------------------------------------------------------------------------------------------------------------------------------------------------------------------------------------------------------------------------------------------------------------------------------------------------------------------------------------------------------------------------------------------------------------------------------------------------------------------------------------------------------------------------------------------------------------------------------------------------------------------------------------------------------------------------------------------------------------------------------------------------------------------------------------------------------------------------------------------------------------------------------------------------------------------------------------------------------------------------------------------------------------------------------------------------------------------------------------------------------------------------------------------------------------------------------------------------------------------------------------------------------------------------------------------------------------------------------------------------</ns2:sequence><ns2:name>KT728397.1_Trypanosoma_avium_strain_NM/#9#10/AUS/2013/TA1_18S_ribosomal_RNA_gene,_partial_sequence</ns2:name></ns2:Sequence><ns2:Sequence dsseqid="sq128" id="sq127"><ns2:sequence>---------------------------------------------------------------------------------------------------------------------------------------------------------------------------------------------------------------------------------------------------------------------------------------------------------------------------------------------------------------------------------------------------------------------------------------------TTAGCCATGCATGCCTCAGAATCA--CTGCATTGCAGGAATCTGCGCATGGCTCATTACATCAGACGTAATCTGCCGCAAAAATATTGCGGTT-TCCGCAACATTGGATAACTTG--------------------------------------------------GCGAAACGCCAAGCTAATACATGAACCAACG-GGACGCTCTCTGTTCCGG-CGGTGGGGCAACTCACCGCCATGGGACGTCCAGCGAATGAATGAAAGTAAAA--TCAATGCCTTA----ACCGGCAGTAACACCCAGAAGTGTTGACTCAATTCATTC-CGTGCGAAAGCC-----------------------------GGGTT--TTACCCGGCGTCTTTTGACGAACAACTGCCCTATCAGCCAGTGATGGCCGTGTAG---TGGACTGCCATGGCGTTGACGGGAGCGGGGGATTAGGGTTCGATTCCGGAGAGGGAGCCTGAGAAATAGCTACCACTTCTACGGAGGGCAGCA-------------GGCG-CGCAAATTGCCCAATGTCAAAA-AAAACGATGAGGCA-GCGAAAAGAAATAGAGCCGACGGTGCCTA---GTGCATTGTCGTATTCAATGGGGGATATTTAAACCCATCC-AAAATCGAGTAACAATTGGAGGACAAGTCTGGTGCCAGCACCCGCGGTAATTCCAGCTCCAAAAGCGTATAT------TAATGCTGTTGCTGTTAAAGGGTTCGTAGTTGAATTGAGGGCCTTTGAGGCGCAATGGT-TTGTCCC---------GTCCACTTCGGATTGGTGACCC--ATGCCCTTGAGGTCCGTGAACACTCAGAAACAAG----AAACAC--GGGAGTG-----GTACCTTTCCTGATTTTCGCATGTCATGCATGCCAGG-GGGCGCC-C-GTGATTTTTACTGTGACTAAAAAAGTGTGACCAAAGCA-GTCATT--CGACTTGAATTAGAAAGCATGGGATAACAA-AGGAGC---AGCCTATGGGCCACCGTTTCGGCTTTTGTTGGTTTT-AAAAGTCCATTGGAGATTATGGGGCTGT-GCGACAAGCGGCTGGGTGTATTCCCCTTTACTGGGG-------GCACC--------------------------------------CGTCGCCTTTGTGAGAAATCAGTGGCGTTGTCG-------------------------------------------------------------------------------------------------------TAG---CTTCGGCTATCGATTTCGTCATCTTCTCGCAACTCGCGGCATCCAGGAATGAAGGAGGGTAGTTCGG-GGGAGAACGTACTG-GTGCGTCAGAGGTGAAATTCTTAGA-CCGCACC-AAGACGAACTACAGCGAAGGCATTCTTCAAGGATACCTTCCTCAAT--CAAGAACCAAAGTGTGGGGATCGAAGATG-ATTAGAGACCATTGTAGTCCACA---CTGCAA-ACGATGACACCCATGAATTGGGG-AGTTT---------TTGGTCGTAGGCGAGGACGGGTTCATCTCGC-TC-----------------------------------------------------------------------------CTCGTCTCGCCAATGTATATCAATTTACGTGCATATTCTTTTCGGTCC--------------TCGCAA----------GG-GGGCCTTTAACGGGAATATCCTCAGCACGTTATCTGACTTCT-TCACGCGAAAGCTTTGAGGTTACAGTCTCAGGGGGGAGTACGTT-C----GCAAGAGTGAAACTTAAAGAAATTGACGGAAT---GGCACCACAAGACGTGGAGCGTGCGGTTTAATTTGACTCAACACGGGGAACTTTA-CCAGATCCGGACAGGGTGAGGATTGACAGATTGAGTGTTCTTTCTCGATCCCCTGAATGGTGGTGCATGGCCGCTTTTGGTCGGTGGAGTGATTTGTTT-GGTTGATTCCGTCAACGG--ACGAGATCCAAGCTGCCCAGTAGGATTCAGAATTGCCCATAGGATAGCAATCCCTTCCGCGGGTTTTACCCAAG-----------------------------------------GTGGGGCGGTATTCGTTTGTATCC-TTCTCTGCGGGATTCCT---TGTT--TTGCACAAGG------TGAGATTTTGGGCAACAGCAGGTCTGTGATGCTCCTCAATGTTCTGGGCGACACGCGCACTACAATGTCAGTGAGAACAAGAAAAACGACTT---------TTGTCGGACCTACTTGATCAAAAGAGTGGGAAAACCCCG--------GAATCACATAGACCCACTTGGGACCGAGTATTGCAATTATTGGTCGCGCAACGAGGAATGTCTCGTAGGCGCAGCTCATCAA-----ACTGTGCCGA--TTACGTCCCTGCCATTTGTACACACCGCCCGTCGTTGTTTCCGATGATGGTGCAATACAGGTGATCGGACAGTCGGGT-------TTTTAACTCGGCCGAAA-GTTCACCGATATTTCTT----------------------------------------------------------------------------------------------------------------------------------------------------------------------------------------------------------------------------------------------------------------------------------------------------------------------------------------------------------------------------------------------------------------------------------------------------------------------------------------------------------------------------------------------------------------------------------------------------------------------------------------------------------------------------------------------------------------------------------------------------------------------------------------------------------------------------------------------------------------------------------------------------------------------------------------------------------------------------------------------------------------------------------------------------------------------------------------------------------------------------------------------------------------------------------------------------------------------------------------------------------------------------------------------------------------------------------------------------------------------------</ns2:sequence><ns2:name>KT728400.1_Trypanosoma_avium_strain_RHE/B30238/AUS/2015/TA1_18S_ribosomal_RNA_gene,_partial_sequence</ns2:name></ns2:Sequence><ns2:Sequence dsseqid="sq130" id="sq129"><ns2:sequence>---------------------------------------------------------------------------------------------------------------------------------------------------------------------------------------------------------------------------------------------------------------------------------------------------------------------------------------------------------------------------------------------------------------------------------------------TTAGCCATGCATGCCTCAGAATCA--CTGCATTGCAGGAATCTGCGCATGGCTCATTACATCAGACGTAATCTGCCGCAAAAATATTGCGGTT-TCCGCAACATTGGATAACTTG--------------------------------------------------GCGAAACGCCAAGCTAATACATGAACCAACG-GGACGCTCTCTGTTCCGG-CGGTGGGGCAACTCACCGCCATGGGACGTCCAGCGAATGAATGAAAGTAAAA--TCAATGCCTTA----ACCGGCAGTAACACCCAGAAGTGTTGACTCAATTCATTC-CGTGCGAAAGCC-----------------------------GGGTT--TTACCCGGCGTCTTTTGACGAACAACTGCCCTATCAGCCAGTGATGGCCGTGTAG---TGGACTGCCATGGCGTTGACGGGAGCGGGGGATTAGGGTTCGATTCCGGAGAGGGAGCCTGAGAAATAGCTACCACTTCTACGGAGGGCAGCA-------------GGCG-CGCAAATTGCCCAATGTCAAAA-AAAACGATGAGGCA-GCGAAAAGAAATAGAGCCGACGGTGCCTA---GTGCATTGTCGTATTCAATGGGGGATATTTAAACCCATCC-AAAATCGAGTAACAATTGGAGGACAAGTCTGGTGCCAGCACCCGCGGTAATTCCAGCTCCAAAAGCGTATAT------TAATGCTGTTGCTGTTAAAGGGTTCGTAGTTGAATTGAGGGCCTTTGAGGCGCAATGGT-TTGTCCC---------GTCCACTTCGGATTGGTGACCC--ATGCCCTTGAGGTCCGTGAACACTCAGAAACAAG----AAACAC--GGGAGTG-----GTACCTTTCCTGATTTTCGCATGTCATGCATGCCAGG-GGGCGCC-C-GTGATTTTTACTGTGACTAAAAAAGTGTGACCAAAGCA-GTCATT--CGACTTGAATTAGAAAGCATGGGATAACAA-AGGAGC---AGCCTATGGGCCACCGTTTCGGCTTTTGTTGGTTTT-AAAAGTCCATTGGAGATTATGGGGCTGT-GCGACAAGCGGCTGGGTGTATTCCCCTTTACTGGGG-------GCACC--------------------------------------CGTCGCCTTTGTGAGAAATCAGTGGCGTTGTCG-------------------------------------------------------------------------------------------------------TAG---CTTCGGCTATCGATTTCGTCATCTTCTCGCAACTCGCGGCATCCAGGAATGAAGGAGGGTAGTTCGG-GGGAGAACGTACTG-GTGCGTCAGAGGTGAAATTCTTAGA-CCGCACC-AAGACGAACTACAGCGAAGGCATTCTTCAAGGATACCTTCCTCAAT--CAAGAACCAAAGTGTGGGGATCGAAGATG-ATTAGAGACCATTGTAGTCCACA---CTGCAA-ACGATGACACCCATGAATTGGGG-AGTTT---------TTGGTCGTAGGCGAGGACGGGTTCATCTCGC-TC-----------------------------------------------------------------------------CTCGTCTCGCCAATGTATATCAATTTACGTGCATATTCTTTTCGGTCC--------------TCGCAA----------GG-GGGCCTTTAACGGGAATATCCTCAGCACGTTATCTGACTTCT-TCACGCGAAAGCTTTGAGGTTACAGTCTCAGGGGGGAGTACGTT-C----GCAAGAGTGAAACTTAAAGAAATTGACGGAAT---GGCACCACAAGACGTGGAGCGTGCGGTTTAATTTGACTCAACACGGGGAACTTTA-CCAGATCCGGACAGGGTGAGGATTGACAGATTGAGTGTTCTTTCTCGATCCCCTGAATGGTGGTGCATGGCCGCTTTTGGTCGGTGGAGTGATTTGTTT-GGTTGATTCCGTCAACGG--ACGAGATCCAAGCTGCCCAGTAGGATTCAGAATTGCCCATAGGATAGCAATCCCTTCCGCGGGTTTTACCCAAG-----------------------------------------GTGGGGCGGTATTCGTTTGTATCC-TTCTCTGCGGGATTCCT---TGTT--TTGCACAAGG------TGAGATTTTGGGCAACAGCAGGTCTGTGATGCTCCTCAATGTTCTGGGCGACACGCGCACTACAATGTCAGTGAGAACAAGAAAAACGACTT---------TTGTCGGACCTACTTGATCAAAAGAGTGGGAAAACCCCG--------GAATCACATAGACCCACTTGGGACCGAGTATTGCAATTATTGGTCGCGCAACGAGGAATGTCTCGTAGGCGCAGCTCATCAA-----ACTGTGCCGA--TTACGTCCCTGCCATTTGTACACACCGCCCGTCGTTGTTTCCGATGATGGTGCAATACAGGTGATCGGACAGTCGGGT-------TTTTAACTCGGCCGAAA-GTTCACCGATATTTCTT----------------------------------------------------------------------------------------------------------------------------------------------------------------------------------------------------------------------------------------------------------------------------------------------------------------------------------------------------------------------------------------------------------------------------------------------------------------------------------------------------------------------------------------------------------------------------------------------------------------------------------------------------------------------------------------------------------------------------------------------------------------------------------------------------------------------------------------------------------------------------------------------------------------------------------------------------------------------------------------------------------------------------------------------------------------------------------------------------------------------------------------------------------------------------------------------------------------------------------------------------------------------------------------------------------------------------------------------------------------------------</ns2:sequence><ns2:name>KT728398.1_Trypanosoma_avium_strain_RHE/B30187/AUS/2015/TA1_18S_ribosomal_RNA_gene,_partial_sequence</ns2:name></ns2:Sequence><ns2:Sequence dsseqid="sq132" id="sq131"><ns2:sequence>-----------------------------------------------------------------------------------------------------------------------------------------------------------------------------------------------------------------------------------------------------------------------------------------------------------------------------------------------------------------------------------------------------------------------GTCATATGCTTGTTTCAAGGACTTAGCCATGCATGCCTCAGAATCACT-GCATTG-CAGGAATCTGCGCATGGCTCATTACATCAGACGTAATCTGCCGCCAAAATCTTGCGGTC-TCCGCATTATTGGATAACTTGGCGAAACGCCAAGCTAATACATGAACCWAAGGGACGCTCCCTG--CTACGGCCGCGGGG---------------------------------------------TGAC-----TCGCGGTCACGGGACGTCCTGCGAATGAATGAAATTAA--GACCAACGCCCCCACCCGGGGGCAGTAACACCCAGACGTGTTGA---------------------------CTCAATTCATTCCGTGCGAAAGCCGGTCCTTCTTGGTGCCGGCGTGTGCTGACGAACAACTGCCCTATCAGCCAGTGATGGCCGTGTAG---TGGACTGCCATGGCGTTGACGGGAGCGGGGGATTAGGGTTCGATTCCGGAGAGGGAGCCTGAGAAATAGCTACCACTTCTACGGAGGGCAGCA-------------GGCG-CGCAAATTGCCCAATGTCGAAAAAAAACGATGAGGCA-GCGAAAAGAAATAGAGCCGACCGTGCCTTT-TGTGCACGGTCGTTTTCAATGGGGGATATTTAAACCCATCC-AACATCGAGTAACCATTGGAGGACAAGTCTGGTGCCAGCACCCGCGGTAATTCCAGCTCCAAAAGCGTATAT------TAATGCTGTTGCTGTTAAAGGGTTCGTAGTTGAACTGTGGGCGTTGTGCAGGTGCCGTGTCCGTCC-------------CACCCGACTTG----GGGTGGTGACCCACGCCCTCGGCGCCCGTGAACACACAGAAA--CGAGAAACACGGGAG-CGGTCCCCC--ACTCATTTTACGCATGTCATGC--ATGCGG-GGG--CGTCCGTGATTTTTACTGTGACTAAAAAAGTGCGACCAAAGCA-GTCCGC--CGACTTGAATTACAAAGCATGGGATAACAA-AGCACC---AGCCCTAGGGCCACCGTTTCGGCTTTTGTTGGTTTT-AGAAGTCCTTGGGAGATTATGGCATCGC-GTGCCCGCGCTGTGCGCCGCCCCCCTCCTTCCACGGAGGTGTGTGGCG------------------------------------------------------GGCC------------------------------GCCCGGCGTCC--------TCGTCGTGTGTGTGCCCTCCT-CCCCTTTTT-----------------------------------------------GGGGTGTGTTGGTGTGTCACCACGTCGACGCGCGGTGCCGGGAATGAAGGAGGGTAGTTCGG-GGGAGAACGTAC-TGGTGCGTCAGAGGTGAAATTCTTAGA--CCGCACCAAGACGAACTACAGCGAAGGCATTCTTCAAGGATACCTTCCTCAATCAAG--AACCAAAGTGTGGGGATCAAAGATG-ATTAGAGACCATTGTAGTCCACA---CTGCAA-ACCATGACACCCATGAATTGGGGACCACC---------TGGCTTGCACGGCACGG-TGCTTGCGCC----GATTTGCCTGT--------------------------------------------------------------------------GCGGTCACGACAAACAACTTACGTGTCTATTCTGCTGCCGCACGTTCGCCCCTT----ATTTTTTAAGGGGTTTGTGCGGTTGAACGGGAATATCCTCAGCACGTCGTTTACATTTTTTCACGCGAAAGCTTTGAGGTTACAGTCTCAGGGG-----GGAGTACGTTCGCAAGAGTGAAACTTAAAGAAATTGACGGA---ATGGCACCACAAGACGTGGAGCGTGCGGTTTAATTTGACTCAACACGGGGAACTTTA-CCAGATCCGGACAGGGTGAGGATTGACAGATTGAGTGTTCTTTCTCGATCCCCTGAATGGTGGTGCATGGCCGCTTTTGGTCGGTGGAGTGATTTGTTT-GGTTGATTCCGTCAACGG--ACGAGATCCAAGCTGCCCAGTAGGGCCCGTGATTGTCCGCACAGGACAGCCTACCGTCGTGGGCACAGTGTGTTCC----------------TTCTGGGGGCATCTCTGTGCTCCATGGCGGCGCTATCACACGGGGCCCTTCTCTGCGGGATTCCT-----TGCCCCGCGCAAGG------TGAGATTTTGGGCAACAGCAGGTCTGTGATGCTCCTCAATGTTCTGGGCGACACGCGCACTACAATGTCAGTGAGAACAAGAGTTACCGCGGCGT------TTGCCGCTCCCGCTTGATCAAAAGAGCGGGGAAACCACG--------GAATCACGTAGACCCACTTGGGACCGAGTATTGCAATTATTGGTCGCGCAACGAGGAATGTCTCGTAGGCGCA--GCT-CATC----AAACTGTGCCGATTACGTCCCTGCCATTTGT---------------------------------------------------------------------------------------------------------------------------------------------------------------------------------------------------------------------------------------------------------------------------------------------------------------------------------------------------------------------------------------------------------------------------------------------------------------------------------------------------------------------------------------------------------------------------------------------------------------------------------------------------------------------------------------------------------------------------------------------------------------------------------------------------------------------------------------------------------------------------------------------------------------------------------------------------------------------------------------------------------------------------------------------------------------------------------------------------------------------------------------------------------------------------------------------------------------------------------------------------------------------------------------------------------------------------------------------------------------------------------------------------------------------------------------------------------------------------------</ns2:sequence><ns2:name>KP307025.1_Trypanosoma_congolense_'dzanga-sangha'_isolate_G39_18S_ribosomal_RNA_gene,_partial_sequence</ns2:name></ns2:Sequence><ns2:Sequence dsseqid="sq134" id="sq133"><ns2:sequence>-----------------------------------------------------------------------------------------------------------------------------------------------------------------------------------------------------------------------------------------------------------------------------------------------------------------------------------------------------------------------------------------------------------------------GTCATATGCTTGTTTCAAGGACTTAGCCATGCATGCCTCAGAATCACT-GCATTG-CAGGAATCTGCGCATGGCTCATTACATCAGACGTAATCTGCCGCCAAAATCTTGCGGTC-TCCGCATTATTGGATAACTTGGCGAAACGCCAAGCTAATACATGAACCTAAGGGACGCTCCCTG--CTACGGCCGCGGGG---------------------------------------------TGAC-----TCGCGGTCACGGGACGTCCTGCGAATGAATGAAATTAA--GACCAACGCCCCCACCCGGGGGCAGTAACACCCAGACGTGTTGA---------------------------CTCAATTCATTCCGTGCGAAAGCCGGTCCTTCTTGGTGCCGGCGTGTGCTGACGAACAACTGCCCTATCAGCCAGTGATGGCCGTGTAG---TGGACTGCCATGGCGTTGACGGGAGCGGGGGATTAGGGTTCGATTCCGGAGAGGGAGCCTGAGAAATAGCTACCACTTCTACGGAGGGCAGCA-------------GGCG-CGCAAATTGCCCAATGTCGAAAAAAAACGATGAGGCA-GCGAAAAGAAATAGAGCCGACCGTGCCTTT-TGTGCACGGTCGTTTTCAATGGGGGATATTTAAACCCATCC-AACATCGAGTAACCATTGGAGGACAAGTCTGGTGCCAGCACCCGCGGTAATTCCAGCTCCAAAAGCGTATAT------TAATGCTGTTGCTGTTAAAGGGTTCGTAGTTGAACTGTGGGCGTTGTGCAGGTGCCGTGTCCGTCC-------------CACCCGACTTG----GGGTGGTGACCCACGCCCTCGGCGCCCGTGAACACACAGAAA--CGAGAAACACGGGAG-CGGTCCCCC--ACTCATTTTACGCATGTCATGC--ATGCGG-GGG--CGTCCGTGATTTTTACTGTGACTAAAAAAGTGCGACCAAAGCA-GTCCGC--CGACTTGAATTACAAAGCATGGGATAACAA-AGCACC---AGCCCTAGGGCCACCGTTTCGGCTTTTGTTGGTTTT-AGAAGTCCTTGGGAGATTATGGCATCGC-GTGCCCGCGCTGTGCGCCGCCCCCCTCCTTCCACGGAGGTGTGTGGCG------------------------------------------------------GGCC------------------------------GCCCGGCGTCC--------TCGTCGTGTGTGTGCCCTCCT-CCCCTTTTT-----------------------------------------------GGGGTGTGTTGGTGTGTCACCACGTCGACGCGCGGTGCCAGGAATGAAGGAGGGTAGTTCGG-GGGAGAACGTAC-TGGTGCGTCAGAGGTGAAATTCTTAGA--CCGCACCAAGACGAACTACAGCGAAGGCATTCTTCAAGGATACCTTCCTCAATCAAG--AACCAAAGTGTGGGGATCAAAGATG-ATTAGAGACCATTGTAGTCCACA---CTGCAA-ACCATGACACCCATGAATTGGGGACCACC---------TGGCTTGCACGGCACGG-TGCTTGCGCC----GATTTGCCTGT--------------------------------------------------------------------------GCGGTCACGACAAACAACTTACGTGTCTATTCTGCTGCCGCACGTTCGCCCCTT----ATTTTTTAAGGGGTTTGTGCGGTTGAACGGGAATATCCTCAGCACGTCGTTTACATTTTTTCACGCGAAAGCTTTGAGGTTACAGTCTCAGGGG-----GGAGTACGTTCGCAAGAGTGAAACTTAAAGAAATTGACGGA---ATGGCACCACAAGACGTGGAGCGTGCGGTTTAATTTGACTCAACACGGGGAACTTTA-CCAGATCCGGACAGGGTGAGGATTGACAGATTGAGTGTTCTTTCTCGATCCCCTGAATGGTGGTGCATGGCCGCTTTTGGTCGGTGGAGTGATTTGTTT-GGTTGATTCCGTCAACGG--ACGAGATCCAAGCTGCCCAGTAGGGCCCGTGATTGTCCACACAGGACAGCCTACCGTCGTGGGCACAGTGTGTTCC----------------TTCTGGGGGCATCTCTGTGCTCCATGGCGGCGCTATCACACGGGGTCCTTCTCTGCGGGATTCCT-----TGCCCCGCGCAAGG------TGAGATTTTGGGCAACAGCAGGTCTGTGATGCTCCTCAATGTTCTGGGCGACACGCGCACTACAATGTCAGTGAGAACAAGAGTTACCGCGGCGT------TTGCCGCTCCCGCTTGATCAAAAGAGCGGGGAAACCACG--------GAATCACGTAGACCCACTTGGGACCGAGTATTGCAATTATTGGTCGCGCAACGAGGAATGTCTCGTAGGCGCA--GCT-CATC----AAACTGTGCCGATTACGTCCCTGCCATTTGT---------------------------------------------------------------------------------------------------------------------------------------------------------------------------------------------------------------------------------------------------------------------------------------------------------------------------------------------------------------------------------------------------------------------------------------------------------------------------------------------------------------------------------------------------------------------------------------------------------------------------------------------------------------------------------------------------------------------------------------------------------------------------------------------------------------------------------------------------------------------------------------------------------------------------------------------------------------------------------------------------------------------------------------------------------------------------------------------------------------------------------------------------------------------------------------------------------------------------------------------------------------------------------------------------------------------------------------------------------------------------------------------------------------------------------------------------------------------------------</ns2:sequence><ns2:name>KP307026.1_Trypanosoma_congolense_'dzanga-sangha'_isolate_G34_18S_ribosomal_RNA_gene,_partial_sequence</ns2:name></ns2:Sequence><ns2:Sequence dsseqid="sq136" id="sq135"><ns2:sequence>---------------------------------------------------------------------------------------------------------------------------------------------------------------------------------------------------------------------------------------------------------------------------------------------------------------------------------------------------------------------------------------------------------------------------------------------TTAGCCATGCATGCCTCAGAATCA--CTGCATTGCAGGAATCTGCGCATGGCTCATTACATCAGACGTAATCTGCCGCAAAAATATTGCGGTT-TCCGCAACATTGGATAACTTG--------------------------------------------------GCGAAACGCCAAGCTAATACATGAACCAACG-GGACGCTCTCTGTTCCGG-CGGTGGGGCAACTCACCGCCATGGGACGTCCAGCGAATGAATGAAAGTAAAA--TCAATGCCTTA----ACCGGCAGTAACACCCAGAAGTGTTGACTCAATTCATTC-CGTGCGAAAGCC-----------------------------GGGTT--TTACCCGGCGTCTTTTGACGAACAACTGCCCTATCAGCCAGTGATGGCCGTGTAG---TGGACTGCCATGGCGTTGACGGGAGCGGGGGATTAGGGTTCGATTCCGGAGAGGGAGCCTGAGAAATAGCTACCACTTCTACGGAGGGCAGCA-------------GGCG-CGCAAATTGCCCAATGTCAAAA-AAAACGATGAGGCA-GCGAAAAGAAATAGAGCCGACGGTGCCTA---GTGCATTGTCGTATTCAATGGGGGATATTTAAACCCATCC-AAAATCGAGTAACAATTGGAGGACAAGTCTGGTGCCAGCACCCGCGGTAATTCCAGCTCCAAAAGCGTATAT------TAATGCTGTTGCTGTTAAAGGGTTCGTAGTTGAATTGAGGGCCTTTGAGGCGCAATGGT-TTGTCCC---------GTCCACTTCGGATTGGTGACCC--ATGCCCTTGAGGTCCGTGAACACTCAGAAACAAG----AAACAC--GGGAGTG-----GTACCTTTCCTGATTTACGCATGTCATGCATGCCAGG-GGGCGCC-C-GTGATTTTTACTGTGACTAAAAAAGTGTGACCAAAGCA-GTCATT--CGACTTGAATTAGAAAGCATGGGATAACAA-AGGAGC---AGCCTATGGGCCACCGTTTCGGCTTTTGTTGGTTTT-AAAAGTCCATTGGAGATTATGGGGCTGT-GCGACAAGCGGCTGGGTGTATTCCCCTTTACTGGGG-------GCACC--------------------------------------CGTCGCCTTTGTGAGAAATCCGTGGCGTTGTCT-------------------------------------------------------------------------------------------------------ATAGGCTTCGGCTTATCGATTTCGTCATCTTCTCGCAACTCGCGGCTTCCAGGAATGAAGGAGGGTAGTTCGG-GGGAGAACGTACTG-GTGCGTCAGAGGTGAAATTCTTAGA-CCGCACC-AAGACGAACTACAGCGAAGGCATTCTTCAAGGATACCTTCCTCAAT--CAAGAACCAAAGTGTGGGGATCGAAGATG-ATTAGAGACCATTGTAGTCCACA---CTGCAA-ACGATGACACCCATGAATTGGGG-AGTTT---------TTGGTCGTAGGCGAGGACGGGTTCATCTCGC-TC-----------------------------------------------------------------------------CTCGTCTCGCCAATGTATATCAATTTACGTGCATATTCTTTTCGGTCC--------------TCGCAA----------GA-GGACCTTTAACGGGAATATCCTCAGCACGTTATCTGACTTCT-TCACGCGAAAGCTTTGAGGTTACAGTCTCAGGGGGGAGTACGTT-C----GCAAGAGTGAAACTTAAAGAAATTGACGGAAT---GGCACCACAAGACGTGGAGCGTGCGGTTTAATTTGACTCAACACGGGGAACTTTA-CCAGATCCGGACAGGGTGAGGATTGACAGATTGAGTGTTCTTTCTCGATCCCCTGAATGGTGGTGCATGGCCGCTTTTGGTCGGTGGAGTGATTTGTTT-GGTTGATTCCGTCAACGG--ACGAGATCCAAGCTGCCCAGTAGGATTCAGAATTGCCCATAGGATAGCAATCCCTTCCGCGGGTTTTACCCAAG-----------------------------------------GTGGGGCGGTATTCGTTTGTATCC-TTCTCTGCGGGATTCCT---TGTT--TTGCACAAGG------TGAGATTTTGGGCAACAGCAGGTCTGTGATGCTCCTCAATGTTCTGGGCGACACGCGCACTACAATGTCAGTGAGAACAAGAAAAACGACTT---------TTGTCGGACCTACTTGATCAAAAGAGTGGGAAAACCCCG--------GAATCACATAGACCCACTTGGGACCGAGTATTGCAATTATTGGTCGCGCAACGAGGAATGTCTCGTAGGCGCAGCTCATCAA-----ACTGTGCCGA--TTACGTCCCTGCCATTTGTACACACCGCCCGTCGTTGTTTCCGATGATGGTGCAATACAGGTGATCGGACAGTCGGGT-------TTTTAACTCGGCCGAAA-GTTCACCGATATTTCTT----------------------------------------------------------------------------------------------------------------------------------------------------------------------------------------------------------------------------------------------------------------------------------------------------------------------------------------------------------------------------------------------------------------------------------------------------------------------------------------------------------------------------------------------------------------------------------------------------------------------------------------------------------------------------------------------------------------------------------------------------------------------------------------------------------------------------------------------------------------------------------------------------------------------------------------------------------------------------------------------------------------------------------------------------------------------------------------------------------------------------------------------------------------------------------------------------------------------------------------------------------------------------------------------------------------------------------------------------------------------------</ns2:sequence><ns2:name>KT728402.1_Trypanosoma_avium_strain_RHE/B40383/AUS/2015/TA2_18S_ribosomal_RNA_gene,_partial_sequence</ns2:name></ns2:Sequence><ns2:Sequence dsseqid="sq138" id="sq137"><ns2:sequence>-----------------------------------------------------------------------------------------------------------------------------------------------------------------------------------------------------------------------------------------------------------------------------------------------------------------------------------------------------------------------------------------------------------------------GTCATATGCTTGTTTCAAGGACTTAGCCATGCATGCCTCAGAATCACT-GCATTG-CAGGAATCTGCGCATGGCTCATTACATCAGACGTAATCTGCCGCCAAAATCTTGCGGTC-TCCGCATTATTGGATAACTTGGCGAAACGCCAAGCTAATACATGAACCWAAGGGACGCTCCCTG--CTACGGCCGCGGGG---------------------------------------------TGAC-----TCGCGGTCACGGGACGTCCTGCGAATGAATGAAATTAA--GACCAACGCCCCCACCCGGGGGCAGTAACACCCAGACGTGTTGA---------------------------CTCAATTCATTCCGTGCGAAAGCCGGTCCTTCTTGGTGCCGGCGTGTGCTGACGAACAACTGCCCTATCAGCCAGTGATGGCCGTGTAG---TGGACTGCCATGGCGTTGACGGGAGCGGGGGATTAGGGTTCGATTCCGGAGAGGGAGCCTGAGAAATAGCTACCACTTCTACGGAGGGCAGCA-------------GGCG-CGCAAATTGCCCAATGTCGAAAAAAAACGATGAGGCA-GCGAAAAGAAATAGAGCCGACCGTGCCTTT-TGTGCACGGTCGTTTTCAATGGGGGATATTTAAACCCATCC-AACATCGAGTAACCATTGGAGGACAAGTCTGGTGCCAGCACCCGCGGTAATTCCAGCTCCAAAAGCGTATAT------TAATGCTGTTGCTGTTAAAGGGTTCGTAGTTGAACTGTGGGCGTTGTGCAGGTGCCGTGTCCGTCC-------------CACCCGACTTG----GGGTGGTGACCCACGCCCTCGGCGCCCGTGAACACACAGAAA--CGAGAAACACGGGAG-CGGTCCCCC--ACTCATTTTACGCATGTCATGC--ATGCGG-GGG--CGTCCGTGATTTTTACTGTGACTAAAAAAGTGCGACCAAAGCA-GTCCGC--CGACTTGAATTACAAAGCATGGGATAACAA-AGCACC---AGCCCTAGGGCCACCGTTTCGGCTTTTGTTGGTTTT-AGAAGTCCTTGGGAGATTATGGCATCGC-GTGCCCGCGCTGTGCGCCGCCCCCCTCCTTCCACGGAGGTGTGTGGCG------------------------------------------------------GGCC------------------------------GCCCGGCGTCC--------TCGTCGTGTGTGTGCCCTCCCTCCCCCTTTT-----------------------------------------------GGGGTGTGTTGGTGTGTCACCACGTCGACGCGCGGTGCCGGGAATGAAGGAGGGTAGTTCGG-GGGAGAACGTAC-TGGTGCGTCAGAGGTGAAATTCTTAGA--CCGCACCAAGACGAACTACAGCGAAGGCATTCTTCAAGGATACCTTCCTCAATCAAG--AACCAAAGTGTGGGGATCAAAGATG-ATTAGAGACCATTGTAGTCCACA---CTGCAA-ACCATGACACCCATGAATTGGGGACCACC---------TGGCTTGCACGGCACGG-TGCTTGCGCC----GATTTGCCTGT--------------------------------------------------------------------------GCGGTCACGACAAACAACTTACGTGTCTATTCTGCTGCCGCACGTTCGCCCCTT----ATTTTTTAAGGGGTTTGTGCGGTTGAACGGGAATATCCTCAGCACGTCGTTTACATTTTTTCACGCGAAAGCTTTGAGGTTACAGTCTCAGGGG-----GGAGTACGTTCGCAAGAGTGAAACTTAAAGAAATTGACGGA---ATGGCACCACAAGACGTGGAGCGTGCGGTTTAATTTGACTCAACACGGGGAACTTTA-CCAGATCCGGACAGGGTGAGGATTGACAGATTGAGTGTTCTTTCTCGATCCCCTGAATGGTGGTGCATGGCCGCTTTTGGTCGGTGGAGTGATTTGTTT-GGTTGATTCCGTCAACGG--ACGAGATCCAAGCTGCCCAGTAGGGCCCGTGATTGTCCGCACAGGACAGCCTACCGTCGTGGGCACAGTGTGTTCC----------------TTCTGGGGGCATCTCTGTGCTCCATGGCGGCGCTATCACACGGGGCCCTTCTCTGCGGGATTCCT-----TGCCCCGCGCAAGG------TGAGATTTTGGGCAACAGCAGGTCTGTGATGCTCCTCAATGTTCTGGGCGACACGCGCACTACAATGTCAGTGAGAACAAGAGTTACCGCGGCGT------TTGCCGCTCCCGCTTGATCAAAAGAGCGGGGAAACCACG--------GAATCACGTAGACCCACTTGGGACCGAGTATTGCAATTATTGGTCGCGCAACGAGGAATGTCTCGTAGGCGCA--GCT-CATC----AAACTGTGCCGATTACGTCCCTGCCATTTGT---------------------------------------------------------------------------------------------------------------------------------------------------------------------------------------------------------------------------------------------------------------------------------------------------------------------------------------------------------------------------------------------------------------------------------------------------------------------------------------------------------------------------------------------------------------------------------------------------------------------------------------------------------------------------------------------------------------------------------------------------------------------------------------------------------------------------------------------------------------------------------------------------------------------------------------------------------------------------------------------------------------------------------------------------------------------------------------------------------------------------------------------------------------------------------------------------------------------------------------------------------------------------------------------------------------------------------------------------------------------------------------------------------------------------------------------------------------------------------</ns2:sequence><ns2:name>KP307024.1_Trypanosoma_congolense_'dzanga-sangha'_isolate_G22_18S_ribosomal_RNA_gene,_partial_sequence</ns2:name></ns2:Sequence><ns2:Sequence dsseqid="sq140" id="sq139"><ns2:sequence>---------------------------------------------------------------------------------------------------------------------------------------------------------------------------------------------------------------------------------------------------------------------------------------------------------------------------------------------------------------------------------------------------------------------------------------------TTAGCCATGCATGCCTCAGAATCA--CTGCATTGCAGGAATCTGCGCATGGCTCATTACATCAGACGTAATCTGCCGCAAAAATGTTGCGGTC-TCCGCAAAATTGGATAACTTG--------------------------------------------------GCGAAACGCCAAGCTAATACATGAATTAAGG-GACGCGT-TCTGTTCCGGCGG-TGGGGCAACTTGCCGCCTTGGCGCGTCCGGCGAATGAATGAAAGTAAAA--CCAACGCCTTC----ACCGGCAGTAACACTTAGAAGTGCTGACTCAATTCATTCC-GTGCGAAAGCT-----------------------------GGGTTTTTTACCTGGCGTCTTTTGACGAACAACTGCCCTATCAGCCAGCGATGGCCGTGTAG---TGGACTGCCATGGCGTTGACGGGAGCGGGGGATTAGGGTTCGATTCCGGAGAGGGAGCCTGAGAAATAGCTACCACTTCTACGGAGGGCAGCA-------------GGCG-CGCAAATTGCCCAATGTCAAAAAAAAACGATGAGGCA-GCGAAAAGAAATAGAGCCGACAGCGCCTT---TGGCGTTGTCGTTTTCAATGGGGGATATTTAAACCCATCC-AAAATCGAGTAACAATTGGAGGACAAGTCTGGTGCCAGCACCCGCGGTAATTCCAGCTCCAAAAGCGTATAT------TAATGCTGTTGCTGTTAAAGGGTTCGTAGTTGAACTGTGGGCCTTTGAGGCGCATTGGTTTTGTCCC---------GTCCACTTCGGATCGGTGACCC--ATGCCCTTGAGGTCCGTGAACACACAGAACCAAG----AAAC-------ACGGG-AGTGGTACTTTCCTGATTCTCGCATGTCGTGCATGCCAGG-GGGC-GCCCGTGATTTTTTACTGTGACTAAAAAAGTGTGACCAAAGCA-GTCAGT--CGACTTGAATTAGAAAGCATGGGATAACAA-AGGAGC---AGCCTATGGGCCACCGTTTCGGCTTTTGTTGGTTTT-AAAAGTCCATTGGAGATTATGGGGCTGC-GCGACAAGCGGCTGGGTGTCTTCTTCAATGAAG----------GCAAC--------------------------------------CGTCGCCTTTGTGGGAAATCCGTGTCCATTCC------------------------------------------------------------------------------------------------------GCGGGGGCTTCGGCATCTCGTGTTTGGCGCCTTCCCTCAACTCGTGGCTTCCAGGAATGAAGGAGGGTAGTTCGG-GGGAGAACGTACTG-GTGCGTCAGAGGTGAAATTCTTAGA-CCGCACC-AAGACGAACTACAGCGAAGGCATTCTTCAAGGATACCTTCCTCAA-TCAAGAACCAGAGTGTGG-GGATCGAAGATG-ATTAGAGACCATTGTAGTCCACA---CTGCAA-ACGATGACACCCATGAATTGGGGAGTTTT---------TGGTCG-TAGGCGTAGTCGGGTTCGCCCCGCACT----------------------------------------------------------------------------ACG--TCTCACCAATAGATATCAATTTACGTGCATATTCTATTCGTCCC--------------TCGAAA----------GGGGGGCCTATAACGGGAATATCCTCAGCACGTTATCTGACTTCT-TCACGCGAAAGCTTTGAGGTTACAGTCTCAGGGGGGAGTACGTT-CGCAA----GGGTG-AAACTTAAAGAAATTGACGGA--ATGGCACCACAAGACGTGGAGCGTGCGGTTTAATTTGACTCAACACGGGGAACTTTA-CCAGATCCGGACAGGGTGAGGATTGACAGATTGAGTGTTCTTTCTCGATCCCCTGAATGGTGGTGCATGGCCGCTTTTGGTCGGTGGAGTGATTTGTTT-GGTTGATTCCGTCAACGG--ACGAGATCCAAGCTGCCCAGTAGGATTCAGGATTGTCCATAGGATAGCAATCCCTTCCGCGGGTTTTACCCAAG-----------------------------------------GGGGGGCGGTATCCAGTTGAAT-CCTTCTCTGCGGGATTCCT---TGTT--TCGCGCAAGG------TGAGATTTTGGGCAACAGCAGGTCTGTGATGCTCCTCAATGTTCTGGGCGACACGCGCACTACAATGTCAGTGAGAACAAGAAAAACGACTT---------TTGTCGGACCTACTCGATCAAAAGAGTGGGGAAACCCCG--------GAATCACGTAGACCCACTTGGGACCGAGTATTGCAATTATTGGTCGCGCAACGAGGAATGTCTCGTAGGCGCAGCTCATCAA-----ACTGTGCCGA--TTACGTCCCTGCCATTTGTACACACCGCCCGTCGTTGTTTCCGATGATGGTGGAATACAGGTGATCGGACAGTCGAGC-------GTCCCGCTTGACTGAAA-GTTCACCGATATTTCTT----------------------------------------------------------------------------------------------------------------------------------------------------------------------------------------------------------------------------------------------------------------------------------------------------------------------------------------------------------------------------------------------------------------------------------------------------------------------------------------------------------------------------------------------------------------------------------------------------------------------------------------------------------------------------------------------------------------------------------------------------------------------------------------------------------------------------------------------------------------------------------------------------------------------------------------------------------------------------------------------------------------------------------------------------------------------------------------------------------------------------------------------------------------------------------------------------------------------------------------------------------------------------------------------------------------------------------------------------------------------------</ns2:sequence><ns2:name>AB828157.1_Trypanosoma_sp._Coma2_gene_for_18S_ribosomal_RNA,_partial_sequence</ns2:name></ns2:Sequence><ns2:Sequence dsseqid="sq142" id="sq141"><ns2:sequence>---------------------------------------------------------------------------------------------------------------------------------------------------------------------------------------------------------------------------------------------------------------------------------------------------------------------------------------------------------------------------------------------------------------------------------------------TTAGCCATGCATGCCTCAGAATCA--CTGCATTGCAGGAATCTGCGCATGGCTCATTACATCAGACGTAATCTGCCGCAAAAATATTGCGGTT-TCCGCAACATTGGATAACTTG--------------------------------------------------GCGAAACGCCAAGCTAATACATGAACCAAAG-GGACGCTCTCTGTTCCGG-CGATGGGGCAACTCACCGCTATGGGACGTCCAGCGAATGAATGAAAGTAAAA--TCAATGCCTTA----ACCGGCAGTAACACCCAGAAGTGTTGACTCAATTCATTC-CGTGCGAAAGCC-----------------------------GGGTT--TTACCCGGCGTCTTTTGACGAACAACTGCCCTATCAGCCAGTGATGGCCGTGTAG---TGGACTGCCATGGCGTTGACGGGAGCGGGGGATTAGGGTTCGATTCCGGAGAGGGAGCCTGAGAAATAGCTACCACTTCTACGGAGGGCAGCA-------------GGCG-CGCAAATTGCCCAATGTCAAAAAAAAACGATGAGGCA-GCGAAAAGAAATAGAGCCGACGGTGCCTA---GTGCATTGTCGTATTCAATGGGGGATATTTAAACCCATCC-AAAATCGAGTAACAATTGGAGGACAAGTCTGGTGCCAGCACCCGCGGTAATTCCAGCTCCAAAAGCGTATAT------TAATGCTGTTGCTGTTAAAGGGTTCGTAGTTGAATTGAGGGCCTTTGAGGCGCAATGGT-TTGTCCC---------GTCCACTTCGGATTGGTGACCC--ATGCCCTTGAGGTCCGTGAACACTCAGAAACAAA----AAACAC--GGGAGTG-----GTACCTTTCCTGATTTACGCATGTCATGCATGCCAGG-GGGCGCC-C-GTGATTTTTACTGTGACTAAAAAAGTGTGACCAAAGCA-GTCATT--CGACTTGAATTAGAAAGCATGGGATAACAA-AGGAGC---AGCCTATGGGCCACCGTTTCGGCTTTTGTTGGTTTT-AAAAGTCCATTGGAGATTATGGGGCTGT-GCGACAAGCGGCTGGGTGTATTCCCCTTTACTGGGG-------GCACC--------------------------------------CGTCGCCTTTGTGAGAAATCAGTGGCGTT-ATTG-----------------------------------------------------------------------------------------------------TATAGGCTTCGGTTTATCAATTTCGTCGCCTTCTCGCAACTCGCGGCATCCAGGAATGAAGGAGGGTAGTTCGG-GGGAGAACGTACTG-GTGCGTCAGAGGTGAAATTCTTAGA-CCGCACC-AAGACGAACTACAGCGAAGGCATTCTTCAAGGAT-ACCTTCCTCAATCAAG-AACCAAAGTGTGGGGATCGAAGATG-ATTAGAGACCATTGTAGTCCACA---CTGC-A-AACGATGACACCCATGAATTGGGGAGTTT---------TTGGTCGTAGGCGAGGACGGGTTCATCTCGC-T-----------------------------------------------------------------------------CCTTGTCTCGCCAATGTATATCAATTTACGTGCATATTCTTTTCGGTCC--------------TCGCAA----------GG-GGACCTTTAACGGGAATATCCTCAGCACGTTATCTGACTTCT-TCACGCGAAAGCTTTGAGGTTACAGTCTCAGGGGGGAGTACGTT-C----GCAAGAGTGAAACTTAAAGAAATTGACGGAAT---GGCACCACAAGACGTGGAGCGTGCGGTTTAATTTGACTCAACACGGGGAACTTTA-CCAGATCCGGACAGGGTGAGGATTGACAGATTGAGTGTTCTTTCTCGATCCCCTGAATGGTGGTGCATGGCCGCTTTTGGTCGGTGGAGTGATTTGTTT-GGTTGATTCCGTCAACGG--ACGAGATCCAAGCTGCCCAGTAGGATTCAGAATTGCCCATAGGATAGCAATCCCTTCCGCGGGTTTTACCCAAG-----------------------------------------GTGGGGCGGTATTCGTTTGTATCC-TTCTCTGCGGGATTCCT---TGTT--TTGCACAAGG------TGAGATTTTGGGCAACAGCAGGTCTGTGATGCTCCTCAATGTTCTGGGCGACACGCGCACTACAATGTCAGTGAGAACAAGAAAAACGACTT---------TTGTCGGACCTACTTGATCAAAAGAGTGGGAAAACCCCG--------GAATCACATAGACCCACTTGGGACCGAGTATTGCAATTATTGGTCGCGCAACGAGGAATGTCTCGTAGGCGCAGCTCATCAA-----ACTGTGCCGA--TTACGTCCCTGCCATTTGTACACACCGCCCGTCGTTGTTTCCGATGATGGTGCAATACAGGTGATCGGACAGTCGGGT-------TTTTAACTCGGCCGAAA-GTTCACCGATATTTCTT----------------------------------------------------------------------------------------------------------------------------------------------------------------------------------------------------------------------------------------------------------------------------------------------------------------------------------------------------------------------------------------------------------------------------------------------------------------------------------------------------------------------------------------------------------------------------------------------------------------------------------------------------------------------------------------------------------------------------------------------------------------------------------------------------------------------------------------------------------------------------------------------------------------------------------------------------------------------------------------------------------------------------------------------------------------------------------------------------------------------------------------------------------------------------------------------------------------------------------------------------------------------------------------------------------------------------------------------------------------------------</ns2:sequence><ns2:name>KT728396.1_Trypanosoma_thomasbancrofti_strain_RHE/B40584/AUS/2015/TB2_18S_ribosomal_RNA_gene,_partial_sequence</ns2:name></ns2:Sequence><ns2:Sequence dsseqid="sq144" id="sq143"><ns2:sequence>---------------------------------------------------------------------------------------------------------------------------------------------------------------------------------------------------------------------------------------------------------------------------------------------------------------------------------------------------------------------------------------------------------------------------------------------TTAGCCATGCATGCCTCAGAATCA--CTGCATTGCAGGAATCTGCGCATGGCTCATTACATCAGACGTAATCTGCCGCAAAAATATTGCGGTT-TCCGCAACATTGGATAACTTG--------------------------------------------------GCGAAACGCCAAGCTAATACATGAACCAAAG-GGACGCTCTCTGTTCCGG-CGATGGGGCAACTCACCGCTATGGGACGTCCAGCGAATGAATGAAAGTAAAA--TCAATGCCTTA----ACCGGCAGTAACACCCAGAAGTGTTGACTCAATTCATTC-CGTGCGAAAGCC-----------------------------GGGTT--TTACCCGGCGTCTTTTGACGAACAACTGCCCTATCAGCCAGTGATGGCCGTGTAG---TGGACTGCCATGGCGTTGACGGGAGCGGGGGATTAGGGTTCGATTCCGGAGAGGGAGCCTGAGAAATAGCTACCACTTCTACGGAGGGCAGCA-------------GGCG-CGCAAATTGCCCAATGTCAAAAAAAAACGATGAGGCA-GCGAAAAGAAATAGAGCCGACGGTGCCTA---GTGCATTGTCGTATTCAATGGGGGATATTTAAACCCATCC-AAAATCGAGTAACAATTGGAGGACAAGTCTGGTGCCAGCACCCGCGGTAATTCCAGCTCCAAAAGCGTATAT------TAATGCTGTTGCTGTTAAAGGGTTCGTAGTTGAATTGAGGGCCTTTGAGGCGCAATGGT-TTGTCCC---------GTCCACTTCGGATTGGTGACCC--ATGCCCTTGAGGTCCGTGAACACTCAGAAACAAA----AAACAC--GGGAGTG-----GTACCTTTCCTGATTTACGCATGTCATGCATGCCAGG-GGGCGCC-C-GTGATTTTTACTGTGACTAAAAAAGTGTGACCAAAGCA-GTCATT--CGACTTGAATTAGAAAGCATGGGATAACAA-AGGAGC---AGCCTATGGGCCACCGTTTCGGCTTTTGTTGGTTTT-AAAAGTCCATTGGAGATTATGGGGCTGT-GCGACAAGCGGCTGGGTGTATTCCCCTTTACTGGGG-------GCACC--------------------------------------CGTCGCCTTTGTGAGAAATCAGTGGCGTT-ATTG-----------------------------------------------------------------------------------------------------TATAGGCTTCGGTTTATCAATTTCGTCGCCTTCTCGCAACTCGCGGCATCCAGGAATGAAGGAGGGTAGTTCGG-GGGAGAACGTACTG-GTGCGTCAGAGGTGAAATTCTTAGA-CCGCACC-AAGACGAACTACAGCGAAGGCATTCTTCAAGGAT-ACCTTCCTCAATCAAG-AACCAAAGTGTGGGGATCGAAGATG-ATTAGAGACCATTGTAGTCCACA---CTGC-A-AACGATGACACCCATGAATTGGGGAGTTT---------TTGGTCGTAGGCGAGGACGGGTTCATCTCGC-T-----------------------------------------------------------------------------CCTTGTCTCGCCAATGTATATCAATTTACGTGCATATTCTTTTCGGTCC--------------TCGCAA----------GG-GGACCTTTAACGGGAATATCCTCAGCACGTTATCTGACTTCT-TCACGCGAAAGCTTTGAGGTTACAGTCTCAGGGGGGAGTACGTT-C----GCAAGAGTGAAACTTAAAGAAATTGACGGAAT---GGCACCACAAGACGTGGAGCGTGCGGTTTAATTTGACTCAACACGGGGAACTTTA-CCAGATCCGGACAGGGTGAGGATTGACAGATTGAGTGTTCTTTCTCGATCCCCTGAATGGTGGTGCATGGCCGCTTTTGGTCGGTGGAGTGATTTGTTT-GGTTGATTCCGTCAACGG--ACGAGATCCAAGCTGCCCAGTAGGATTCAGAATTGCCCATAGGATAGCAATCCCTTCCGCGGGTTTTACCCAAG-----------------------------------------GTGGGGCGGTATTCGTTTGTATCC-TTCTCTGCGGGATTCCT---TGTT--TTGCACAAGG------TGAGATTTTGGGCAACAGCAGGTCTGTGATGCTCCTCAATGTTCTGGGCGACACGCGCACTACAATGTCAGTGAGAACAAGAAAAACGACTT---------TTGTCGGACCTACTTGATCAAAAGAGTGGGAAAACCCCG--------GAATCACATAGACCCACTTGGGACCGAGTATTGCAATTATTGGTCGCGCAACGAGGAATGTCTCGTAGGCGCAGCTCATCAA-----ACTGTGCCGA--TTACGTCCCTGCCATTTGTACACACCGCCCGTCGTTGTTTCCGATGATGGTGCAATACAGGTGATCGGACAGTCGGGT-------TTTTAACTCGGCCGAAA-GTTCACCGATATTTCTT----------------------------------------------------------------------------------------------------------------------------------------------------------------------------------------------------------------------------------------------------------------------------------------------------------------------------------------------------------------------------------------------------------------------------------------------------------------------------------------------------------------------------------------------------------------------------------------------------------------------------------------------------------------------------------------------------------------------------------------------------------------------------------------------------------------------------------------------------------------------------------------------------------------------------------------------------------------------------------------------------------------------------------------------------------------------------------------------------------------------------------------------------------------------------------------------------------------------------------------------------------------------------------------------------------------------------------------------------------------------------</ns2:sequence><ns2:name>KT728395.1_Trypanosoma_thomasbancrofti_strain_RHE/B30214/AUS/2014/TB2_18S_ribosomal_RNA_gene,_partial_sequence</ns2:name></ns2:Sequence><ns2:Sequence dsseqid="sq146" id="sq145"><ns2:sequence>---------------------------------------------------------------------------------------------------------------------------------------------------------------------------------------------------------------------------------------------------------------------------------------------------------------------------------------------------------------------------------------------------------------------------------------------TTAGCCATGCATGCCTCAGAATCA--CTGCATTGCAGGAATCTGCGCATGGCTCATTACATCAGACGTAATCTGCCGCAAAAATATTGCGGTT-TCCGCAACATTGGATAACTTG--------------------------------------------------GCGAAACGCCAAGCTAATACATGAACCAAAG-GGACGCTCTCTGTTCCGG-CGGTGGGGCAACTCACCGCCATGGGACGTCCAGCGAATGAATGAAAGTAAAA--TCAATGCCTTA----ACCGGCAGTAACACCCAGAAGTGTTGACTCAATTCATTC-CGTGCGAAAGCC-----------------------------GGGTT--TTACCCGGCGTCTTTTGACGAACAACTGCCCTATCAGCCAGTGATGGCCGTGTAG---TGGACTGCCATGGCGTTGACGGGAGCGGGGGATTAGGGTTCGATTCCGGAGAGGGAGCCTGAGAAATAGCTACCACTTCTACGGAGGGCAGCA-------------GGCG-CGCAAATTGCCCAATGTCAAAAAAAAACGATGAGGCA-GCGAAAAGAAATAGAGCCGACGGTGCCTA---GTGCATTGTCGTATTCAATGGGGGATATTTAAACCCATCC-AAAATCGAGTAACAATTGGAGGACAAGTCTGGTGCCAGCACCCGCGGTAATTCCAGCTCCAAAAGCGTATAT------TAATGCTGTTGCTGTTAAAGGGTTCGTAGTTGAATTGAGGGCCTTTGAGGTGCAATGGT-TTGTCCC---------GTCCACTTCGGATTGGTGACCC--ATGCCCTTGAGGTCCGTGAACACTCAGAAACAAG----AAACAC--GGGAGTG-----GTACCTTTCCTGATTTACGCATGTCATGCATGCCAGG-GGGCGCC-C-GTGATTTTTACTGTGACTAAAAAAGTGTGACCAAAGCA-GTCATT--CGACTTGAATTAGAAAGCATGGGATAACAA-AGGAGC---AGCCTATGGGCCACCGTTTCGGCTTTTGTTGGTTTT-AAAAGTCCATTGGAGATTATGGGGCTGT-GCGACAAGCGGCTGGGTGTATTCCCCTTTACTGGGG-------GCACC--------------------------------------CGTCGCCTTTGTGAGAAATCCGTGGCGTTAATTG-----------------------------------------------------------------------------------------------------TATAGGCTTCGGTTTATCAATTTCGTCGCCTTCTCGCAACTCGCGGCATCCAGGAATGAAGGAGGGTAGTTCGG-GGGAGAACGTACTG-GTGCGTCAGAGGTGAAATTCTTAGA-CCGCACC-AAGACGAACTACAGCGAAGGCATTCTTCAAGGAT-ACCTTCCTCAATCAAG-AACCAAAGTGTGGGGATCGAAGATG-ATTAGAGACCATTGTAGTCCACA---CTGC-A-AACGATGACACCCATGAATTGGGGAGTTT---------TTGGTCGTAGGCGAGGACGGGTTCATCTCGC-T-----------------------------------------------------------------------------CCTTGTCTCGCCAATGTATATCAATTTACGTGCATATTCTTTTCGGTCC--------------TCGCAA----------GG-GGACCTTTAACGGGAATATCCTCAGCACGTTATCTGACTTCT-TCACGCGAAAGCTTTGAGGTTACAGTCTCAGGGGGGAGTACGTT-C----GCAAGAGTGAAACTTAAAGAAATTGACGGAAT---GGCACCACAAGACGTGGAGCGTGCGGTTTAATTTGACTCAACACGGGGAACTTTA-CCAGATCCGGACAGGGTGAGGATTGACAGATTGAGTGTTCTTTCTCGATCCCCTGAATGGTGGTGCATGGCCGCTTTTGGTCGGTGGAGTGATTTGTTT-GGTTGATTCCGTCAACGG--ACGAGATCCAAGCTGCCCAGTAGGATTCAGAATTGCCCATAGGATAGCAATCCCTTCCGCGGGTTTTACCCAAG-----------------------------------------GTGGGGCGGTATTCGTTTGTATCC-TTCTCTGCGGGATTCCT---TGTT--TTGCACAAGG------TGAGATTTTGGGCAACAGCAGGTCTGTGATGCTCCTCAATGTTCTGGGCGACACGCGCACTACAATGTCAGTGAGAACAAGAAAAACGACTT---------TTGTCGGACCTACTTGATCAAAAGAGTGGGAAAACCCCG--------GAATCACATAGACCCACTTGGGACCGAGTATTGCAATTATTGGTCGCGCAACGAGGAATGTCTCGTAGGCGCAGCTCATCAA-----ACTGTGCCGA--TTACGTCCCTGCCATTTGTACACACCGCCCGTCGTTGTTTCCGATGATGGTGCAATACAGGTGATCGGACAGTCGGGT-------TTTTAACTCGGCCGAAA-GTTCACCGATATTTCTT----------------------------------------------------------------------------------------------------------------------------------------------------------------------------------------------------------------------------------------------------------------------------------------------------------------------------------------------------------------------------------------------------------------------------------------------------------------------------------------------------------------------------------------------------------------------------------------------------------------------------------------------------------------------------------------------------------------------------------------------------------------------------------------------------------------------------------------------------------------------------------------------------------------------------------------------------------------------------------------------------------------------------------------------------------------------------------------------------------------------------------------------------------------------------------------------------------------------------------------------------------------------------------------------------------------------------------------------------------------------------</ns2:sequence><ns2:name>KT728374.1_Trypanosoma_thomasbancrofti_strain_RHE/B40305/AUS/2015/TB1_18S_ribosomal_RNA_gene,_partial_sequence</ns2:name></ns2:Sequence><ns2:Sequence dsseqid="sq148" id="sq147"><ns2:sequence>---------------------------------------------------------------------------------------------------------------------------------------------------------------------------------------------------------------------------------------------------------------------------------------------------------------------------------------------------------------------------------------------------------------------------------------------TTAGCCATGCATGCCTCAGAATCA--CTGCATTGCAGGAATCTGCGCATGGCTCATTACATCAGACGTAATCTGCCGCAAAAATATTGCGGTT-TCCGCAACATTGGATAACTTG--------------------------------------------------GCGAAACGCCAAGCTAATACATGAACCAAAG-GGACGCTCTCTGTTCCGG-CGGTGGGGCAACTCACCGCCATGGGACGTCCAGCGAATGAATGAAAGTAAAA--TCAATGCCTTA----ACCGGCAGTAACACCCAGAAGTGTTGACTCAATTCATTC-CGTGCGAAAGCC-----------------------------GGGTT--TTACCCGGCGTCTTTTGACGAACAACTGCCCTATCAGCCAGTGATGGCCGTGTAG---TGGACTGCCATGGCGTTGACGGGAGCGGGGGATTAGGGTTCGATTCCGGAGAGGGAGCCTGAGAAATAGCTACCACTTCTACGGAGGGCAGCA-------------GGCG-CGCAAATTGCCCAATGTCAAAAAAAAACGATGAGGCA-GCGAAAAGAAATAGAGCCGACGGTGCCTA---GTGCATTGTCGTATTCAATGGGGGATATTTAAACCCATCC-AAAATCGAGTAACAATTGGAGGACAAGTCTGGTGCCAGCACCCGCGGTAATTCCAGCTCCAAAAGCGTATAT------TAATGCTGTTGCTGTTAAAGGGTTCGTAGTTGAATTGAGGGCCTTTGAGGTGCAATGGT-TTGTCCC---------GTCCACTTCGGATTGGTGACCC--ATGCCCTTGAGGTCCGTGAACACTCAGAAACAAG----AAACAC--GGGAGTG-----GTACCTTTCCTGATTTACGCATGTCATGCATGCCAGG-GGGCGCC-C-GTGATTTTTACTGTGACTAAAAAAGTGTGACCAAAGCA-GTCATT--CGACTTGAATTAGAAAGCATGGGATAACAA-AGGAGC---AGCCTATGGGCCACCGTTTCGGCTTTTGTTGGTTTT-AAAAGTCCATTGGAGATTATGGGGCTGT-GCGACAAGCGGCTGGGTGTATTCCCCTTTACTGGGG-------GCACC--------------------------------------CGTCGCCTTTGTGAGAAATCCGTGGCGTTAATTG-----------------------------------------------------------------------------------------------------TATAGGCTTCGGTTTATCAATTTCGTCGCCTTCTCGCAACTCGCGGCATCCAGGAATGAAGGAGGGTAGTTCGG-GGGAGAACGTACTG-GTGCGTCAGAGGTGAAATTCTTAGA-CCGCACC-AAGACGAACTACAGCGAAGGCATTCTTCAAGGAT-ACCTTCCTCAATCAAG-AACCAAAGTGTGGGGATCGAAGATG-ATTAGAGACCATTGTAGTCCACA---CTGC-A-AACGATGACACCCATGAATTGGGGAGTTT---------TTGGTCGTAGGCGAGGACGGGTTCATCTCGC-T-----------------------------------------------------------------------------CCTTGTCTCGCCAATGTATATCAATTTACGTGCATATTCTTTTCGGTCC--------------TCGCAA----------GG-GGACCTTTAACGGGAATATCCTCAGCACGTTATCTGACTTCT-TCACGCGAAAGCTTTGAGGTTACAGTCTCAGGGGGGAGTACGTT-C----GCAAGAGTGAAACTTAAAGAAATTGACGGAAT---GGCACCACAAGACGTGGAGCGTGCGGTTTAATTTGACTCAACACGGGGAACTTTA-CCAGATCCGGACAGGGTGAGGATTGACAGATTGAGTGTTCTTTCTCGATCCCCTGAATGGTGGTGCATGGCCGCTTTTGGTCGGTGGAGTGATTTGTTT-GGTTGATTCCGTCAACGG--ACGAGATCCAAGCTGCCCAGTAGGATTCAGAATTGCCCATAGGATAGCAATCCCTTCCGCGGGTTTTACCCAAG-----------------------------------------GTGGGGCGGTATTCGTTTGTATCC-TTCTCTGCGGGATTCCT---TGTT--TTGCACAAGG------TGAGATTTTGGGCAACAGCAGGTCTGTGATGCTCCTCAATGTTCTGGGCGACACGCGCACTACAATGTCAGTGAGAACAAGAAAAACGACTT---------TTGTCGGACCTACTTGATCAAAAGAGTGGGAAAACCCCG--------GAATCACATAGACCCACTTGGGACCGAGTATTGCAATTATTGGTCGCGCAACGAGGAATGTCTCGTAGGCGCAGCTCATCAA-----ACTGTGCCGA--TTACGTCCCTGCCATTTGTACACACCGCCCGTCGTTGTTTCCGATGATGGTGCAATACAGGTGATCGGACAGTCGGGT-------TTTTAACTCGGCCGAAA-GTTCACCGATATTTCTT----------------------------------------------------------------------------------------------------------------------------------------------------------------------------------------------------------------------------------------------------------------------------------------------------------------------------------------------------------------------------------------------------------------------------------------------------------------------------------------------------------------------------------------------------------------------------------------------------------------------------------------------------------------------------------------------------------------------------------------------------------------------------------------------------------------------------------------------------------------------------------------------------------------------------------------------------------------------------------------------------------------------------------------------------------------------------------------------------------------------------------------------------------------------------------------------------------------------------------------------------------------------------------------------------------------------------------------------------------------------------</ns2:sequence><ns2:name>KT728373.1_Trypanosoma_thomasbancrofti_strain_RHE/B20358/AUS/2013/TB1_18S_ribosomal_RNA_gene,_partial_sequence</ns2:name></ns2:Sequence><ns2:Sequence dsseqid="sq150" id="sq149"><ns2:sequence>---------------------------------------------------------------------------------------------------------------------------------------------------------------------------------------------------------------------------------------------------------------------------------------------------------------------------------------------------------------------------------------------------------------------------------------------TTAGCCATGCATGCCTCAGAATCA--CTGCATTGCAGGAATCTGCGCATGGCTCATTACATCAGACGTAATCTGCCGCAAAAATATTGCGGTT-TCCGCAACATTGGATAACTTG--------------------------------------------------GCGAAACGCCAAGCTAATACATGAACCAAAG-GGACGCTCTCTGTTCCGG-CGGTGGGGCAACTCACCGCCATGGGACGTCCAGCGAATGAATGAAAGTAAAA--TCAATGCCTTA----ACCGGCAGTAACACCCAGAAGTGTTGACTCAATTCATTC-CGTGCGAAAGCC-----------------------------GGGTT--TTACCCGGCGTCTTTTGACGAACAACTGCCCTATCAGCCAGTGATGGCCGTGTAG---TGGACTGCCATGGCGTTGACGGGAGCGGGGGATTAGGGTTCGATTCCGGAGAGGGAGCCTGAGAAATAGCTACCACTTCTACGGAGGGCAGCA-------------GGCG-CGCAAATTGCCCAATGTCAAAAAAAAACGATGAGGCA-GCGAAAAGAAATAGAGCCGACGGTGCCTA---GTGCATTGTCGTATTCAATGGGGGATATTTAAACCCATCC-AAAATCGAGTAACAATTGGAGGACAAGTCTGGTGCCAGCACCCGCGGTAATTCCAGCTCCAAAAGCGTATAT------TAATGCTGTTGCTGTTAAAGGGTTCGTAGTTGAATTGAGGGCCTTTGAGGTGCAATGGT-TTGTCCC---------GTCCACTTCGGATTGGTGACCC--ATGCCCTTGAGGTCCGTGAACACTCAGAAACAAG----AAACAC--GGGAGTG-----GTACCTTTCCTGATTTACGCATGTCATGCATGCCAGG-GGGCGCC-C-GTGATTTTTACTGTGACTAAAAAAGTGTGACCAAAGCA-GTCATT--CGACTTGAATTAGAAAGCATGGGATAACAA-AGGAGC---AGCCTATGGGCCACCGTTTCGGCTTTTGTTGGTTTT-AAAAGTCCATTGGAGATTATGGGGCTGT-GCGACAAGCGGCTGGGTGTATTCCCCTTTACTGGGG-------GCACC--------------------------------------CGTCGCCTTTGTGAGAAATCCGTGGCGTTAATTG-----------------------------------------------------------------------------------------------------TATAGGCTTCGGTTTATCAATTTCGTCGCCTTCTCGCAACTCGCGGCATCCAGGAATGAAGGAGGGTAGTTCGG-GGGAGAACGTACTG-GTGCGTCAGAGGTGAAATTCTTAGA-CCGCACC-AAGACGAACTACAGCGAAGGCATTCTTCAAGGAT-ACCTTCCTCAATCAAG-AACCAAAGTGTGGGGATCGAAGATG-ATTAGAGACCATTGTAGTCCACA---CTGC-A-AACGATGACACCCATGAATTGGGGAGTTT---------TTGGTCGTAGGCGAGGACGGGTTCATCTCGC-T-----------------------------------------------------------------------------CCTTGTCTCGCCAATGTATATCAATTTACGTGCATATTCTTTTCGGTCC--------------TCGCAA----------GG-GGACCTTTAACGGGAATATCCTCAGCACGTTATCTGACTTCT-TCACGCGAAAGCTTTGAGGTTACAGTCTCAGGGGGGAGTACGTT-C----GCAAGAGTGAAACTTAAAGAAATTGACGGAAT---GGCACCACAAGACGTGGAGCGTGCGGTTTAATTTGACTCAACACGGGGAACTTTA-CCAGATCCGGACAGGGTGAGGATTGACAGATTGAGTGTTCTTTCTCGATCCCCTGAATGGTGGTGCATGGCCGCTTTTGGTCGGTGGAGTGATTTGTTT-GGTTGATTCCGTCAACGG--ACGAGATCCAAGCTGCCCAGTAGGATTCAGAATTGCCCATAGGATAGCAATCCCTTCCGCGGGTTTTACCCAAG-----------------------------------------GTGGGGCGGTATTCGTTTGTATCC-TTCTCTGCGGGATTCCT---TGTT--TTGCACAAGG------TGAGATTTTGGGCAACAGCAGGTCTGTGATGCTCCTCAATGTTCTGGGCGACACGCGCACTACAATGTCAGTGAGAACAAGAAAAACGACTT---------TTGTCGGACCTACTTGATCAAAAGAGTGGGAAAACCCCG--------GAATCACATAGACCCACTTGGGACCGAGTATTGCAATTATTGGTCGCGCAACGAGGAATGTCTCGTAGGCGCAGCTCATCAA-----ACTGTGCCGA--TTACGTCCCTGCCATTTGTACACACCGCCCGTCGTTGTTTCCGATGATGGTGCAATACAGGTGATCGGACAGTCGGGT-------TTTTAACTCGGCCGAAA-GTTCACCGATATTTCTT----------------------------------------------------------------------------------------------------------------------------------------------------------------------------------------------------------------------------------------------------------------------------------------------------------------------------------------------------------------------------------------------------------------------------------------------------------------------------------------------------------------------------------------------------------------------------------------------------------------------------------------------------------------------------------------------------------------------------------------------------------------------------------------------------------------------------------------------------------------------------------------------------------------------------------------------------------------------------------------------------------------------------------------------------------------------------------------------------------------------------------------------------------------------------------------------------------------------------------------------------------------------------------------------------------------------------------------------------------------------------</ns2:sequence><ns2:name>KT728376.1_Trypanosoma_thomasbancrofti_strain_RHE/B20332/AUS/2015/TB1_18S_ribosomal_RNA_gene,_partial_sequence</ns2:name></ns2:Sequence><ns2:Sequence dsseqid="sq152" id="sq151"><ns2:sequence>---------------------------------------------------------------------------------------------------------------------------------------------------------------------------------------------------------------------------------------------------------------------------------------------------------------------------------------------------------------------------------------------------------------------------------------------TTAGCCATGCATGCCTCAGAATCA--CTGCATTGCAGGAATCTGCGCATGGCTCATTACATCAGACGTAATCTGCCGCAAAAATATTGCGGTT-TCCGCAACATTGGATAACTTG--------------------------------------------------GCGAAACGCCAAGCTAATACATGAACCAAAG-GGACGCTCTCTGTTCCGG-CGGTGGGGCAACTCACCGCCATGGGACGTCCAGCGAATGAATGAAAGTAAAA--TCAATGCCTTA----ACCGGCAGTAACACCCAGAAGTGTTGACTCAATTCATTC-CGTGCGAAAGCC-----------------------------GGGTT--TTACCCGGCGTCTTTTGACGAACAACTGCCCTATCAGCCAGTGATGGCCGTGTAG---TGGACTGCCATGGCGTTGACGGGAGCGGGGGATTAGGGTTCGATTCCGGAGAGGGAGCCTGAGAAATAGCTACCACTTCTACGGAGGGCAGCA-------------GGCG-CGCAAATTGCCCAATGTCAAAAAAAAACGATGAGGCA-GCGAAAAGAAATAGAGCCGACGGTGCCTA---GTGCATTGTCGTATTCAATGGGGGATATTTAAACCCATCC-AAAATCGAGTAACAATTGGAGGACAAGTCTGGTGCCAGCACCCGCGGTAATTCCAGCTCCAAAAGCGTATAT------TAATGCTGTTGCTGTTAAAGGGTTCGTAGTTGAATTGAGGGCCTTTGAGGTGCAATGGT-TTGTCCC---------GTCCACTTCGGATTGGTGACCC--ATGCCCTTGAGGTCCGTGAACACTCAGAAACAAG----AAACAC--GGGAGTG-----GTACCTTTCCTGATTTACGCATGTCATGCATGCCAGG-GGGCGCC-C-GTGATTTTTACTGTGACTAAAAAAGTGTGACCAAAGCA-GTCATT--CGACTTGAATTAGAAAGCATGGGATAACAA-AGGAGC---AGCCTATGGGCCACCGTTTCGGCTTTTGTTGGTTTT-AAAAGTCCATTGGAGATTATGGGGCTGT-GCGACAAGCGGCTGGGTGTATTCCCCTTTACTGGGG-------GCACC--------------------------------------CGTCGCCTTTGTGAGAAATCCGTGGCGTTAATTG-----------------------------------------------------------------------------------------------------TATAGGCTTCGGTTTATCAATTTCGTCGCCTTCTCGCAACTCGCGGCATCCAGGAATGAAGGAGGGTAGTTCGG-GGGAGAACGTACTG-GTGCGTCAGAGGTGAAATTCTTAGA-CCGCACC-AAGACGAACTACAGCGAAGGCATTCTTCAAGGAT-ACCTTCCTCAATCAAG-AACCAAAGTGTGGGGATCGAAGATG-ATTAGAGACCATTGTAGTCCACA---CTGC-A-AACGATGACACCCATGAATTGGGGAGTTT---------TTGGTCGTAGGCGAGGACGGGTTCATCTCGC-T-----------------------------------------------------------------------------CCTTGTCTCGCCAATGTATATCAATTTACGTGCATATTCTTTTCGGTCC--------------TCGCAA----------GG-GGACCTTTAACGGGAATATCCTCAGCACGTTATCTGACTTCT-TCACGCGAAAGCTTTGAGGTTACAGTCTCAGGGGGGAGTACGTT-C----GCAAGAGTGAAACTTAAAGAAATTGACGGAAT---GGCACCACAAGACGTGGAGCGTGCGGTTTAATTTGACTCAACACGGGGAACTTTA-CCAGATCCGGACAGGGTGAGGATTGACAGATTGAGTGTTCTTTCTCGATCCCCTGAATGGTGGTGCATGGCCGCTTTTGGTCGGTGGAGTGATTTGTTT-GGTTGATTCCGTCAACGG--ACGAGATCCAAGCTGCCCAGTAGGATTCAGAATTGCCCATAGGATAGCAATCCCTTCCGCGGGTTTTACCCAAG-----------------------------------------GTGGGGCGGTATTCGTTTGTATCC-TTCTCTGCGGGATTCCT---TGTT--TTGCACAAGG------TGAGATTTTGGGCAACAGCAGGTCTGTGATGCTCCTCAATGTTCTGGGCGACACGCGCACTACAATGTCAGTGAGAACAAGAAAAACGACTT---------TTGTCGGACCTACTTGATCAAAAGAGTGGGAAAACCCCG--------GAATCACATAGACCCACTTGGGACCGAGTATTGCAATTATTGGTCGCGCAACGAGGAATGTCTCGTAGGCGCAGCTCATCAA-----ACTGTGCCGA--TTACGTCCCTGCCATTTGTACACACCGCCCGTCGTTGTTTCCGATGATGGTGCAATACAGGTGATCGGACAGTCGGGT-------TTTTAACTCGGCCGAAA-GTTCACCGATATTTCTT----------------------------------------------------------------------------------------------------------------------------------------------------------------------------------------------------------------------------------------------------------------------------------------------------------------------------------------------------------------------------------------------------------------------------------------------------------------------------------------------------------------------------------------------------------------------------------------------------------------------------------------------------------------------------------------------------------------------------------------------------------------------------------------------------------------------------------------------------------------------------------------------------------------------------------------------------------------------------------------------------------------------------------------------------------------------------------------------------------------------------------------------------------------------------------------------------------------------------------------------------------------------------------------------------------------------------------------------------------------------------</ns2:sequence><ns2:name>KT728375.1_Trypanosoma_thomasbancrofti_strain_RHE/B30152/AUS/2015/TB1_18S_ribosomal_RNA_gene,_partial_sequence</ns2:name></ns2:Sequence><ns2:Sequence dsseqid="sq154" id="sq153"><ns2:sequence>---------------------------------------------------------------------------------------------------------------------------------------------------------------------------------------------------------------------------------------------------------------------------------------------------------------------------------------------------------------------------------------------------------------------------------------------TTAGCCATGCATGCCTCAGAATCA--CTGCATTGCAGGAATCTGCGCATGGCTCATTACATCAGACGTAATCTGCCGCAAAAATATTGCGGTT-TCCGCAACATTGGATAACTTG--------------------------------------------------GCGAAACGCCAAGCTAATACATGAACCAAAG-GGACGCTCTCTGTTCCGG-CGGTGGGGCAACTCACCGCCATGGGACGTCCAGCGAATGAATGAAAGTAAAA--TCAATGCCTTA----ACCGGCAGTAACACCCAGAAGTGTTGACTCAATTCATTC-CGTGCGAAAGCC-----------------------------GGGTT--TTACCCGGCGTCTTTTGACGAACAACTGCCCTATCAGCCAGTGATGGCCGTGTAG---TGGACTGCCATGGCGTTGACGGGAGCGGGGGATTAGGGTTCGATTCCGGAGAGGGAGCCTGAGAAATAGCTACCACTTCTACGGAGGGCAGCA-------------GGCG-CGCAAATTGCCCAATGTCAAAAAAAAACGATGAGGCA-GCGAAAAGAAATAGAGCCGACGGTGCCTA---GTGCATTGTCGTATTCAATGGGGGATATTTAAACCCATCC-AAAATCGAGTAACAATTGGAGGACAAGTCTGGTGCCAGCACCCGCGGTAATTCCAGCTCCAAAAGCGTATAT------TAATGCTGTTGCTGTTAAAGGGTTCGTAGTTGAATTGAGGGCCTTTGAGGTGCAATGGT-TTGTCCC---------GTCCACTTCGGATTGGTGACCC--ATGCCCTTGAGGTCCGTGAACACTCAGAAACAAG----AAACAC--GGGAGTG-----GTACCTTTCCTGATTTACGCATGTCATGCATGCCAGG-GGGCGCC-C-GTGATTTTTACTGTGACTAAAAAAGTGTGACCAAAGCA-GTCATT--CGACTTGAATTAGAAAGCATGGGATAACAA-AGGAGC---AGCCTATGGGCCACCGTTTCGGCTTTTGTTGGTTTT-AAAAGTCCATTGGAGATTATGGGGCTGT-GCGACAAGCGGCTGGGTGTATTCCCCTTTACTGGGG-------GCACC--------------------------------------CGTCGCCTTTGTGAGAAATCCGTGGCGTTAATTG-----------------------------------------------------------------------------------------------------TATAGGCTTCGGTTTATCAATTTCGTCGCCTTCTCGCAACTCGCGGCATCCAGGAATGAAGGAGGGTAGTTCGG-GGGAGAACGTACTG-GTGCGTCAGAGGTGAAATTCTTAGA-CCGCACC-AAGACGAACTACAGCGAAGGCATTCTTCAAGGAT-ACCTTCCTCAATCAAG-AACCAAAGTGTGGGGATCGAAGATG-ATTAGAGACCATTGTAGTCCACA---CTGC-A-AACGATGACACCCATGAATTGGGGAGTTT---------TTGGTCGTAGGCGAGGACGGGTTCATCTCGC-T-----------------------------------------------------------------------------CCTTGTCTCGCCAATGTATATCAATTTACGTGCATATTCTTTTCGGTCC--------------TCGCAA----------GG-GGACCTTTAACGGGAATATCCTCAGCACGTTATCTGACTTCT-TCACGCGAAAGCTTTGAGGTTACAGTCTCAGGGGGGAGTACGTT-C----GCAAGAGTGAAACTTAAAGAAATTGACGGAAT---GGCACCACAAGACGTGGAGCGTGCGGTTTAATTTGACTCAACACGGGGAACTTTA-CCAGATCCGGACAGGGTGAGGATTGACAGATTGAGTGTTCTTTCTCGATCCCCTGAATGGTGGTGCATGGCCGCTTTTGGTCGGTGGAGTGATTTGTTT-GGTTGATTCCGTCAACGG--ACGAGATCCAAGCTGCCCAGTAGGATTCAGAATTGCCCATAGGATAGCAATCCCTTCCGCGGGTTTTACCCAAG-----------------------------------------GTGGGGCGGTATTCGTTTGTATCC-TTCTCTGCGGGATTCCT---TGTT--TTGCACAAGG------TGAGATTTTGGGCAACAGCAGGTCTGTGATGCTCCTCAATGTTCTGGGCGACACGCGCACTACAATGTCAGTGAGAACAAGAAAAACGACTT---------TTGTCGGACCTACTTGATCAAAAGAGTGGGAAAACCCCG--------GAATCACATAGACCCACTTGGGACCGAGTATTGCAATTATTGGTCGCGCAACGAGGAATGTCTCGTAGGCGCAGCTCATCAA-----ACTGTGCCGA--TTACGTCCCTGCCATTTGTACACACCGCCCGTCGTTGTTTCCGATGATGGTGCAATACAGGTGATCGGACAGTCGGGT-------TTTTAACTCGGCCGAAA-GTTCACCGATATTTCTT----------------------------------------------------------------------------------------------------------------------------------------------------------------------------------------------------------------------------------------------------------------------------------------------------------------------------------------------------------------------------------------------------------------------------------------------------------------------------------------------------------------------------------------------------------------------------------------------------------------------------------------------------------------------------------------------------------------------------------------------------------------------------------------------------------------------------------------------------------------------------------------------------------------------------------------------------------------------------------------------------------------------------------------------------------------------------------------------------------------------------------------------------------------------------------------------------------------------------------------------------------------------------------------------------------------------------------------------------------------------------</ns2:sequence><ns2:name>KT728393.1_Trypanosoma_thomasbancrofti_strain_RHE/B40304/AUS/2015/TB1_18S_ribosomal_RNA_gene,_partial_sequence</ns2:name></ns2:Sequence><ns2:Sequence dsseqid="sq156" id="sq155"><ns2:sequence>---------------------------------------------------------------------------------------------------------------------------------------------------------------------------------------------------------------------------------------------------------------------------------------------------------------------------------------------------------------------------------------------------------------------------------------------TTAGCCATGCATGCCTCAGAATCA--CTGCATTGCAGGAATCTGCGCATGGCTCATTACATCAGACGTAATCTGCCGCAAAAATATTGCGGTT-TCCGCAACATTGGATAACTTG--------------------------------------------------GCGAAACGCCAAGCTAATACATGAACCAAAG-GGACGCTCTCTGTTCCGG-CGGTGGGGCAACTCACCGCCATGGGACGTCCAGCGAATGAATGAAAGTAAAA--TCAATGCCTTA----ACCGGCAGTAACACCCAGAAGTGTTGACTCAATTCATTC-CGTGCGAAAGCC-----------------------------GGGTT--TTACCCGGCGTCTTTTGACGAACAACTGCCCTATCAGCCAGTGATGGCCGTGTAG---TGGACTGCCATGGCGTTGACGGGAGCGGGGGATTAGGGTTCGATTCCGGAGAGGGAGCCTGAGAAATAGCTACCACTTCTACGGAGGGCAGCA-------------GGCG-CGCAAATTGCCCAATGTCAAAAAAAAACGATGAGGCA-GCGAAAAGAAATAGAGCCGACGGTGCCTA---GTGCATTGTCGTATTCAATGGGGGATATTTAAACCCATCC-AAAATCGAGTAACAATTGGAGGACAAGTCTGGTGCCAGCACCCGCGGTAATTCCAGCTCCAAAAGCGTATAT------TAATGCTGTTGCTGTTAAAGGGTTCGTAGTTGAATTGAGGGCCTTTGAGGTGCAATGGT-TTGTCCC---------GTCCACTTCGGATTGGTGACCC--ATGCCCTTGAGGTCCGTGAACACTCAGAAACAAG----AAACAC--GGGAGTG-----GTACCTTTCCTGATTTACGCATGTCATGCATGCCAGG-GGGCGCC-C-GTGATTTTTACTGTGACTAAAAAAGTGTGACCAAAGCA-GTCATT--CGACTTGAATTAGAAAGCATGGGATAACAA-AGGAGC---AGCCTATGGGCCACCGTTTCGGCTTTTGTTGGTTTT-AAAAGTCCATTGGAGATTATGGGGCTGT-GCGACAAGCGGCTGGGTGTATTCCCCTTTACTGGGG-------GCACC--------------------------------------CGTCGCCTTTGTGAGAAATCCGTGGCGTTAATTG-----------------------------------------------------------------------------------------------------TATAGGCTTCGGTTTATCAATTTCGTCGCCTTCTCGCAACTCGCGGCATCCAGGAATGAAGGAGGGTAGTTCGG-GGGAGAACGTACTG-GTGCGTCAGAGGTGAAATTCTTAGA-CCGCACC-AAGACGAACTACAGCGAAGGCATTCTTCAAGGAT-ACCTTCCTCAATCAAG-AACCAAAGTGTGGGGATCGAAGATG-ATTAGAGACCATTGTAGTCCACA---CTGC-A-AACGATGACACCCATGAATTGGGGAGTTT---------TTGGTCGTAGGCGAGGACGGGTTCATCTCGC-T-----------------------------------------------------------------------------CCTTGTCTCGCCAATGTATATCAATTTACGTGCATATTCTTTTCGGTCC--------------TCGCAA----------GG-GGACCTTTAACGGGAATATCCTCAGCACGTTATCTGACTTCT-TCACGCGAAAGCTTTGAGGTTACAGTCTCAGGGGGGAGTACGTT-C----GCAAGAGTGAAACTTAAAGAAATTGACGGAAT---GGCACCACAAGACGTGGAGCGTGCGGTTTAATTTGACTCAACACGGGGAACTTTA-CCAGATCCGGACAGGGTGAGGATTGACAGATTGAGTGTTCTTTCTCGATCCCCTGAATGGTGGTGCATGGCCGCTTTTGGTCGGTGGAGTGATTTGTTT-GGTTGATTCCGTCAACGG--ACGAGATCCAAGCTGCCCAGTAGGATTCAGAATTGCCCATAGGATAGCAATCCCTTCCGCGGGTTTTACCCAAG-----------------------------------------GTGGGGCGGTATTCGTTTGTATCC-TTCTCTGCGGGATTCCT---TGTT--TTGCACAAGG------TGAGATTTTGGGCAACAGCAGGTCTGTGATGCTCCTCAATGTTCTGGGCGACACGCGCACTACAATGTCAGTGAGAACAAGAAAAACGACTT---------TTGTCGGACCTACTTGATCAAAAGAGTGGGAAAACCCCG--------GAATCACATAGACCCACTTGGGACCGAGTATTGCAATTATTGGTCGCGCAACGAGGAATGTCTCGTAGGCGCAGCTCATCAA-----ACTGTGCCGA--TTACGTCCCTGCCATTTGTACACACCGCCCGTCGTTGTTTCCGATGATGGTGCAATACAGGTGATCGGACAGTCGGGT-------TTTTAACTCGGCCGAAA-GTTCACCGATATTTCTT----------------------------------------------------------------------------------------------------------------------------------------------------------------------------------------------------------------------------------------------------------------------------------------------------------------------------------------------------------------------------------------------------------------------------------------------------------------------------------------------------------------------------------------------------------------------------------------------------------------------------------------------------------------------------------------------------------------------------------------------------------------------------------------------------------------------------------------------------------------------------------------------------------------------------------------------------------------------------------------------------------------------------------------------------------------------------------------------------------------------------------------------------------------------------------------------------------------------------------------------------------------------------------------------------------------------------------------------------------------------------</ns2:sequence><ns2:name>KT728394.1_Trypanosoma_thomasbancrofti_strain_RHE/B40442/AUS/2015/TB1_18S_ribosomal_RNA_gene,_partial_sequence</ns2:name></ns2:Sequence><ns2:Sequence dsseqid="sq158" id="sq157"><ns2:sequence>---------------------------------------------------------------------------------------------------------------------------------------------------------------------------------------------------------------------------------------------------------------------------------------------------------------------------------------------------------------------------------------------------------------------------------------------TTAGCCATGCATGCCTCAGAATCA--CTGCATTGCAGGAATCTGCGCATGGCTCATTACATCAGACGTAATCTGCCGCAAAAATATTGCGGTT-TCCGCAACATTGGATAACTTG--------------------------------------------------GCGAAACGCCAAGCTAATACATGAACCAAAG-GGACGCTCTCTGTTCCGG-CGGTGGGGCAACTCACCGCCATGGGACGTCCAGCGAATGAATGAAAGTAAAA--TCAATGCCTTA----ACCGGCAGTAACACCCAGAAGTGTTGACTCAATTCATTC-CGTGCGAAAGCC-----------------------------GGGTT--TTACCCGGCGTCTTTTGACGAACAACTGCCCTATCAGCCAGTGATGGCCGTGTAG---TGGACTGCCATGGCGTTGACGGGAGCGGGGGATTAGGGTTCGATTCCGGAGAGGGAGCCTGAGAAATAGCTACCACTTCTACGGAGGGCAGCA-------------GGCG-CGCAAATTGCCCAATGTCAAAAAAAAACGATGAGGCA-GCGAAAAGAAATAGAGCCGACGGTGCCTA---GTGCATTGTCGTATTCAATGGGGGATATTTAAACCCATCC-AAAATCGAGTAACAATTGGAGGACAAGTCTGGTGCCAGCACCCGCGGTAATTCCAGCTCCAAAAGCGTATAT------TAATGCTGTTGCTGTTAAAGGGTTCGTAGTTGAATTGAGGGCCTTTGAGGTGCAATGGT-TTGTCCC---------GTCCACTTCGGATTGGTGACCC--ATGCCCTTGAGGTCCGTGAACACTCAGAAACAAG----AAACAC--GGGAGTG-----GTACCTTTCCTGATTTACGCATGTCATGCATGCCAGG-GGGCGCC-C-GTGATTTTTACTGTGACTAAAAAAGTGTGACCAAAGCA-GTCATT--CGACTTGAATTAGAAAGCATGGGATAACAA-AGGAGC---AGCCTATGGGCCACCGTTTCGGCTTTTGTTGGTTTT-AAAAGTCCATTGGAGATTATGGGGCTGT-GCGACAAGCGGCTGGGTGTATTCCCCTTTACTGGGG-------GCACC--------------------------------------CGTCGCCTTTGTGAGAAATCCGTGGCGTTAATTG-----------------------------------------------------------------------------------------------------TATAGGCTTCGGTTTATCAATTTCGTCGCCTTCTCGCAACTCGCGGCATCCAGGAATGAAGGAGGGTAGTTCGG-GGGAGAACGTACTG-GTGCGTCAGAGGTGAAATTCTTAGA-CCGCACC-AAGACGAACTACAGCGAAGGCATTCTTCAAGGAT-ACCTTCCTCAATCAAG-AACCAAAGTGTGGGGATCGAAGATG-ATTAGAGACCATTGTAGTCCACA---CTGC-A-AACGATGACACCCATGAATTGGGGAGTTT---------TTGGTCGTAGGCGAGGACGGGTTCATCTCGC-T-----------------------------------------------------------------------------CCTTGTCTCGCCAATGTATATCAATTTACGTGCATATTCTTTTCGGTCC--------------TCGCAA----------GG-GGACCTTTAACGGGAATATCCTCAGCACGTTATCTGACTTCT-TCACGCGAAAGCTTTGAGGTTACAGTCTCAGGGGGGAGTACGTT-C----GCAAGAGTGAAACTTAAAGAAATTGACGGAAT---GGCACCACAAGACGTGGAGCGTGCGGTTTAATTTGACTCAACACGGGGAACTTTA-CCAGATCCGGACAGGGTGAGGATTGACAGATTGAGTGTTCTTTCTCGATCCCCTGAATGGTGGTGCATGGCCGCTTTTGGTCGGTGGAGTGATTTGTTT-GGTTGATTCCGTCAACGG--ACGAGATCCAAGCTGCCCAGTAGGATTCAGAATTGCCCATAGGATAGCAATCCCTTCCGCGGGTTTTACCCAAG-----------------------------------------GTGGGGCGGTATTCGTTTGTATCC-TTCTCTGCGGGATTCCT---TGTT--TTGCACAAGG------TGAGATTTTGGGCAACAGCAGGTCTGTGATGCTCCTCAATGTTCTGGGCGACACGCGCACTACAATGTCAGTGAGAACAAGAAAAACGACTT---------TTGTCGGACCTACTTGATCAAAAGAGTGGGAAAACCCCG--------GAATCACATAGACCCACTTGGGACCGAGTATTGCAATTATTGGTCGCGCAACGAGGAATGTCTCGTAGGCGCAGCTCATCAA-----ACTGTGCCGA--TTACGTCCCTGCCATTTGTACACACCGCCCGTCGTTGTTTCCGATGATGGTGCAATACAGGTGATCGGACAGTCGGGT-------TTTTAACTCGGCCGAAA-GTTCACCGATATTTCTT----------------------------------------------------------------------------------------------------------------------------------------------------------------------------------------------------------------------------------------------------------------------------------------------------------------------------------------------------------------------------------------------------------------------------------------------------------------------------------------------------------------------------------------------------------------------------------------------------------------------------------------------------------------------------------------------------------------------------------------------------------------------------------------------------------------------------------------------------------------------------------------------------------------------------------------------------------------------------------------------------------------------------------------------------------------------------------------------------------------------------------------------------------------------------------------------------------------------------------------------------------------------------------------------------------------------------------------------------------------------------</ns2:sequence><ns2:name>KT728391.1_Trypanosoma_thomasbancrofti_strain_RHE/B20390/AUS/2015/TB1_18S_ribosomal_RNA_gene,_partial_sequence</ns2:name></ns2:Sequence><ns2:Sequence dsseqid="sq160" id="sq159"><ns2:sequence>---------------------------------------------------------------------------------------------------------------------------------------------------------------------------------------------------------------------------------------------------------------------------------------------------------------------------------------------------------------------------------------------------------------------------------------------TTAGCCATGCATGCCTCAGAATCA--CTGCATTGCAGGAATCTGCGCATGGCTCATTACATCAGACGTAATCTGCCGCAAAAATATTGCGGTT-TCCGCAACATTGGATAACTTG--------------------------------------------------GCGAAACGCCAAGCTAATACATGAACCAAAG-GGACGCTCTCTGTTCCGG-CGGTGGGGCAACTCACCGCCATGGGACGTCCAGCGAATGAATGAAAGTAAAA--TCAATGCCTTA----ACCGGCAGTAACACCCAGAAGTGTTGACTCAATTCATTC-CGTGCGAAAGCC-----------------------------GGGTT--TTACCCGGCGTCTTTTGACGAACAACTGCCCTATCAGCCAGTGATGGCCGTGTAG---TGGACTGCCATGGCGTTGACGGGAGCGGGGGATTAGGGTTCGATTCCGGAGAGGGAGCCTGAGAAATAGCTACCACTTCTACGGAGGGCAGCA-------------GGCG-CGCAAATTGCCCAATGTCAAAAAAAAACGATGAGGCA-GCGAAAAGAAATAGAGCCGACGGTGCCTA---GTGCATTGTCGTATTCAATGGGGGATATTTAAACCCATCC-AAAATCGAGTAACAATTGGAGGACAAGTCTGGTGCCAGCACCCGCGGTAATTCCAGCTCCAAAAGCGTATAT------TAATGCTGTTGCTGTTAAAGGGTTCGTAGTTGAATTGAGGGCCTTTGAGGTGCAATGGT-TTGTCCC---------GTCCACTTCGGATTGGTGACCC--ATGCCCTTGAGGTCCGTGAACACTCAGAAACAAG----AAACAC--GGGAGTG-----GTACCTTTCCTGATTTACGCATGTCATGCATGCCAGG-GGGCGCC-C-GTGATTTTTACTGTGACTAAAAAAGTGTGACCAAAGCA-GTCATT--CGACTTGAATTAGAAAGCATGGGATAACAA-AGGAGC---AGCCTATGGGCCACCGTTTCGGCTTTTGTTGGTTTT-AAAAGTCCATTGGAGATTATGGGGCTGT-GCGACAAGCGGCTGGGTGTATTCCCCTTTACTGGGG-------GCACC--------------------------------------CGTCGCCTTTGTGAGAAATCCGTGGCGTTAATTG-----------------------------------------------------------------------------------------------------TATAGGCTTCGGTTTATCAATTTCGTCGCCTTCTCGCAACTCGCGGCATCCAGGAATGAAGGAGGGTAGTTCGG-GGGAGAACGTACTG-GTGCGTCAGAGGTGAAATTCTTAGA-CCGCACC-AAGACGAACTACAGCGAAGGCATTCTTCAAGGAT-ACCTTCCTCAATCAAG-AACCAAAGTGTGGGGATCGAAGATG-ATTAGAGACCATTGTAGTCCACA---CTGC-A-AACGATGACACCCATGAATTGGGGAGTTT---------TTGGTCGTAGGCGAGGACGGGTTCATCTCGC-T-----------------------------------------------------------------------------CCTTGTCTCGCCAATGTATATCAATTTACGTGCATATTCTTTTCGGTCC--------------TCGCAA----------GG-GGACCTTTAACGGGAATATCCTCAGCACGTTATCTGACTTCT-TCACGCGAAAGCTTTGAGGTTACAGTCTCAGGGGGGAGTACGTT-C----GCAAGAGTGAAACTTAAAGAAATTGACGGAAT---GGCACCACAAGACGTGGAGCGTGCGGTTTAATTTGACTCAACACGGGGAACTTTA-CCAGATCCGGACAGGGTGAGGATTGACAGATTGAGTGTTCTTTCTCGATCCCCTGAATGGTGGTGCATGGCCGCTTTTGGTCGGTGGAGTGATTTGTTT-GGTTGATTCCGTCAACGG--ACGAGATCCAAGCTGCCCAGTAGGATTCAGAATTGCCCATAGGATAGCAATCCCTTCCGCGGGTTTTACCCAAG-----------------------------------------GTGGGGCGGTATTCGTTTGTATCC-TTCTCTGCGGGATTCCT---TGTT--TTGCACAAGG------TGAGATTTTGGGCAACAGCAGGTCTGTGATGCTCCTCAATGTTCTGGGCGACACGCGCACTACAATGTCAGTGAGAACAAGAAAAACGACTT---------TTGTCGGACCTACTTGATCAAAAGAGTGGGAAAACCCCG--------GAATCACATAGACCCACTTGGGACCGAGTATTGCAATTATTGGTCGCGCAACGAGGAATGTCTCGTAGGCGCAGCTCATCAA-----ACTGTGCCGA--TTACGTCCCTGCCATTTGTACACACCGCCCGTCGTTGTTTCCGATGATGGTGCAATACAGGTGATCGGACAGTCGGGT-------TTTTAACTCGGCCGAAA-GTTCACCGATATTTCTT----------------------------------------------------------------------------------------------------------------------------------------------------------------------------------------------------------------------------------------------------------------------------------------------------------------------------------------------------------------------------------------------------------------------------------------------------------------------------------------------------------------------------------------------------------------------------------------------------------------------------------------------------------------------------------------------------------------------------------------------------------------------------------------------------------------------------------------------------------------------------------------------------------------------------------------------------------------------------------------------------------------------------------------------------------------------------------------------------------------------------------------------------------------------------------------------------------------------------------------------------------------------------------------------------------------------------------------------------------------------------</ns2:sequence><ns2:name>KT728383.1_Trypanosoma_thomasbancrofti_strain_RHE/B40384/AUS/2015/TB1_18S_ribosomal_RNA_gene,_partial_sequence</ns2:name></ns2:Sequence><ns2:Sequence dsseqid="sq162" id="sq161"><ns2:sequence>---------------------------------------------------------------------------------------------------------------------------------------------------------------------------------------------------------------------------------------------------------------------------------------------------------------------------------------------------------------------------------------------------------------------------------------------TTAGCCATGCATGCCTCAGAATCA--CTGCATTGCAGGAATCTGCGCATGGCTCATTACATCAGACGTAATCTGCCGCAAAAATATTGCGGTT-TCCGCAACATTGGATAACTTG--------------------------------------------------GCGAAACGCCAAGCTAATACATGAACCAAAG-GGACGCTCTCTGTTCCGG-CGGTGGGGCAACTCACCGCCATGGGACGTCCAGCGAATGAATGAAAGTAAAA--TCAATGCCTTA----ACCGGCAGTAACACCCAGAAGTGTTGACTCAATTCATTC-CGTGCGAAAGCC-----------------------------GGGTT--TTACCCGGCGTCTTTTGACGAACAACTGCCCTATCAGCCAGTGATGGCCGTGTAG---TGGACTGCCATGGCGTTGACGGGAGCGGGGGATTAGGGTTCGATTCCGGAGAGGGAGCCTGAGAAATAGCTACCACTTCTACGGAGGGCAGCA-------------GGCG-CGCAAATTGCCCAATGTCAAAAAAAAACGATGAGGCA-GCGAAAAGAAATAGAGCCGACGGTGCCTA---GTGCATTGTCGTATTCAATGGGGGATATTTAAACCCATCC-AAAATCGAGTAACAATTGGAGGACAAGTCTGGTGCCAGCACCCGCGGTAATTCCAGCTCCAAAAGCGTATAT------TAATGCTGTTGCTGTTAAAGGGTTCGTAGTTGAATTGAGGGCCTTTGAGGTGCAATGGT-TTGTCCC---------GTCCACTTCGGATTGGTGACCC--ATGCCCTTGAGGTCCGTGAACACTCAGAAACAAG----AAACAC--GGGAGTG-----GTACCTTTCCTGATTTACGCATGTCATGCATGCCAGG-GGGCGCC-C-GTGATTTTTACTGTGACTAAAAAAGTGTGACCAAAGCA-GTCATT--CGACTTGAATTAGAAAGCATGGGATAACAA-AGGAGC---AGCCTATGGGCCACCGTTTCGGCTTTTGTTGGTTTT-AAAAGTCCATTGGAGATTATGGGGCTGT-GCGACAAGCGGCTGGGTGTATTCCCCTTTACTGGGG-------GCACC--------------------------------------CGTCGCCTTTGTGAGAAATCCGTGGCGTTAATTG-----------------------------------------------------------------------------------------------------TATAGGCTTCGGTTTATCAATTTCGTCGCCTTCTCGCAACTCGCGGCATCCAGGAATGAAGGAGGGTAGTTCGG-GGGAGAACGTACTG-GTGCGTCAGAGGTGAAATTCTTAGA-CCGCACC-AAGACGAACTACAGCGAAGGCATTCTTCAAGGAT-ACCTTCCTCAATCAAG-AACCAAAGTGTGGGGATCGAAGATG-ATTAGAGACCATTGTAGTCCACA---CTGC-A-AACGATGACACCCATGAATTGGGGAGTTT---------TTGGTCGTAGGCGAGGACGGGTTCATCTCGC-T-----------------------------------------------------------------------------CCTTGTCTCGCCAATGTATATCAATTTACGTGCATATTCTTTTCGGTCC--------------TCGCAA----------GG-GGACCTTTAACGGGAATATCCTCAGCACGTTATCTGACTTCT-TCACGCGAAAGCTTTGAGGTTACAGTCTCAGGGGGGAGTACGTT-C----GCAAGAGTGAAACTTAAAGAAATTGACGGAAT---GGCACCACAAGACGTGGAGCGTGCGGTTTAATTTGACTCAACACGGGGAACTTTA-CCAGATCCGGACAGGGTGAGGATTGACAGATTGAGTGTTCTTTCTCGATCCCCTGAATGGTGGTGCATGGCCGCTTTTGGTCGGTGGAGTGATTTGTTT-GGTTGATTCCGTCAACGG--ACGAGATCCAAGCTGCCCAGTAGGATTCAGAATTGCCCATAGGATAGCAATCCCTTCCGCGGGTTTTACCCAAG-----------------------------------------GTGGGGCGGTATTCGTTTGTATCC-TTCTCTGCGGGATTCCT---TGTT--TTGCACAAGG------TGAGATTTTGGGCAACAGCAGGTCTGTGATGCTCCTCAATGTTCTGGGCGACACGCGCACTACAATGTCAGTGAGAACAAGAAAAACGACTT---------TTGTCGGACCTACTTGATCAAAAGAGTGGGAAAACCCCG--------GAATCACATAGACCCACTTGGGACCGAGTATTGCAATTATTGGTCGCGCAACGAGGAATGTCTCGTAGGCGCAGCTCATCAA-----ACTGTGCCGA--TTACGTCCCTGCCATTTGTACACACCGCCCGTCGTTGTTTCCGATGATGGTGCAATACAGGTGATCGGACAGTCGGGT-------TTTTAACTCGGCCGAAA-GTTCACCGATATTTCTT----------------------------------------------------------------------------------------------------------------------------------------------------------------------------------------------------------------------------------------------------------------------------------------------------------------------------------------------------------------------------------------------------------------------------------------------------------------------------------------------------------------------------------------------------------------------------------------------------------------------------------------------------------------------------------------------------------------------------------------------------------------------------------------------------------------------------------------------------------------------------------------------------------------------------------------------------------------------------------------------------------------------------------------------------------------------------------------------------------------------------------------------------------------------------------------------------------------------------------------------------------------------------------------------------------------------------------------------------------------------------</ns2:sequence><ns2:name>KT728392.1_Trypanosoma_thomasbancrofti_strain_RHE/B40622/AUS/2015/TB1_18S_ribosomal_RNA_gene,_partial_sequence</ns2:name></ns2:Sequence><ns2:Sequence dsseqid="sq164" id="sq163"><ns2:sequence>---------------------------------------------------------------------------------------------------------------------------------------------------------------------------------------------------------------------------------------------------------------------------------------------------------------------------------------------------------------------------------------------------------------------------------------------TTAGCCATGCATGCCTCAGAATCA--CTGCATTGCAGGAATCTGCGCATGGCTCATTACATCAGACGTAATCTGCCGCAAAAATATTGCGGTT-TCCGCAACATTGGATAACTTG--------------------------------------------------GCGAAACGCCAAGCTAATACATGAACCAAAG-GGACGCTCTCTGTTCCGG-CGGTGGGGCAACTCACCGCCATGGGACGTCCAGCGAATGAATGAAAGTAAAA--TCAATGCCTTA----ACCGGCAGTAACACCCAGAAGTGTTGACTCAATTCATTC-CGTGCGAAAGCC-----------------------------GGGTT--TTACCCGGCGTCTTTTGACGAACAACTGCCCTATCAGCCAGTGATGGCCGTGTAG---TGGACTGCCATGGCGTTGACGGGAGCGGGGGATTAGGGTTCGATTCCGGAGAGGGAGCCTGAGAAATAGCTACCACTTCTACGGAGGGCAGCA-------------GGCG-CGCAAATTGCCCAATGTCAAAAAAAAACGATGAGGCA-GCGAAAAGAAATAGAGCCGACGGTGCCTA---GTGCATTGTCGTATTCAATGGGGGATATTTAAACCCATCC-AAAATCGAGTAACAATTGGAGGACAAGTCTGGTGCCAGCACCCGCGGTAATTCCAGCTCCAAAAGCGTATAT------TAATGCTGTTGCTGTTAAAGGGTTCGTAGTTGAATTGAGGGCCTTTGAGGTGCAATGGT-TTGTCCC---------GTCCACTTCGGATTGGTGACCC--ATGCCCTTGAGGTCCGTGAACACTCAGAAACAAG----AAACAC--GGGAGTG-----GTACCTTTCCTGATTTACGCATGTCATGCATGCCAGG-GGGCGCC-C-GTGATTTTTACTGTGACTAAAAAAGTGTGACCAAAGCA-GTCATT--CGACTTGAATTAGAAAGCATGGGATAACAA-AGGAGC---AGCCTATGGGCCACCGTTTCGGCTTTTGTTGGTTTT-AAAAGTCCATTGGAGATTATGGGGCTGT-GCGACAAGCGGCTGGGTGTATTCCCCTTTACTGGGG-------GCACC--------------------------------------CGTCGCCTTTGTGAGAAATCCGTGGCGTTAATTG-----------------------------------------------------------------------------------------------------TATAGGCTTCGGTTTATCAATTTCGTCGCCTTCTCGCAACTCGCGGCATCCAGGAATGAAGGAGGGTAGTTCGG-GGGAGAACGTACTG-GTGCGTCAGAGGTGAAATTCTTAGA-CCGCACC-AAGACGAACTACAGCGAAGGCATTCTTCAAGGAT-ACCTTCCTCAATCAAG-AACCAAAGTGTGGGGATCGAAGATG-ATTAGAGACCATTGTAGTCCACA---CTGC-A-AACGATGACACCCATGAATTGGGGAGTTT---------TTGGTCGTAGGCGAGGACGGGTTCATCTCGC-T-----------------------------------------------------------------------------CCTTGTCTCGCCAATGTATATCAATTTACGTGCATATTCTTTTCGGTCC--------------TCGCAA----------GG-GGACCTTTAACGGGAATATCCTCAGCACGTTATCTGACTTCT-TCACGCGAAAGCTTTGAGGTTACAGTCTCAGGGGGGAGTACGTT-C----GCAAGAGTGAAACTTAAAGAAATTGACGGAAT---GGCACCACAAGACGTGGAGCGTGCGGTTTAATTTGACTCAACACGGGGAACTTTA-CCAGATCCGGACAGGGTGAGGATTGACAGATTGAGTGTTCTTTCTCGATCCCCTGAATGGTGGTGCATGGCCGCTTTTGGTCGGTGGAGTGATTTGTTT-GGTTGATTCCGTCAACGG--ACGAGATCCAAGCTGCCCAGTAGGATTCAGAATTGCCCATAGGATAGCAATCCCTTCCGCGGGTTTTACCCAAG-----------------------------------------GTGGGGCGGTATTCGTTTGTATCC-TTCTCTGCGGGATTCCT---TGTT--TTGCACAAGG------TGAGATTTTGGGCAACAGCAGGTCTGTGATGCTCCTCAATGTTCTGGGCGACACGCGCACTACAATGTCAGTGAGAACAAGAAAAACGACTT---------TTGTCGGACCTACTTGATCAAAAGAGTGGGAAAACCCCG--------GAATCACATAGACCCACTTGGGACCGAGTATTGCAATTATTGGTCGCGCAACGAGGAATGTCTCGTAGGCGCAGCTCATCAA-----ACTGTGCCGA--TTACGTCCCTGCCATTTGTACACACCGCCCGTCGTTGTTTCCGATGATGGTGCAATACAGGTGATCGGACAGTCGGGT-------TTTTAACTCGGCCGAAA-GTTCACCGATATTTCTT----------------------------------------------------------------------------------------------------------------------------------------------------------------------------------------------------------------------------------------------------------------------------------------------------------------------------------------------------------------------------------------------------------------------------------------------------------------------------------------------------------------------------------------------------------------------------------------------------------------------------------------------------------------------------------------------------------------------------------------------------------------------------------------------------------------------------------------------------------------------------------------------------------------------------------------------------------------------------------------------------------------------------------------------------------------------------------------------------------------------------------------------------------------------------------------------------------------------------------------------------------------------------------------------------------------------------------------------------------------------------</ns2:sequence><ns2:name>KT728386.1_Trypanosoma_thomasbancrofti_strain_RHE/B30404/AUS/2015/TB1_18S_ribosomal_RNA_gene,_partial_sequence</ns2:name></ns2:Sequence><ns2:Sequence dsseqid="sq166" id="sq165"><ns2:sequence>---------------------------------------------------------------------------------------------------------------------------------------------------------------------------------------------------------------------------------------------------------------------------------------------------------------------------------------------------------------------------------------------------------------------------------------------TTAGCCATGCATGCCTCAGAATCA--CTGCATTGCAGGAATCTGCGCATGGCTCATTACATCAGACGTAATCTGCCGCAAAAATATTGCGGTT-TCCGCAACATTGGATAACTTG--------------------------------------------------GCGAAACGCCAAGCTAATACATGAACCAAAG-GGACGCTCTCTGTTCCGG-CGGTGGGGCAACTCACCGCCATGGGACGTCCAGCGAATGAATGAAAGTAAAA--TCAATGCCTTA----ACCGGCAGTAACACCCAGAAGTGTTGACTCAATTCATTC-CGTGCGAAAGCC-----------------------------GGGTT--TTACCCGGCGTCTTTTGACGAACAACTGCCCTATCAGCCAGTGATGGCCGTGTAG---TGGACTGCCATGGCGTTGACGGGAGCGGGGGATTAGGGTTCGATTCCGGAGAGGGAGCCTGAGAAATAGCTACCACTTCTACGGAGGGCAGCA-------------GGCG-CGCAAATTGCCCAATGTCAAAAAAAAACGATGAGGCA-GCGAAAAGAAATAGAGCCGACGGTGCCTA---GTGCATTGTCGTATTCAATGGGGGATATTTAAACCCATCC-AAAATCGAGTAACAATTGGAGGACAAGTCTGGTGCCAGCACCCGCGGTAATTCCAGCTCCAAAAGCGTATAT------TAATGCTGTTGCTGTTAAAGGGTTCGTAGTTGAATTGAGGGCCTTTGAGGTGCAATGGT-TTGTCCC---------GTCCACTTCGGATTGGTGACCC--ATGCCCTTGAGGTCCGTGAACACTCAGAAACAAG----AAACAC--GGGAGTG-----GTACCTTTCCTGATTTACGCATGTCATGCATGCCAGG-GGGCGCC-C-GTGATTTTTACTGTGACTAAAAAAGTGTGACCAAAGCA-GTCATT--CGACTTGAATTAGAAAGCATGGGATAACAA-AGGAGC---AGCCTATGGGCCACCGTTTCGGCTTTTGTTGGTTTT-AAAAGTCCATTGGAGATTATGGGGCTGT-GCGACAAGCGGCTGGGTGTATTCCCCTTTACTGGGG-------GCACC--------------------------------------CGTCGCCTTTGTGAGAAATCCGTGGCGTTAATTG-----------------------------------------------------------------------------------------------------TATAGGCTTCGGTTTATCAATTTCGTCGCCTTCTCGCAACTCGCGGCATCCAGGAATGAAGGAGGGTAGTTCGG-GGGAGAACGTACTG-GTGCGTCAGAGGTGAAATTCTTAGA-CCGCACC-AAGACGAACTACAGCGAAGGCATTCTTCAAGGAT-ACCTTCCTCAATCAAG-AACCAAAGTGTGGGGATCGAAGATG-ATTAGAGACCATTGTAGTCCACA---CTGC-A-AACGATGACACCCATGAATTGGGGAGTTT---------TTGGTCGTAGGCGAGGACGGGTTCATCTCGC-T-----------------------------------------------------------------------------CCTTGTCTCGCCAATGTATATCAATTTACGTGCATATTCTTTTCGGTCC--------------TCGCAA----------GG-GGACCTTTAACGGGAATATCCTCAGCACGTTATCTGACTTCT-TCACGCGAAAGCTTTGAGGTTACAGTCTCAGGGGGGAGTACGTT-C----GCAAGAGTGAAACTTAAAGAAATTGACGGAAT---GGCACCACAAGACGTGGAGCGTGCGGTTTAATTTGACTCAACACGGGGAACTTTA-CCAGATCCGGACAGGGTGAGGATTGACAGATTGAGTGTTCTTTCTCGATCCCCTGAATGGTGGTGCATGGCCGCTTTTGGTCGGTGGAGTGATTTGTTT-GGTTGATTCCGTCAACGG--ACGAGATCCAAGCTGCCCAGTAGGATTCAGAATTGCCCATAGGATAGCAATCCCTTCCGCGGGTTTTACCCAAG-----------------------------------------GTGGGGCGGTATTCGTTTGTATCC-TTCTCTGCGGGATTCCT---TGTT--TTGCACAAGG------TGAGATTTTGGGCAACAGCAGGTCTGTGATGCTCCTCAATGTTCTGGGCGACACGCGCACTACAATGTCAGTGAGAACAAGAAAAACGACTT---------TTGTCGGACCTACTTGATCAAAAGAGTGGGAAAACCCCG--------GAATCACATAGACCCACTTGGGACCGAGTATTGCAATTATTGGTCGCGCAACGAGGAATGTCTCGTAGGCGCAGCTCATCAA-----ACTGTGCCGA--TTACGTCCCTGCCATTTGTACACACCGCCCGTCGTTGTTTCCGATGATGGTGCAATACAGGTGATCGGACAGTCGGGT-------TTTTAACTCGGCCGAAA-GTTCACCGATATTTCTT----------------------------------------------------------------------------------------------------------------------------------------------------------------------------------------------------------------------------------------------------------------------------------------------------------------------------------------------------------------------------------------------------------------------------------------------------------------------------------------------------------------------------------------------------------------------------------------------------------------------------------------------------------------------------------------------------------------------------------------------------------------------------------------------------------------------------------------------------------------------------------------------------------------------------------------------------------------------------------------------------------------------------------------------------------------------------------------------------------------------------------------------------------------------------------------------------------------------------------------------------------------------------------------------------------------------------------------------------------------------------</ns2:sequence><ns2:name>KT728385.1_Trypanosoma_thomasbancrofti_strain_RHE/B30403/AUS/2015/TB1_18S_ribosomal_RNA_gene,_partial_sequence</ns2:name></ns2:Sequence><ns2:Sequence dsseqid="sq168" id="sq167"><ns2:sequence>---------------------------------------------------------------------------------------------------------------------------------------------------------------------------------------------------------------------------------------------------------------------------------------------------------------------------------------------------------------------------------------------------------------------------------------------TTAGCCATGCATGCCTCAGAATCA--CTGCATTGCAGGAATCTGCGCATGGCTCATTACATCAGACGTAATCTGCCGCAAAAATATTGCGGTT-TCCGCAACATTGGATAACTTG--------------------------------------------------GCGAAACGCCAAGCTAATACATGAACCAAAG-GGACGCTCTCTGTTCCGG-CGGTGGGGCAACTCACCGCCATGGGACGTCCAGCGAATGAATGAAAGTAAAA--TCAATGCCTTA----ACCGGCAGTAACACCCAGAAGTGTTGACTCAATTCATTC-CGTGCGAAAGCC-----------------------------GGGTT--TTACCCGGCGTCTTTTGACGAACAACTGCCCTATCAGCCAGTGATGGCCGTGTAG---TGGACTGCCATGGCGTTGACGGGAGCGGGGGATTAGGGTTCGATTCCGGAGAGGGAGCCTGAGAAATAGCTACCACTTCTACGGAGGGCAGCA-------------GGCG-CGCAAATTGCCCAATGTCAAAAAAAAACGATGAGGCA-GCGAAAAGAAATAGAGCCGACGGTGCCTA---GTGCATTGTCGTATTCAATGGGGGATATTTAAACCCATCC-AAAATCGAGTAACAATTGGAGGACAAGTCTGGTGCCAGCACCCGCGGTAATTCCAGCTCCAAAAGCGTATAT------TAATGCTGTTGCTGTTAAAGGGTTCGTAGTTGAATTGAGGGCCTTTGAGGTGCAATGGT-TTGTCCC---------GTCCACTTCGGATTGGTGACCC--ATGCCCTTGAGGTCCGTGAACACTCAGAAACAAG----AAACAC--GGGAGTG-----GTACCTTTCCTGATTTACGCATGTCATGCATGCCAGG-GGGCGCC-C-GTGATTTTTACTGTGACTAAAAAAGTGTGACCAAAGCA-GTCATT--CGACTTGAATTAGAAAGCATGGGATAACAA-AGGAGC---AGCCTATGGGCCACCGTTTCGGCTTTTGTTGGTTTT-AAAAGTCCATTGGAGATTATGGGGCTGT-GCGACAAGCGGCTGGGTGTATTCCCCTTTACTGGGG-------GCACC--------------------------------------CGTCGCCTTTGTGAGAAATCCGTGGCGTTAATTG-----------------------------------------------------------------------------------------------------TATAGGCTTCGGTTTATCAATTTCGTCGCCTTCTCGCAACTCGCGGCATCCAGGAATGAAGGAGGGTAGTTCGG-GGGAGAACGTACTG-GTGCGTCAGAGGTGAAATTCTTAGA-CCGCACC-AAGACGAACTACAGCGAAGGCATTCTTCAAGGAT-ACCTTCCTCAATCAAG-AACCAAAGTGTGGGGATCGAAGATG-ATTAGAGACCATTGTAGTCCACA---CTGC-A-AACGATGACACCCATGAATTGGGGAGTTT---------TTGGTCGTAGGCGAGGACGGGTTCATCTCGC-T-----------------------------------------------------------------------------CCTTGTCTCGCCAATGTATATCAATTTACGTGCATATTCTTTTCGGTCC--------------TCGCAA----------GG-GGACCTTTAACGGGAATATCCTCAGCACGTTATCTGACTTCT-TCACGCGAAAGCTTTGAGGTTACAGTCTCAGGGGGGAGTACGTT-C----GCAAGAGTGAAACTTAAAGAAATTGACGGAAT---GGCACCACAAGACGTGGAGCGTGCGGTTTAATTTGACTCAACACGGGGAACTTTA-CCAGATCCGGACAGGGTGAGGATTGACAGATTGAGTGTTCTTTCTCGATCCCCTGAATGGTGGTGCATGGCCGCTTTTGGTCGGTGGAGTGATTTGTTT-GGTTGATTCCGTCAACGG--ACGAGATCCAAGCTGCCCAGTAGGATTCAGAATTGCCCATAGGATAGCAATCCCTTCCGCGGGTTTTACCCAAG-----------------------------------------GTGGGGCGGTATTCGTTTGTATCC-TTCTCTGCGGGATTCCT---TGTT--TTGCACAAGG------TGAGATTTTGGGCAACAGCAGGTCTGTGATGCTCCTCAATGTTCTGGGCGACACGCGCACTACAATGTCAGTGAGAACAAGAAAAACGACTT---------TTGTCGGACCTACTTGATCAAAAGAGTGGGAAAACCCCG--------GAATCACATAGACCCACTTGGGACCGAGTATTGCAATTATTGGTCGCGCAACGAGGAATGTCTCGTAGGCGCAGCTCATCAA-----ACTGTGCCGA--TTACGTCCCTGCCATTTGTACACACCGCCCGTCGTTGTTTCCGATGATGGTGCAATACAGGTGATCGGACAGTCGGGT-------TTTTAACTCGGCCGAAA-GTTCACCGATATTTCTT----------------------------------------------------------------------------------------------------------------------------------------------------------------------------------------------------------------------------------------------------------------------------------------------------------------------------------------------------------------------------------------------------------------------------------------------------------------------------------------------------------------------------------------------------------------------------------------------------------------------------------------------------------------------------------------------------------------------------------------------------------------------------------------------------------------------------------------------------------------------------------------------------------------------------------------------------------------------------------------------------------------------------------------------------------------------------------------------------------------------------------------------------------------------------------------------------------------------------------------------------------------------------------------------------------------------------------------------------------------------------</ns2:sequence><ns2:name>KT728384.1_Trypanosoma_thomasbancrofti_strain_RHE/B40354/AUS/2015/TB1_18S_ribosomal_RNA_gene,_partial_sequence</ns2:name></ns2:Sequence><ns2:Sequence dsseqid="sq170" id="sq169"><ns2:sequence>---------------------------------------------------------------------------------------------------------------------------------------------------------------------------------------------------------------------------------------------------------------------------------------------------------------------------------------------------------------------------------------------------------------------------------------------TTAGCCATGCATGCCTCAGAATCA--CTGCATTGCAGGAATCTGCGCATGGCTCATTACATCAGACGTAATCTGCCGCAAAAATATTGCGGTT-TCCGCAACATTGGATAACTTG--------------------------------------------------GCGAAACGCCAAGCTAATACATGAACCAAAG-GGACGCTCTCTGTTCCGG-CGGTGGGGCAACTCACCGCCATGGGACGTCCAGCGAATGAATGAAAGTAAAA--TCAATGCCTTA----ACCGGCAGTAACACCCAGAAGTGTTGACTCAATTCATTC-CGTGCGAAAGCC-----------------------------GGGTT--TTACCCGGCGTCTTTTGACGAACAACTGCCCTATCAGCCAGTGATGGCCGTGTAG---TGGACTGCCATGGCGTTGACGGGAGCGGGGGATTAGGGTTCGATTCCGGAGAGGGAGCCTGAGAAATAGCTACCACTTCTACGGAGGGCAGCA-------------GGCG-CGCAAATTGCCCAATGTCAAAAAAAAACGATGAGGCA-GCGAAAAGAAATAGAGCCGACGGTGCCTA---GTGCATTGTCGTATTCAATGGGGGATATTTAAACCCATCC-AAAATCGAGTAACAATTGGAGGACAAGTCTGGTGCCAGCACCCGCGGTAATTCCAGCTCCAAAAGCGTATAT------TAATGCTGTTGCTGTTAAAGGGTTCGTAGTTGAATTGAGGGCCTTTGAGGTGCAATGGT-TTGTCCC---------GTCCACTTCGGATTGGTGACCC--ATGCCCTTGAGGTCCGTGAACACTCAGAAACAAG----AAACAC--GGGAGTG-----GTACCTTTCCTGATTTACGCATGTCATGCATGCCAGG-GGGCGCC-C-GTGATTTTTACTGTGACTAAAAAAGTGTGACCAAAGCA-GTCATT--CGACTTGAATTAGAAAGCATGGGATAACAA-AGGAGC---AGCCTATGGGCCACCGTTTCGGCTTTTGTTGGTTTT-AAAAGTCCATTGGAGATTATGGGGCTGT-GCGACAAGCGGCTGGGTGTATTCCCCTTTACTGGGG-------GCACC--------------------------------------CGTCGCCTTTGTGAGAAATCCGTGGCGTTAATTG-----------------------------------------------------------------------------------------------------TATAGGCTTCGGTTTATCAATTTCGTCGCCTTCTCGCAACTCGCGGCATCCAGGAATGAAGGAGGGTAGTTCGG-GGGAGAACGTACTG-GTGCGTCAGAGGTGAAATTCTTAGA-CCGCACC-AAGACGAACTACAGCGAAGGCATTCTTCAAGGAT-ACCTTCCTCAATCAAG-AACCAAAGTGTGGGGATCGAAGATG-ATTAGAGACCATTGTAGTCCACA---CTGC-A-AACGATGACACCCATGAATTGGGGAGTTT---------TTGGTCGTAGGCGAGGACGGGTTCATCTCGC-T-----------------------------------------------------------------------------CCTTGTCTCGCCAATGTATATCAATTTACGTGCATATTCTTTTCGGTCC--------------TCGCAA----------GG-GGACCTTTAACGGGAATATCCTCAGCACGTTATCTGACTTCT-TCACGCGAAAGCTTTGAGGTTACAGTCTCAGGGGGGAGTACGTT-C----GCAAGAGTGAAACTTAAAGAAATTGACGGAAT---GGCACCACAAGACGTGGAGCGTGCGGTTTAATTTGACTCAACACGGGGAACTTTA-CCAGATCCGGACAGGGTGAGGATTGACAGATTGAGTGTTCTTTCTCGATCCCCTGAATGGTGGTGCATGGCCGCTTTTGGTCGGTGGAGTGATTTGTTT-GGTTGATTCCGTCAACGG--ACGAGATCCAAGCTGCCCAGTAGGATTCAGAATTGCCCATAGGATAGCAATCCCTTCCGCGGGTTTTACCCAAG-----------------------------------------GTGGGGCGGTATTCGTTTGTATCC-TTCTCTGCGGGATTCCT---TGTT--TTGCACAAGG------TGAGATTTTGGGCAACAGCAGGTCTGTGATGCTCCTCAATGTTCTGGGCGACACGCGCACTACAATGTCAGTGAGAACAAGAAAAACGACTT---------TTGTCGGACCTACTTGATCAAAAGAGTGGGAAAACCCCG--------GAATCACATAGACCCACTTGGGACCGAGTATTGCAATTATTGGTCGCGCAACGAGGAATGTCTCGTAGGCGCAGCTCATCAA-----ACTGTGCCGA--TTACGTCCCTGCCATTTGTACACACCGCCCGTCGTTGTTTCCGATGATGGTGCAATACAGGTGATCGGACAGTCGGGT-------TTTTAACTCGGCCGAAA-GTTCACCGATATTTCTT----------------------------------------------------------------------------------------------------------------------------------------------------------------------------------------------------------------------------------------------------------------------------------------------------------------------------------------------------------------------------------------------------------------------------------------------------------------------------------------------------------------------------------------------------------------------------------------------------------------------------------------------------------------------------------------------------------------------------------------------------------------------------------------------------------------------------------------------------------------------------------------------------------------------------------------------------------------------------------------------------------------------------------------------------------------------------------------------------------------------------------------------------------------------------------------------------------------------------------------------------------------------------------------------------------------------------------------------------------------------------</ns2:sequence><ns2:name>KT728389.1_Trypanosoma_thomasbancrofti_strain_RHE/B30432/AUS/2015/TB1_18S_ribosomal_RNA_gene,_partial_sequence</ns2:name></ns2:Sequence><ns2:Sequence dsseqid="sq172" id="sq171"><ns2:sequence>---------------------------------------------------------------------------------------------------------------------------------------------------------------------------------------------------------------------------------------------------------------------------------------------------------------------------------------------------------------------------------------------------------------------------------------------TTAGCCATGCATGCCTCAGAATCA--CTGCATTGCAGGAATCTGCGCATGGCTCATTACATCAGACGTAATCTGCCGCAAAAATATTGCGGTT-TCCGCAACATTGGATAACTTG--------------------------------------------------GCGAAACGCCAAGCTAATACATGAACCAAAG-GGACGCTCTCTGTTCCGG-CGGTGGGGCAACTCACCGCCATGGGACGTCCAGCGAATGAATGAAAGTAAAA--TCAATGCCTTA----ACCGGCAGTAACACCCAGAAGTGTTGACTCAATTCATTC-CGTGCGAAAGCC-----------------------------GGGTT--TTACCCGGCGTCTTTTGACGAACAACTGCCCTATCAGCCAGTGATGGCCGTGTAG---TGGACTGCCATGGCGTTGACGGGAGCGGGGGATTAGGGTTCGATTCCGGAGAGGGAGCCTGAGAAATAGCTACCACTTCTACGGAGGGCAGCA-------------GGCG-CGCAAATTGCCCAATGTCAAAAAAAAACGATGAGGCA-GCGAAAAGAAATAGAGCCGACGGTGCCTA---GTGCATTGTCGTATTCAATGGGGGATATTTAAACCCATCC-AAAATCGAGTAACAATTGGAGGACAAGTCTGGTGCCAGCACCCGCGGTAATTCCAGCTCCAAAAGCGTATAT------TAATGCTGTTGCTGTTAAAGGGTTCGTAGTTGAATTGAGGGCCTTTGAGGTGCAATGGT-TTGTCCC---------GTCCACTTCGGATTGGTGACCC--ATGCCCTTGAGGTCCGTGAACACTCAGAAACAAG----AAACAC--GGGAGTG-----GTACCTTTCCTGATTTACGCATGTCATGCATGCCAGG-GGGCGCC-C-GTGATTTTTACTGTGACTAAAAAAGTGTGACCAAAGCA-GTCATT--CGACTTGAATTAGAAAGCATGGGATAACAA-AGGAGC---AGCCTATGGGCCACCGTTTCGGCTTTTGTTGGTTTT-AAAAGTCCATTGGAGATTATGGGGCTGT-GCGACAAGCGGCTGGGTGTATTCCCCTTTACTGGGG-------GCACC--------------------------------------CGTCGCCTTTGTGAGAAATCCGTGGCGTTAATTG-----------------------------------------------------------------------------------------------------TATAGGCTTCGGTTTATCAATTTCGTCGCCTTCTCGCAACTCGCGGCATCCAGGAATGAAGGAGGGTAGTTCGG-GGGAGAACGTACTG-GTGCGTCAGAGGTGAAATTCTTAGA-CCGCACC-AAGACGAACTACAGCGAAGGCATTCTTCAAGGAT-ACCTTCCTCAATCAAG-AACCAAAGTGTGGGGATCGAAGATG-ATTAGAGACCATTGTAGTCCACA---CTGC-A-AACGATGACACCCATGAATTGGGGAGTTT---------TTGGTCGTAGGCGAGGACGGGTTCATCTCGC-T-----------------------------------------------------------------------------CCTTGTCTCGCCAATGTATATCAATTTACGTGCATATTCTTTTCGGTCC--------------TCGCAA----------GG-GGACCTTTAACGGGAATATCCTCAGCACGTTATCTGACTTCT-TCACGCGAAAGCTTTGAGGTTACAGTCTCAGGGGGGAGTACGTT-C----GCAAGAGTGAAACTTAAAGAAATTGACGGAAT---GGCACCACAAGACGTGGAGCGTGCGGTTTAATTTGACTCAACACGGGGAACTTTA-CCAGATCCGGACAGGGTGAGGATTGACAGATTGAGTGTTCTTTCTCGATCCCCTGAATGGTGGTGCATGGCCGCTTTTGGTCGGTGGAGTGATTTGTTT-GGTTGATTCCGTCAACGG--ACGAGATCCAAGCTGCCCAGTAGGATTCAGAATTGCCCATAGGATAGCAATCCCTTCCGCGGGTTTTACCCAAG-----------------------------------------GTGGGGCGGTATTCGTTTGTATCC-TTCTCTGCGGGATTCCT---TGTT--TTGCACAAGG------TGAGATTTTGGGCAACAGCAGGTCTGTGATGCTCCTCAATGTTCTGGGCGACACGCGCACTACAATGTCAGTGAGAACAAGAAAAACGACTT---------TTGTCGGACCTACTTGATCAAAAGAGTGGGAAAACCCCG--------GAATCACATAGACCCACTTGGGACCGAGTATTGCAATTATTGGTCGCGCAACGAGGAATGTCTCGTAGGCGCAGCTCATCAA-----ACTGTGCCGA--TTACGTCCCTGCCATTTGTACACACCGCCCGTCGTTGTTTCCGATGATGGTGCAATACAGGTGATCGGACAGTCGGGT-------TTTTAACTCGGCCGAAA-GTTCACCGATATTTCTT----------------------------------------------------------------------------------------------------------------------------------------------------------------------------------------------------------------------------------------------------------------------------------------------------------------------------------------------------------------------------------------------------------------------------------------------------------------------------------------------------------------------------------------------------------------------------------------------------------------------------------------------------------------------------------------------------------------------------------------------------------------------------------------------------------------------------------------------------------------------------------------------------------------------------------------------------------------------------------------------------------------------------------------------------------------------------------------------------------------------------------------------------------------------------------------------------------------------------------------------------------------------------------------------------------------------------------------------------------------------------</ns2:sequence><ns2:name>KT728390.1_Trypanosoma_thomasbancrofti_strain_RHE/B40403/AUS/2015/TB1_18S_ribosomal_RNA_gene,_partial_sequence</ns2:name></ns2:Sequence><ns2:Sequence dsseqid="sq174" id="sq173"><ns2:sequence>---------------------------------------------------------------------------------------------------------------------------------------------------------------------------------------------------------------------------------------------------------------------------------------------------------------------------------------------------------------------------------------------------------------------------------------------TTAGCCATGCATGCCTCAGAATCA--CTGCATTGCAGGAATCTGCGCATGGCTCATTACATCAGACGTAATCTGCCGCAAAAATATTGCGGTT-TCCGCAACATTGGATAACTTG--------------------------------------------------GCGAAACGCCAAGCTAATACATGAACCAAAG-GGACGCTCTCTGTTCCGG-CGGTGGGGCAACTCACCGCCATGGGACGTCCAGCGAATGAATGAAAGTAAAA--TCAATGCCTTA----ACCGGCAGTAACACCCAGAAGTGTTGACTCAATTCATTC-CGTGCGAAAGCC-----------------------------GGGTT--TTACCCGGCGTCTTTTGACGAACAACTGCCCTATCAGCCAGTGATGGCCGTGTAG---TGGACTGCCATGGCGTTGACGGGAGCGGGGGATTAGGGTTCGATTCCGGAGAGGGAGCCTGAGAAATAGCTACCACTTCTACGGAGGGCAGCA-------------GGCG-CGCAAATTGCCCAATGTCAAAAAAAAACGATGAGGCA-GCGAAAAGAAATAGAGCCGACGGTGCCTA---GTGCATTGTCGTATTCAATGGGGGATATTTAAACCCATCC-AAAATCGAGTAACAATTGGAGGACAAGTCTGGTGCCAGCACCCGCGGTAATTCCAGCTCCAAAAGCGTATAT------TAATGCTGTTGCTGTTAAAGGGTTCGTAGTTGAATTGAGGGCCTTTGAGGTGCAATGGT-TTGTCCC---------GTCCACTTCGGATTGGTGACCC--ATGCCCTTGAGGTCCGTGAACACTCAGAAACAAG----AAACAC--GGGAGTG-----GTACCTTTCCTGATTTACGCATGTCATGCATGCCAGG-GGGCGCC-C-GTGATTTTTACTGTGACTAAAAAAGTGTGACCAAAGCA-GTCATT--CGACTTGAATTAGAAAGCATGGGATAACAA-AGGAGC---AGCCTATGGGCCACCGTTTCGGCTTTTGTTGGTTTT-AAAAGTCCATTGGAGATTATGGGGCTGT-GCGACAAGCGGCTGGGTGTATTCCCCTTTACTGGGG-------GCACC--------------------------------------CGTCGCCTTTGTGAGAAATCCGTGGCGTTAATTG-----------------------------------------------------------------------------------------------------TATAGGCTTCGGTTTATCAATTTCGTCGCCTTCTCGCAACTCGCGGCATCCAGGAATGAAGGAGGGTAGTTCGG-GGGAGAACGTACTG-GTGCGTCAGAGGTGAAATTCTTAGA-CCGCACC-AAGACGAACTACAGCGAAGGCATTCTTCAAGGAT-ACCTTCCTCAATCAAG-AACCAAAGTGTGGGGATCGAAGATG-ATTAGAGACCATTGTAGTCCACA---CTGC-A-AACGATGACACCCATGAATTGGGGAGTTT---------TTGGTCGTAGGCGAGGACGGGTTCATCTCGC-T-----------------------------------------------------------------------------CCTTGTCTCGCCAATGTATATCAATTTACGTGCATATTCTTTTCGGTCC--------------TCGCAA----------GG-GGACCTTTAACGGGAATATCCTCAGCACGTTATCTGACTTCT-TCACGCGAAAGCTTTGAGGTTACAGTCTCAGGGGGGAGTACGTT-C----GCAAGAGTGAAACTTAAAGAAATTGACGGAAT---GGCACCACAAGACGTGGAGCGTGCGGTTTAATTTGACTCAACACGGGGAACTTTA-CCAGATCCGGACAGGGTGAGGATTGACAGATTGAGTGTTCTTTCTCGATCCCCTGAATGGTGGTGCATGGCCGCTTTTGGTCGGTGGAGTGATTTGTTT-GGTTGATTCCGTCAACGG--ACGAGATCCAAGCTGCCCAGTAGGATTCAGAATTGCCCATAGGATAGCAATCCCTTCCGCGGGTTTTACCCAAG-----------------------------------------GTGGGGCGGTATTCGTTTGTATCC-TTCTCTGCGGGATTCCT---TGTT--TTGCACAAGG------TGAGATTTTGGGCAACAGCAGGTCTGTGATGCTCCTCAATGTTCTGGGCGACACGCGCACTACAATGTCAGTGAGAACAAGAAAAACGACTT---------TTGTCGGACCTACTTGATCAAAAGAGTGGGAAAACCCCG--------GAATCACATAGACCCACTTGGGACCGAGTATTGCAATTATTGGTCGCGCAACGAGGAATGTCTCGTAGGCGCAGCTCATCAA-----ACTGTGCCGA--TTACGTCCCTGCCATTTGTACACACCGCCCGTCGTTGTTTCCGATGATGGTGCAATACAGGTGATCGGACAGTCGGGT-------TTTTAACTCGGCCGAAA-GTTCACCGATATTTCTT----------------------------------------------------------------------------------------------------------------------------------------------------------------------------------------------------------------------------------------------------------------------------------------------------------------------------------------------------------------------------------------------------------------------------------------------------------------------------------------------------------------------------------------------------------------------------------------------------------------------------------------------------------------------------------------------------------------------------------------------------------------------------------------------------------------------------------------------------------------------------------------------------------------------------------------------------------------------------------------------------------------------------------------------------------------------------------------------------------------------------------------------------------------------------------------------------------------------------------------------------------------------------------------------------------------------------------------------------------------------------</ns2:sequence><ns2:name>KT728387.1_Trypanosoma_thomasbancrofti_strain_RHE/B30376/AUS/2015/TB1_18S_ribosomal_RNA_gene,_partial_sequence</ns2:name></ns2:Sequence><ns2:Sequence dsseqid="sq176" id="sq175"><ns2:sequence>---------------------------------------------------------------------------------------------------------------------------------------------------------------------------------------------------------------------------------------------------------------------------------------------------------------------------------------------------------------------------------------------------------------------------------------------TTAGCCATGCATGCCTCAGAATCA--CTGCATTGCAGGAATCTGCGCATGGCTCATTACATCAGACGTAATCTGCCGCAAAAATATTGCGGTT-TCCGCAACATTGGATAACTTG--------------------------------------------------GCGAAACGCCAAGCTAATACATGAACCAAAG-GGACGCTCTCTGTTCCGG-CGGTGGGGCAACTCACCGCCATGGGACGTCCAGCGAATGAATGAAAGTAAAA--TCAATGCCTTA----ACCGGCAGTAACACCCAGAAGTGTTGACTCAATTCATTC-CGTGCGAAAGCC-----------------------------GGGTT--TTACCCGGCGTCTTTTGACGAACAACTGCCCTATCAGCCAGTGATGGCCGTGTAG---TGGACTGCCATGGCGTTGACGGGAGCGGGGGATTAGGGTTCGATTCCGGAGAGGGAGCCTGAGAAATAGCTACCACTTCTACGGAGGGCAGCA-------------GGCG-CGCAAATTGCCCAATGTCAAAAAAAAACGATGAGGCA-GCGAAAAGAAATAGAGCCGACGGTGCCTA---GTGCATTGTCGTATTCAATGGGGGATATTTAAACCCATCC-AAAATCGAGTAACAATTGGAGGACAAGTCTGGTGCCAGCACCCGCGGTAATTCCAGCTCCAAAAGCGTATAT------TAATGCTGTTGCTGTTAAAGGGTTCGTAGTTGAATTGAGGGCCTTTGAGGTGCAATGGT-TTGTCCC---------GTCCACTTCGGATTGGTGACCC--ATGCCCTTGAGGTCCGTGAACACTCAGAAACAAG----AAACAC--GGGAGTG-----GTACCTTTCCTGATTTACGCATGTCATGCATGCCAGG-GGGCGCC-C-GTGATTTTTACTGTGACTAAAAAAGTGTGACCAAAGCA-GTCATT--CGACTTGAATTAGAAAGCATGGGATAACAA-AGGAGC---AGCCTATGGGCCACCGTTTCGGCTTTTGTTGGTTTT-AAAAGTCCATTGGAGATTATGGGGCTGT-GCGACAAGCGGCTGGGTGTATTCCCCTTTACTGGGG-------GCACC--------------------------------------CGTCGCCTTTGTGAGAAATCCGTGGCGTTAATTG-----------------------------------------------------------------------------------------------------TATAGGCTTCGGTTTATCAATTTCGTCGCCTTCTCGCAACTCGCGGCATCCAGGAATGAAGGAGGGTAGTTCGG-GGGAGAACGTACTG-GTGCGTCAGAGGTGAAATTCTTAGA-CCGCACC-AAGACGAACTACAGCGAAGGCATTCTTCAAGGAT-ACCTTCCTCAATCAAG-AACCAAAGTGTGGGGATCGAAGATG-ATTAGAGACCATTGTAGTCCACA---CTGC-A-AACGATGACACCCATGAATTGGGGAGTTT---------TTGGTCGTAGGCGAGGACGGGTTCATCTCGC-T-----------------------------------------------------------------------------CCTTGTCTCGCCAATGTATATCAATTTACGTGCATATTCTTTTCGGTCC--------------TCGCAA----------GG-GGACCTTTAACGGGAATATCCTCAGCACGTTATCTGACTTCT-TCACGCGAAAGCTTTGAGGTTACAGTCTCAGGGGGGAGTACGTT-C----GCAAGAGTGAAACTTAAAGAAATTGACGGAAT---GGCACCACAAGACGTGGAGCGTGCGGTTTAATTTGACTCAACACGGGGAACTTTA-CCAGATCCGGACAGGGTGAGGATTGACAGATTGAGTGTTCTTTCTCGATCCCCTGAATGGTGGTGCATGGCCGCTTTTGGTCGGTGGAGTGATTTGTTT-GGTTGATTCCGTCAACGG--ACGAGATCCAAGCTGCCCAGTAGGATTCAGAATTGCCCATAGGATAGCAATCCCTTCCGCGGGTTTTACCCAAG-----------------------------------------GTGGGGCGGTATTCGTTTGTATCC-TTCTCTGCGGGATTCCT---TGTT--TTGCACAAGG------TGAGATTTTGGGCAACAGCAGGTCTGTGATGCTCCTCAATGTTCTGGGCGACACGCGCACTACAATGTCAGTGAGAACAAGAAAAACGACTT---------TTGTCGGACCTACTTGATCAAAAGAGTGGGAAAACCCCG--------GAATCACATAGACCCACTTGGGACCGAGTATTGCAATTATTGGTCGCGCAACGAGGAATGTCTCGTAGGCGCAGCTCATCAA-----ACTGTGCCGA--TTACGTCCCTGCCATTTGTACACACCGCCCGTCGTTGTTTCCGATGATGGTGCAATACAGGTGATCGGACAGTCGGGT-------TTTTAACTCGGCCGAAA-GTTCACCGATATTTCTT----------------------------------------------------------------------------------------------------------------------------------------------------------------------------------------------------------------------------------------------------------------------------------------------------------------------------------------------------------------------------------------------------------------------------------------------------------------------------------------------------------------------------------------------------------------------------------------------------------------------------------------------------------------------------------------------------------------------------------------------------------------------------------------------------------------------------------------------------------------------------------------------------------------------------------------------------------------------------------------------------------------------------------------------------------------------------------------------------------------------------------------------------------------------------------------------------------------------------------------------------------------------------------------------------------------------------------------------------------------------------</ns2:sequence><ns2:name>KT728378.1_Trypanosoma_thomasbancrofti_strain_RHE/B30236/AUS/2015/TB1_18S_ribosomal_RNA_gene,_partial_sequence</ns2:name></ns2:Sequence><ns2:Sequence dsseqid="sq178" id="sq177"><ns2:sequence>---------------------------------------------------------------------------------------------------------------------------------------------------------------------------------------------------------------------------------------------------------------------------------------------------------------------------------------------------------------------------------------------------------------------------------------------TTAGCCATGCATGCCTCAGAATCA--CTGCATTGCAGGAATCTGCGCATGGCTCATTACATCAGACGTAATCTGCCGCAAAAATATTGCGGTT-TCCGCAACATTGGATAACTTG--------------------------------------------------GCGAAACGCCAAGCTAATACATGAACCAAAG-GGACGCTCTCTGTTCCGG-CGGTGGGGCAACTCACCGCCATGGGACGTCCAGCGAATGAATGAAAGTAAAA--TCAATGCCTTA----ACCGGCAGTAACACCCAGAAGTGTTGACTCAATTCATTC-CGTGCGAAAGCC-----------------------------GGGTT--TTACCCGGCGTCTTTTGACGAACAACTGCCCTATCAGCCAGTGATGGCCGTGTAG---TGGACTGCCATGGCGTTGACGGGAGCGGGGGATTAGGGTTCGATTCCGGAGAGGGAGCCTGAGAAATAGCTACCACTTCTACGGAGGGCAGCA-------------GGCG-CGCAAATTGCCCAATGTCAAAAAAAAACGATGAGGCA-GCGAAAAGAAATAGAGCCGACGGTGCCTA---GTGCATTGTCGTATTCAATGGGGGATATTTAAACCCATCC-AAAATCGAGTAACAATTGGAGGACAAGTCTGGTGCCAGCACCCGCGGTAATTCCAGCTCCAAAAGCGTATAT------TAATGCTGTTGCTGTTAAAGGGTTCGTAGTTGAATTGAGGGCCTTTGAGGTGCAATGGT-TTGTCCC---------GTCCACTTCGGATTGGTGACCC--ATGCCCTTGAGGTCCGTGAACACTCAGAAACAAG----AAACAC--GGGAGTG-----GTACCTTTCCTGATTTACGCATGTCATGCATGCCAGG-GGGCGCC-C-GTGATTTTTACTGTGACTAAAAAAGTGTGACCAAAGCA-GTCATT--CGACTTGAATTAGAAAGCATGGGATAACAA-AGGAGC---AGCCTATGGGCCACCGTTTCGGCTTTTGTTGGTTTT-AAAAGTCCATTGGAGATTATGGGGCTGT-GCGACAAGCGGCTGGGTGTATTCCCCTTTACTGGGG-------GCACC--------------------------------------CGTCGCCTTTGTGAGAAATCCGTGGCGTTAATTG-----------------------------------------------------------------------------------------------------TATAGGCTTCGGTTTATCAATTTCGTCGCCTTCTCGCAACTCGCGGCATCCAGGAATGAAGGAGGGTAGTTCGG-GGGAGAACGTACTG-GTGCGTCAGAGGTGAAATTCTTAGA-CCGCACC-AAGACGAACTACAGCGAAGGCATTCTTCAAGGAT-ACCTTCCTCAATCAAG-AACCAAAGTGTGGGGATCGAAGATG-ATTAGAGACCATTGTAGTCCACA---CTGC-A-AACGATGACACCCATGAATTGGGGAGTTT---------TTGGTCGTAGGCGAGGACGGGTTCATCTCGC-T-----------------------------------------------------------------------------CCTTGTCTCGCCAATGTATATCAATTTACGTGCATATTCTTTTCGGTCC--------------TCGCAA----------GG-GGACCTTTAACGGGAATATCCTCAGCACGTTATCTGACTTCT-TCACGCGAAAGCTTTGAGGTTACAGTCTCAGGGGGGAGTACGTT-C----GCAAGAGTGAAACTTAAAGAAATTGACGGAAT---GGCACCACAAGACGTGGAGCGTGCGGTTTAATTTGACTCAACACGGGGAACTTTA-CCAGATCCGGACAGGGTGAGGATTGACAGATTGAGTGTTCTTTCTCGATCCCCTGAATGGTGGTGCATGGCCGCTTTTGGTCGGTGGAGTGATTTGTTT-GGTTGATTCCGTCAACGG--ACGAGATCCAAGCTGCCCAGTAGGATTCAGAATTGCCCATAGGATAGCAATCCCTTCCGCGGGTTTTACCCAAG-----------------------------------------GTGGGGCGGTATTCGTTTGTATCC-TTCTCTGCGGGATTCCT---TGTT--TTGCACAAGG------TGAGATTTTGGGCAACAGCAGGTCTGTGATGCTCCTCAATGTTCTGGGCGACACGCGCACTACAATGTCAGTGAGAACAAGAAAAACGACTT---------TTGTCGGACCTACTTGATCAAAAGAGTGGGAAAACCCCG--------GAATCACATAGACCCACTTGGGACCGAGTATTGCAATTATTGGTCGCGCAACGAGGAATGTCTCGTAGGCGCAGCTCATCAA-----ACTGTGCCGA--TTACGTCCCTGCCATTTGTACACACCGCCCGTCGTTGTTTCCGATGATGGTGCAATACAGGTGATCGGACAGTCGGGT-------TTTTAACTCGGCCGAAA-GTTCACCGATATTTCTT----------------------------------------------------------------------------------------------------------------------------------------------------------------------------------------------------------------------------------------------------------------------------------------------------------------------------------------------------------------------------------------------------------------------------------------------------------------------------------------------------------------------------------------------------------------------------------------------------------------------------------------------------------------------------------------------------------------------------------------------------------------------------------------------------------------------------------------------------------------------------------------------------------------------------------------------------------------------------------------------------------------------------------------------------------------------------------------------------------------------------------------------------------------------------------------------------------------------------------------------------------------------------------------------------------------------------------------------------------------------------</ns2:sequence><ns2:name>KT728381.1_Trypanosoma_thomasbancrofti_strain_RHE/B30284/AUS/2015/TB1_18S_ribosomal_RNA_gene,_partial_sequence</ns2:name></ns2:Sequence><ns2:Sequence dsseqid="sq180" id="sq179"><ns2:sequence>---------------------------------------------------------------------------------------------------------------------------------------------------------------------------------------------------------------------------------------------------------------------------------------------------------------------------------------------------------------------------------------------------------------------------------------------TTAGCCATGCATGCCTCAGAATCA--CTGCATTGCAGGAATCTGCGCATGGCTCATTACATCAGACGTAATCTGCCGCAAAAATATTGCGGTT-TCCGCAACATTGGATAACTTG--------------------------------------------------GCGAAACGCCAAGCTAATACATGAACCAAAG-GGACGCTCTCTGTTCCGG-CGGTGGGGCAACTCACCGCCATGGGACGTCCAGCGAATGAATGAAAGTAAAA--TCAATGCCTTA----ACCGGCAGTAACACCCAGAAGTGTTGACTCAATTCATTC-CGTGCGAAAGCC-----------------------------GGGTT--TTACCCGGCGTCTTTTGACGAACAACTGCCCTATCAGCCAGTGATGGCCGTGTAG---TGGACTGCCATGGCGTTGACGGGAGCGGGGGATTAGGGTTCGATTCCGGAGAGGGAGCCTGAGAAATAGCTACCACTTCTACGGAGGGCAGCA-------------GGCG-CGCAAATTGCCCAATGTCAAAAAAAAACGATGAGGCA-GCGAAAAGAAATAGAGCCGACGGTGCCTA---GTGCATTGTCGTATTCAATGGGGGATATTTAAACCCATCC-AAAATCGAGTAACAATTGGAGGACAAGTCTGGTGCCAGCACCCGCGGTAATTCCAGCTCCAAAAGCGTATAT------TAATGCTGTTGCTGTTAAAGGGTTCGTAGTTGAATTGAGGGCCTTTGAGGTGCAATGGT-TTGTCCC---------GTCCACTTCGGATTGGTGACCC--ATGCCCTTGAGGTCCGTGAACACTCAGAAACAAG----AAACAC--GGGAGTG-----GTACCTTTCCTGATTTACGCATGTCATGCATGCCAGG-GGGCGCC-C-GTGATTTTTACTGTGACTAAAAAAGTGTGACCAAAGCA-GTCATT--CGACTTGAATTAGAAAGCATGGGATAACAA-AGGAGC---AGCCTATGGGCCACCGTTTCGGCTTTTGTTGGTTTT-AAAAGTCCATTGGAGATTATGGGGCTGT-GCGACAAGCGGCTGGGTGTATTCCCCTTTACTGGGG-------GCACC--------------------------------------CGTCGCCTTTGTGAGAAATCCGTGGCGTTAATTG-----------------------------------------------------------------------------------------------------TATAGGCTTCGGTTTATCAATTTCGTCGCCTTCTCGCAACTCGCGGCATCCAGGAATGAAGGAGGGTAGTTCGG-GGGAGAACGTACTG-GTGCGTCAGAGGTGAAATTCTTAGA-CCGCACC-AAGACGAACTACAGCGAAGGCATTCTTCAAGGAT-ACCTTCCTCAATCAAG-AACCAAAGTGTGGGGATCGAAGATG-ATTAGAGACCATTGTAGTCCACA---CTGC-A-AACGATGACACCCATGAATTGGGGAGTTT---------TTGGTCGTAGGCGAGGACGGGTTCATCTCGC-T-----------------------------------------------------------------------------CCTTGTCTCGCCAATGTATATCAATTTACGTGCATATTCTTTTCGGTCC--------------TCGCAA----------GG-GGACCTTTAACGGGAATATCCTCAGCACGTTATCTGACTTCT-TCACGCGAAAGCTTTGAGGTTACAGTCTCAGGGGGGAGTACGTT-C----GCAAGAGTGAAACTTAAAGAAATTGACGGAAT---GGCACCACAAGACGTGGAGCGTGCGGTTTAATTTGACTCAACACGGGGAACTTTA-CCAGATCCGGACAGGGTGAGGATTGACAGATTGAGTGTTCTTTCTCGATCCCCTGAATGGTGGTGCATGGCCGCTTTTGGTCGGTGGAGTGATTTGTTT-GGTTGATTCCGTCAACGG--ACGAGATCCAAGCTGCCCAGTAGGATTCAGAATTGCCCATAGGATAGCAATCCCTTCCGCGGGTTTTACCCAAG-----------------------------------------GTGGGGCGGTATTCGTTTGTATCC-TTCTCTGCGGGATTCCT---TGTT--TTGCACAAGG------TGAGATTTTGGGCAACAGCAGGTCTGTGATGCTCCTCAATGTTCTGGGCGACACGCGCACTACAATGTCAGTGAGAACAAGAAAAACGACTT---------TTGTCGGACCTACTTGATCAAAAGAGTGGGAAAACCCCG--------GAATCACATAGACCCACTTGGGACCGAGTATTGCAATTATTGGTCGCGCAACGAGGAATGTCTCGTAGGCGCAGCTCATCAA-----ACTGTGCCGA--TTACGTCCCTGCCATTTGTACACACCGCCCGTCGTTGTTTCCGATGATGGTGCAATACAGGTGATCGGACAGTCGGGT-------TTTTAACTCGGCCGAAA-GTTCACCGATATTTCTT----------------------------------------------------------------------------------------------------------------------------------------------------------------------------------------------------------------------------------------------------------------------------------------------------------------------------------------------------------------------------------------------------------------------------------------------------------------------------------------------------------------------------------------------------------------------------------------------------------------------------------------------------------------------------------------------------------------------------------------------------------------------------------------------------------------------------------------------------------------------------------------------------------------------------------------------------------------------------------------------------------------------------------------------------------------------------------------------------------------------------------------------------------------------------------------------------------------------------------------------------------------------------------------------------------------------------------------------------------------------------</ns2:sequence><ns2:name>KT728382.1_Trypanosoma_thomasbancrofti_strain_RHE/B30374/AUS/2015/TB1_18S_ribosomal_RNA_gene,_partial_sequence</ns2:name></ns2:Sequence><ns2:Sequence dsseqid="sq182" id="sq181"><ns2:sequence>---------------------------------------------------------------------------------------------------------------------------------------------------------------------------------------------------------------------------------------------------------------------------------------------------------------------------------------------------------------------------------------------------------------------------------------------TTAGCCATGCATGCCTCAGAATCA--CTGCATTGCAGGAATCTGCGCATGGCTCATTACATCAGACGTAATCTGCCGCAAAAATATTGCGGTT-TCCGCAACATTGGATAACTTG--------------------------------------------------GCGAAACGCCAAGCTAATACATGAACCAAAG-GGACGCTCTCTGTTCCGG-CGGTGGGGCAACTCACCGCCATGGGACGTCCAGCGAATGAATGAAAGTAAAA--TCAATGCCTTA----ACCGGCAGTAACACCCAGAAGTGTTGACTCAATTCATTC-CGTGCGAAAGCC-----------------------------GGGTT--TTACCCGGCGTCTTTTGACGAACAACTGCCCTATCAGCCAGTGATGGCCGTGTAG---TGGACTGCCATGGCGTTGACGGGAGCGGGGGATTAGGGTTCGATTCCGGAGAGGGAGCCTGAGAAATAGCTACCACTTCTACGGAGGGCAGCA-------------GGCG-CGCAAATTGCCCAATGTCAAAAAAAAACGATGAGGCA-GCGAAAAGAAATAGAGCCGACGGTGCCTA---GTGCATTGTCGTATTCAATGGGGGATATTTAAACCCATCC-AAAATCGAGTAACAATTGGAGGACAAGTCTGGTGCCAGCACCCGCGGTAATTCCAGCTCCAAAAGCGTATAT------TAATGCTGTTGCTGTTAAAGGGTTCGTAGTTGAATTGAGGGCCTTTGAGGTGCAATGGT-TTGTCCC---------GTCCACTTCGGATTGGTGACCC--ATGCCCTTGAGGTCCGTGAACACTCAGAAACAAG----AAACAC--GGGAGTG-----GTACCTTTCCTGATTTACGCATGTCATGCATGCCAGG-GGGCGCC-C-GTGATTTTTACTGTGACTAAAAAAGTGTGACCAAAGCA-GTCATT--CGACTTGAATTAGAAAGCATGGGATAACAA-AGGAGC---AGCCTATGGGCCACCGTTTCGGCTTTTGTTGGTTTT-AAAAGTCCATTGGAGATTATGGGGCTGT-GCGACAAGCGGCTGGGTGTATTCCCCTTTACTGGGG-------GCACC--------------------------------------CGTCGCCTTTGTGAGAAATCCGTGGCGTTAATTG-----------------------------------------------------------------------------------------------------TATAGGCTTCGGTTTATCAATTTCGTCGCCTTCTCGCAACTCGCGGCATCCAGGAATGAAGGAGGGTAGTTCGG-GGGAGAACGTACTG-GTGCGTCAGAGGTGAAATTCTTAGA-CCGCACC-AAGACGAACTACAGCGAAGGCATTCTTCAAGGAT-ACCTTCCTCAATCAAG-AACCAAAGTGTGGGGATCGAAGATG-ATTAGAGACCATTGTAGTCCACA---CTGC-A-AACGATGACACCCATGAATTGGGGAGTTT---------TTGGTCGTAGGCGAGGACGGGTTCATCTCGC-T-----------------------------------------------------------------------------CCTTGTCTCGCCAATGTATATCAATTTACGTGCATATTCTTTTCGGTCC--------------TCGCAA----------GG-GGACCTTTAACGGGAATATCCTCAGCACGTTATCTGACTTCT-TCACGCGAAAGCTTTGAGGTTACAGTCTCAGGGGGGAGTACGTT-C----GCAAGAGTGAAACTTAAAGAAATTGACGGAAT---GGCACCACAAGACGTGGAGCGTGCGGTTTAATTTGACTCAACACGGGGAACTTTA-CCAGATCCGGACAGGGTGAGGATTGACAGATTGAGTGTTCTTTCTCGATCCCCTGAATGGTGGTGCATGGCCGCTTTTGGTCGGTGGAGTGATTTGTTT-GGTTGATTCCGTCAACGG--ACGAGATCCAAGCTGCCCAGTAGGATTCAGAATTGCCCATAGGATAGCAATCCCTTCCGCGGGTTTTACCCAAG-----------------------------------------GTGGGGCGGTATTCGTTTGTATCC-TTCTCTGCGGGATTCCT---TGTT--TTGCACAAGG------TGAGATTTTGGGCAACAGCAGGTCTGTGATGCTCCTCAATGTTCTGGGCGACACGCGCACTACAATGTCAGTGAGAACAAGAAAAACGACTT---------TTGTCGGACCTACTTGATCAAAAGAGTGGGAAAACCCCG--------GAATCACATAGACCCACTTGGGACCGAGTATTGCAATTATTGGTCGCGCAACGAGGAATGTCTCGTAGGCGCAGCTCATCAA-----ACTGTGCCGA--TTACGTCCCTGCCATTTGTACACACCGCCCGTCGTTGTTTCCGATGATGGTGCAATACAGGTGATCGGACAGTCGGGT-------TTTTAACTCGGCCGAAA-GTTCACCGATATTTCTT----------------------------------------------------------------------------------------------------------------------------------------------------------------------------------------------------------------------------------------------------------------------------------------------------------------------------------------------------------------------------------------------------------------------------------------------------------------------------------------------------------------------------------------------------------------------------------------------------------------------------------------------------------------------------------------------------------------------------------------------------------------------------------------------------------------------------------------------------------------------------------------------------------------------------------------------------------------------------------------------------------------------------------------------------------------------------------------------------------------------------------------------------------------------------------------------------------------------------------------------------------------------------------------------------------------------------------------------------------------------------</ns2:sequence><ns2:name>KT728380.1_Trypanosoma_thomasbancrofti_strain_RHE/B40361/AUS/2015/TB1_18S_ribosomal_RNA_gene,_partial_sequence</ns2:name></ns2:Sequence><ns2:Sequence dsseqid="sq184" id="sq183"><ns2:sequence>---------------------------------------------------------------------------------------------------------------------------------------------------------------------------------------------------------------------------------------------------------------------------------------------------------------------------------------------------------------------------------------------------------------------------------------------TTAGCCATGCATGCCTCAGAATCA--CTGCATTGCAGGAATCTGCGCATGGCTCATTACATCAGACGTAATCTGCCGCAAAAATATTGCGGTT-TCCGCAACATTGGATAACTTG--------------------------------------------------GCGAAACGCCAAGCTAATACATGAACCAAAG-GGACGCTCTCTGTTCCGG-CGGTGGGGCAACTCACCGCCATGGGACGTCCAGCGAATGAATGAAAGTAAAA--TCAATGCCTTA----ACCGGCAGTAACACCCAGAAGTGTTGACTCAATTCATTC-CGTGCGAAAGCC-----------------------------GGGTT--TTACCCGGCGTCTTTTGACGAACAACTGCCCTATCAGCCAGTGATGGCCGTGTAG---TGGACTGCCATGGCGTTGACGGGAGCGGGGGATTAGGGTTCGATTCCGGAGAGGGAGCCTGAGAAATAGCTACCACTTCTACGGAGGGCAGCA-------------GGCG-CGCAAATTGCCCAATGTCAAAAAAAAACGATGAGGCA-GCGAAAAGAAATAGAGCCGACGGTGCCTA---GTGCATTGTCGTATTCAATGGGGGATATTTAAACCCATCC-AAAATCGAGTAACAATTGGAGGACAAGTCTGGTGCCAGCACCCGCGGTAATTCCAGCTCCAAAAGCGTATAT------TAATGCTGTTGCTGTTAAAGGGTTCGTAGTTGAATTGAGGGCCTTTGAGGTGCAATGGT-TTGTCCC---------GTCCACTTCGGATTGGTGACCC--ATGCCCTTGAGGTCCGTGAACACTCAGAAACAAG----AAACAC--GGGAGTG-----GTACCTTTCCTGATTTACGCATGTCATGCATGCCAGG-GGGCGCC-C-GTGATTTTTACTGTGACTAAAAAAGTGTGACCAAAGCA-GTCATT--CGACTTGAATTAGAAAGCATGGGATAACAA-AGGAGC---AGCCTATGGGCCACCGTTTCGGCTTTTGTTGGTTTT-AAAAGTCCATTGGAGATTATGGGGCTGT-GCGACAAGCGGCTGGGTGTATTCCCCTTTACTGGGG-------GCACC--------------------------------------CGTCGCCTTTGTGAGAAATCCGTGGCGTTAATTG-----------------------------------------------------------------------------------------------------TATAGGCTTCGGTTTATCAATTTCGTCGCCTTCTCGCAACTCGCGGCATCCAGGAATGAAGGAGGGTAGTTCGG-GGGAGAACGTACTG-GTGCGTCAGAGGTGAAATTCTTAGA-CCGCACC-AAGACGAACTACAGCGAAGGCATTCTTCAAGGAT-ACCTTCCTCAATCAAG-AACCAAAGTGTGGGGATCGAAGATG-ATTAGAGACCATTGTAGTCCACA---CTGC-A-AACGATGACACCCATGAATTGGGGAGTTT---------TTGGTCGTAGGCGAGGACGGGTTCATCTCGC-T-----------------------------------------------------------------------------CCTTGTCTCGCCAATGTATATCAATTTACGTGCATATTCTTTTCGGTCC--------------TCGCAA----------GG-GGACCTTTAACGGGAATATCCTCAGCACGTTATCTGACTTCT-TCACGCGAAAGCTTTGAGGTTACAGTCTCAGGGGGGAGTACGTT-C----GCAAGAGTGAAACTTAAAGAAATTGACGGAAT---GGCACCACAAGACGTGGAGCGTGCGGTTTAATTTGACTCAACACGGGGAACTTTA-CCAGATCCGGACAGGGTGAGGATTGACAGATTGAGTGTTCTTTCTCGATCCCCTGAATGGTGGTGCATGGCCGCTTTTGGTCGGTGGAGTGATTTGTTT-GGTTGATTCCGTCAACGG--ACGAGATCCAAGCTGCCCAGTAGGATTCAGAATTGCCCATAGGATAGCAATCCCTTCCGCGGGTTTTACCCAAG-----------------------------------------GTGGGGCGGTATTCGTTTGTATCC-TTCTCTGCGGGATTCCT---TGTT--TTGCACAAGG------TGAGATTTTGGGCAACAGCAGGTCTGTGATGCTCCTCAATGTTCTGGGCGACACGCGCACTACAATGTCAGTGAGAACAAGAAAAACGACTT---------TTGTCGGACCTACTTGATCAAAAGAGTGGGAAAACCCCG--------GAATCACATAGACCCACTTGGGACCGAGTATTGCAATTATTGGTCGCGCAACGAGGAATGTCTCGTAGGCGCAGCTCATCAA-----ACTGTGCCGA--TTACGTCCCTGCCATTTGTACACACCGCCCGTCGTTGTTTCCGATGATGGTGCAATACAGGTGATCGGACAGTCGGGT-------TTTTAACTCGGCCGAAA-GTTCACCGATATTTCTT----------------------------------------------------------------------------------------------------------------------------------------------------------------------------------------------------------------------------------------------------------------------------------------------------------------------------------------------------------------------------------------------------------------------------------------------------------------------------------------------------------------------------------------------------------------------------------------------------------------------------------------------------------------------------------------------------------------------------------------------------------------------------------------------------------------------------------------------------------------------------------------------------------------------------------------------------------------------------------------------------------------------------------------------------------------------------------------------------------------------------------------------------------------------------------------------------------------------------------------------------------------------------------------------------------------------------------------------------------------------------</ns2:sequence><ns2:name>KT728377.1_Trypanosoma_thomasbancrofti_strain_RHE/B30329/AUS/2015/TB1_18S_ribosomal_RNA_gene,_partial_sequence</ns2:name></ns2:Sequence><ns2:Sequence dsseqid="sq186" id="sq185"><ns2:sequence>---------------------------------------------------------------------------------------------------------------------------------------------------------------------------------------------------------------------------------------------------------------------------------------------------------------------------------------------------------------------------------------------------------------------------------------------TTAGCCATGCATGCCTCAGAATCA--CTGCATTGCAGGAATCTGCGCATGGCTCATTACATCAGACGTAATCTGCCGCAAAAATATTGCGGTT-TCCGCAACATTGGATAACTTG--------------------------------------------------GCGAAACGCCAAGCTAATACATGAACCAAAG-GGACGCTCTCTGTTCCGG-CGGTGGGGCAACTCACCGCCATGGGACGTCCAGCGAATGAATGAAAGTAAAA--TCAATGCCTTA----ACCGGCAGTAACACCCAGAAGTGTTGACTCAATTCATTC-CGTGCGAAAGCC-----------------------------GGGTT--TTACCCGGCGTCTTTTGACGAACAACTGCCCTATCAGCCAGTGATGGCCGTGTAG---TGGACTGCCATGGCGTTGACGGGAGCGGGGGATTAGGGTTCGATTCCGGAGAGGGAGCCTGAGAAATAGCTACCACTTCTACGGAGGGCAGCA-------------GGCG-CGCAAATTGCCCAATGTCAAAAAAAAACGATGAGGCA-GCGAAAAGAAATAGAGCCGACGGTGCCTA---GTGCATTGTCGTATTCAATGGGGGATATTTAAACCCATCC-AAAATCGAGTAACAATTGGAGGACAAGTCTGGTGCCAGCACCCGCGGTAATTCCAGCTCCAAAAGCGTATAT------TAATGCTGTTGCTGTTAAAGGGTTCGTAGTTGAATTGAGGGCCTTTGAGGTGCAATGGT-TTGTCCC---------GTCCACTTCGGATTGGTGACCC--ATGCCCTTGAGGTCCGTGAACACTCAGAAACAAG----AAACAC--GGGAGTG-----GTACCTTTCCTGATTTACGCATGTCATGCATGCCAGG-GGGCGCC-C-GTGATTTTTACTGTGACTAAAAAAGTGTGACCAAAGCA-GTCATT--CGACTTGAATTAGAAAGCATGGGATAACAA-AGGAGC---AGCCTATGGGCCACCGTTTCGGCTTTTGTTGGTTTT-AAAAGTCCATTGGAGATTATGGGGCTGT-GCGACAAGCGGCTGGGTGTATTCCCCTTTACTGGGG-------GCACC--------------------------------------CGTCGCCTTTGTGAGAAATCCGTGGCGTTAATTG-----------------------------------------------------------------------------------------------------TATAGGCTTCGGTTTATCAATTTCGTCGCCTTCTCGCAACTCGCGGCATCCAGGAATGAAGGAGGGTAGTTCGG-GGGAGAACGTACTG-GTGCGTCAGAGGTGAAATTCTTAGA-CCGCACC-AAGACGAACTACAGCGAAGGCATTCTTCAAGGAT-ACCTTCCTCAATCAAG-AACCAAAGTGTGGGGATCGAAGATG-ATTAGAGACCATTGTAGTCCACA---CTGC-A-AACGATGACACCCATGAATTGGGGAGTTT---------TTGGTCGTAGGCGAGGACGGGTTCATCTCGC-T-----------------------------------------------------------------------------CCTTGTCTCGCCAATGTATATCAATTTACGTGCATATTCTTTTCGGTCC--------------TCGCAA----------GG-GGACCTTTAACGGGAATATCCTCAGCACGTTATCTGACTTCT-TCACGCGAAAGCTTTGAGGTTACAGTCTCAGGGGGGAGTACGTT-C----GCAAGAGTGAAACTTAAAGAAATTGACGGAAT---GGCACCACAAGACGTGGAGCGTGCGGTTTAATTTGACTCAACACGGGGAACTTTA-CCAGATCCGGACAGGGTGAGGATTGACAGATTGAGTGTTCTTTCTCGATCCCCTGAATGGTGGTGCATGGCCGCTTTTGGTCGGTGGAGTGATTTGTTT-GGTTGATTCCGTCAACGG--ACGAGATCCAAGCTGCCCAGTAGGATTCAGAATTGCCCATAGGATAGCAATCCCTTCCGCGGGTTTTACCCAAG-----------------------------------------GTGGGGCGGTATTCGTTTGTATCC-TTCTCTGCGGGATTCCT---TGTT--TTGCACAAGG------TGAGATTTTGGGCAACAGCAGGTCTGTGATGCTCCTCAATGTTCTGGGCGACACGCGCACTACAATGTCAGTGAGAACAAGAAAAACGACTT---------TTGTCGGACCTACTTGATCAAAAGAGTGGGAAAACCCCG--------GAATCACATAGACCCACTTGGGACCGAGTATTGCAATTATTGGTCGCGCAACGAGGAATGTCTCGTAGGCGCAGCTCATCAA-----ACTGTGCCGA--TTACGTCCCTGCCATTTGTACACACCGCCCGTCGTTGTTTCCGATGATGGTGCAATACAGGTGATCGGACAGTCGGGT-------TTTTAACTCGGCCGAAA-GTTCACCGATATTTCTT----------------------------------------------------------------------------------------------------------------------------------------------------------------------------------------------------------------------------------------------------------------------------------------------------------------------------------------------------------------------------------------------------------------------------------------------------------------------------------------------------------------------------------------------------------------------------------------------------------------------------------------------------------------------------------------------------------------------------------------------------------------------------------------------------------------------------------------------------------------------------------------------------------------------------------------------------------------------------------------------------------------------------------------------------------------------------------------------------------------------------------------------------------------------------------------------------------------------------------------------------------------------------------------------------------------------------------------------------------------------------</ns2:sequence><ns2:name>KT728379.1_Trypanosoma_thomasbancrofti_strain_RHE/B40338/AUS/2015/TB1_18S_ribosomal_RNA_gene,_partial_sequence</ns2:name></ns2:Sequence><ns2:Sequence dsseqid="sq188" id="sq187"><ns2:sequence>---------------------------------------------------------------------------------------------------------------------------------------------------------------------------------------------------------------------------------------------------------------------------------------------------------------------------------------------------------------------------------------------------------------------------------------------TTAGCCATGCATGCCTCAGAATCA--CTGCATTGCAGGAATCTGCGCATGGCTCATTACATCAGACGTAATCTGCCGCAAAAATATTGCGGTT-TCCGCAACATTGGATAACTTG--------------------------------------------------GCGAAACGCCAAGCTAATACATGAACCAAAG-GGACGCTCTCTGTTCCGG-CGGTGGGGCAACTCACCGCCATGGGACGTCCAGCGAATGAATGAAAGTAAAA--TCAATGCCTTA----ACCGGCAGTAACACCCAGAAGTGTTGACTCAATTCATTC-CGTGCGAAAGCC-----------------------------GGGTT--TTACCCGGCGTCTTTTGACGAACAACTGCCCTATCAGCCAGTGATGGCCGTGTAG---TGGACTGCCATGGCGTTGACGGGAGCGGGGGATTAGGGTTCGATTCCGGAGAGGGAGCCTGAGAAATAGCTACCACTTCTACGGAGGGCAGCA-------------GGCG-CGCAAATTGCCCAATGTCAAAAAAAAACGATGAGGCA-GCGAAAAGAAATAGAGCCGACGGTGCCTA---GTGCATTGTCGTATTCAATGGGGGATATTTAAACCCATCC-AAAATCGAGTAACAATTGGAGGACAAGTCTGGTGCCAGCACCCGCGGTAATTCCAGCTCCAAAAGCGTATAT------TAATGCTGTTGCTGTTAAAGGGTTCGTAGTTGAATTGAGGGCCTTTGAGGTGCAATGGT-TTGTCCC---------GTCCACTTCGGATTGGTGACCC--ATGCCCTTGAGGTCCGTGAACACTCAGAAACAAG----AAACAC--GGGAGTG-----GTACCTTTCCTGATTTACGCATGTCATGCATGCCAGG-GGGCGCC-C-GTGATTTTTACTGTGACTAAAAAAGTGTGACCAAAGCA-GTCATT--CGACTTGAATTAGAAAGCATGGGATAACAA-AGGAGC---AGCCTATGGGCCACCGTTTCGGCTTTTGTTGGTTTT-AAAAGTCCATTGGAGATTATGGGGCTGT-GCGACAAGCGGCTGGGTGTATTCCCCTTTACTGGGG-------GCACC--------------------------------------CGTCGCCTTTGTGAGAAATCCGTGGCGTTAATTG-----------------------------------------------------------------------------------------------------TATAGGCTTCGGTTTATCAATTTCGTCGCCTTCTCGCAACTCGCGGCATCCAGGAATGAAGGAGGGTAGTTCGG-GGGAGAACGTACTG-GTGCGTCAGAGGTGAAATTCTTAGA-CCGCACC-AAGACGAACTACAGCGAAGGCATTCTTCAAGGAT-ACCTTCCTCAATCAAG-AACCAAAGTGTGGGGATCGAAGATG-ATTAGAGACCATTGTAGTCCACA---CTGC-A-AACGATGACACCCATGAATTGGGGAGTTT---------TTGGTCGTAGGCGAGGACGGGTTCATCTCGC-T-----------------------------------------------------------------------------CCTTGTCTCGCCAATGTATATCAATTTACGTGCATATTCTTTTCGGTCC--------------TCGCAA----------GG-GGACCTTTAACGGGAATATCCTCAGCACGTTATCTGACTTCT-TCACGCGAAAGCTTTGAGGTTACAGTCTCAGGGGGGAGTACGTT-C----GCAAGAGTGAAACTTAAAGAAATTGACGGAAT---GGCACCACAAGACGTGGAGCGTGCGGTTTAATTTGACTCAACACGGGGAACTTTA-CCAGATCCGGACAGGGTGAGGATTGACAGATTGAGTGTTCTTTCTCGATCCCCTGAATGGTGGTGCATGGCCGCTTTTGGTCGGTGGAGTGATTTGTTT-GGTTGATTCCGTCAACGG--ACGAGATCCAAGCTGCCCAGTAGGATTCAGAATTGCCCATAGGATAGCAATCCCTTCCGCGGGTTTTACCCAAG-----------------------------------------GTGGGGCGGTATTCGTTTGTATCC-TTCTCTGCGGGATTCCT---TGTT--TTGCACAAGG------TGAGATTTTGGGCAACAGCAGGTCTGTGATGCTCCTCAATGTTCTGGGCGACACGCGCACTACAATGTCAGTGAGAACAAGAAAAACGACTT---------TTGTCGGACCTACTTGATCAAAAGAGTGGGAAAACCCCG--------GAATCACATAGACCCACTTGGGACCGAGTATTGCAATTATTGGTCGCGCAACGAGGAATGTCTCGTAGGCGCAGCTCATCAA-----ACTGTGCCGA--TTACGTCCCTGCCATTTGTACACACCGCCCGTCGTTGTTTCCGATGATGGTGCAATACAGGTGATCGGACAGTCGGGT-------TTTTAACTCGGCCGAAA-GTTCACCGATATTTCTT----------------------------------------------------------------------------------------------------------------------------------------------------------------------------------------------------------------------------------------------------------------------------------------------------------------------------------------------------------------------------------------------------------------------------------------------------------------------------------------------------------------------------------------------------------------------------------------------------------------------------------------------------------------------------------------------------------------------------------------------------------------------------------------------------------------------------------------------------------------------------------------------------------------------------------------------------------------------------------------------------------------------------------------------------------------------------------------------------------------------------------------------------------------------------------------------------------------------------------------------------------------------------------------------------------------------------------------------------------------------------</ns2:sequence><ns2:name>KT728388.1_Trypanosoma_thomasbancrofti_strain_RHE/B30188/AUS/2015/TB1_18S_ribosomal_RNA_gene,_partial_sequence</ns2:name></ns2:Sequence><ns2:Sequence dsseqid="sq190" id="sq189"><ns2:sequence>---------------------------------------------TTAGCCATGCATGCCTCAGAATCACTGCAT-TGCAGGAATCTGCGCATGGCT-CATTACATCAGACGTAATCTGCCGCAAAAATGTTGC-GGTCTCCGCAAAATTGGATAACTTGGCGAAACGCCAAGCTAATACATGAATTAAAGGACGCGTTC-TGTTCCGGCGGT-----GGGG---CAACTTGCCGCCTTGGCGCGTCCGGCGAATGAATGAAAGTAAAACCAACGCCTTCACCGGC--AGTAAACACTTAGAAGTGCTGACTCAATTCATTCCGTGCGAAAGCTGGGTT-TTTTACCTGGCGTCTTTTGACGAACAACTGCCCTATCAGCCAGCGATGGCCGTGTAGTGGACTGCCATGGCGTTGACGGGAGCGGGGGATTAGGGTTCGATTCCGGAGAGGGAGCCTGAGAA------------ATAGCTACCACTTCTACGGAGGGCAGCAGGCGCGCAAATTGCCCAATG-TCAAAAAAAAACGATGAGGCAGCGAAAAGAAATAGAGCCGAGAGCGCCTTT-GGCGTTGTCGTTTTCAATGGGGGATATTTAAACCCATCCAAAATCGAGTAACAATTGG---AGGACAAG-TC-TGGTGCCAGCACCCGCGGTAATTCCAGCTCCA-AAGCGT-------------------------------------------------------------------------------------------------------------------------------------------------------------------------------------------------------------------------------------------------------------------------------------------------------------------------------------------------------------------------------------------------------------------------------------------------------------------------------ATAT------TAATGCTGTTGCTGTTAAAGGGTTCGTAGTTGAACTGTGGGCCTTTGAGGCGCATTGGTTTTGTCCC---------GTCCACTTCGGATCGGTGACCC--ATGCCCTTGAGGTCCGTGAACACACAG--AACCA----AGAAAC----ACGGGAGTGGTACCTTTCCTGA-TTTTCGCATGTCATGCATGCCA-G-GGGGCGCCCGTGATTTTTTACTGTGACTAAAAAAGTGTGACCAAAGCA-GTCAGT--CGACTTGAATTAGAAAGCATGGGATAACAA-AGGAGC---AGCCTATGGGCCACCGTTTCGGCTTTTGTTGGTTTT-AAAAGTCCATTGGAGATTATGGGGCTGC-GCGACAAGCGGTTGGGTGTGTCTTCTTTAAGGAG-------AGGCAAC--------------------------------------CATCGCCTTTGTGGGAAATCTGTGTCCATTCCCCGGGT---------------------------------------------------------------------------------------------------GCTTCGGTATCTCGTGTGTTTTGGCGCCTTCCCTCAACTCGTGGCTTCCAGGAATGAAGGAGGGTAGTTCGG-GGGAGAACGTACTG-GTGCGTCAGAGGTGAAATTCTTAGA-CCGCACC-AAGACGAACTACAGCGAGGGCATTCTTCAAGGATACCTTCCTCAATCAAG--AACCAGAGTGTGGGGATCGAAGATG-ATTAGAGACCATTGTAGTCCACA---CTGCAA-ACGATGACACCCATGAATTGGGGAGTTTT---------TGGTCGCAGGCGGAGTCGGGGTTCGCCCCGCACT----------------------------------------------------------------------------TTTCGCCTCACCAATAGATATCAATTTACGTGCATATTCTATTCGTCCC----------------------TC--GCAAGGGGGGCCTATAACGGGAATATCCTCAGCACGTTATCTGACTTCT-TCACGCGAAAGCTTTGAGGTTACAGTCTCAGGGGGGAGTACGTT-C----GCAAGGGTGAAACTTAAAGAAATTGACGGA---ATGGCACCACAAGACGTGGAGCGTGCGGTTTAATTTGACTCAACACGGGGAACTTTA-CCAGATCCGGACAGGGTGAGGATTGACAGATTGAGTGTTCTTTCTCGATCCCCTGAATGGTGGTGCATGGCCGCTTTTGGTCGGTGGAGTGATTTGTTT-GGTTGATTCCGTCAACGG--ACGAGATCCAAGCTGCCCAGTAGGATTCAGGATTGTCCATAGGATAGCAATCCCTTCCGCGGGTTTTACCCAAG-----------------------------------------GGGGGGCGGTATCCAGTTGAATCC-TTCTCTGCGGGATTCCT---TGTT--TCGCGCAAGG------TGAGATTTTGGGCAACAGCAGGTCTGTGATGCTCCTCAATGTTCTGGGCGACACGCGCACTACAATGTCAGTGAGAACAAGAAAAACGACTT---------TTGTCGGACCTACTCGATCAAAAGAGTGGGGAAACCCCG--------GAATCACATAGACCCACTTGGGACCGAGTATTGCAATTATTGGTCGCGCAACGAGGAATGTCTCGTAGGCGCAGCTCATCAA-----ACTGTGCCGA--TTACGTCCCTGCCATTTGTACACACCGCCCGTCGTTGTTTCCGATGATGGTGGAATACAGGTGATCGGACAGTCGAGC-------GTCTCGCT-TGACTGAAAGTTCACCGATATTTCTT----------------------------------------------------------------------------------------------------------------------------------------------------------------------------------------------------------------------------------------------------------------------------------------------------------------------------------------------------------------------------------------------------------------------------------------------------------------------------------------------------------------------------------------------------------------------------------------------------------------------------------------------------------------------------------------------------------------------------------------------------------------------------------------------------------------------------------------------------------------------------------------------------------------------------------------------------------------------------------------------------------------------------------------------------------------------------------------------------------------------------------------------------------------------------------------------------------------------------------------------------------------------------------------------------------------------------------------------------------------------------</ns2:sequence><ns2:name>AB828161.1_Trypanosoma_sp._Coma6_gene_for_18S_ribosomal_RNA,_partial_sequence</ns2:name></ns2:Sequence><ns2:Sequence dsseqid="sq192" id="sq191"><ns2:sequence>---------------------------------------------TTAGCCATGCATGCCTCAGAATCACTGCAT-TGCAGGAATTTGCGCATGGCT-CATTACATCAGACGTAATCTGCCGCAAAAATGTTGC-GGTCTCCGCAAAATTGGATAACTTGGCGAAACGCCAAGCTAATACATGAATTAAAGGACGCGTTC-TGTTCCGGCGGT-----GGGG---CAACTTGCCGCCTTGGCGCGTCCGGCGAATGAATGAAAGTAAAACCAACGCCTTCACCGGC--AGTAAACACTTAGAAGTGCTGACTCAATTCATTCCGTGCGAAAGCTGGGTT-TTTTACCTGGCGTCTTTTGACGAACAACTGCCCTATCAGCCAGCGATGGCCGTGTAGTGGACTGCCATGGCGTTGACGGGAGCGGGGGATTAGGGTTCGATTCCGGAGAGGGAGCCTGAGAA------------ATAGCTACCACTTCTACGGAGGGCAGCAGGCGCGCAAATTGCCCAATG-TCAAAAAAAAACGATGAGGCAGCGAAAAGAAATAGAGCCGAGAGCGCCTTT-GGCGTTGTCGTTTTCAATGGGGGATATTTAAACCCATCCAAAATCGAGTAACAATTGG---AGGACAAG-TC-TGGTGCCAGCACCCGCGGTAATTCCAGCTCCAAAAGCGT-------------------------------------------------------------------------------------------------------------------------------------------------------------------------------------------------------------------------------------------------------------------------------------------------------------------------------------------------------------------------------------------------------------------------------------------------------------------------------ATAT------TAATGCTGTTGCTGTTAAAGGGTTCGTAGTTGAACTGTGGGCCTTTGAGGCGCATTGGTTTTGTCCC---------GTCCACTTCGGATCGGTGACCC--ATGCCCTTGAGGTCCGTGAACACACAG--AACCA----AGAAAC----ACGGGAGTGGTACCTTTCCTGA-TTTTCGCATGTCATGCATGCCA-G-GGGGCGCCCGTGATTTTTTACTGTGACTAAAAAAGTGTGACCAAAGCA-GTCAGT--CGACTTGAATTAGAAAGCATGGGATAACAA-AGGAGC---AGCCTATGGGCCACCGTTTCGGCTTTTGTTGGTTTT-AAAAGTCCATTGGAGATTATGGGGCTGC-GCGACAAGCGGTTGGGTGTGTCTTCTTTAAGGAG-------AGGCAAC--------------------------------------CATCGCCTTTGTGGGAAATCTGTGTCCATTCCCCGGGT---------------------------------------------------------------------------------------------------GCTTCGGTATCTCGTGTGTTTTGGCGCCTTCCCTCAACTCGTGGCTTCCAGGAATGAAGGAGGGTAGTTCGG-GGGAGAACGTACTG-GTGCGTCAGAGGTGAAATTCTTAGA-CCGCACC-AAGACGAACTACAGCGAAGGCATTCTTCAAGGATACCTTCCTCAATCAAG--AACCAGAGTGTGGGGATCGAAGATG-ATTAGAGACCATTGTAGTCCACA---CTGCAA-ACGATGACACCCATGAATTGGGGAGTTTT---------TGGTCGCAGGCGGAGTCGGGGTTCGCCCCGCACT----------------------------------------------------------------------------TTTCGCCTCACCAATAGATATCAATTTACGTGCATATTCTATTCGTCCC----------------------TC--GCAAGGGGGGCCTATAACGGGAATATCCTCAGCACGTTATCTGACTTCT-TCACGCGAAAGCTTTGAGGTTACAGTCTCAGGGGGGAGTACGTT-C----GCAAGGGTGAAACTTAAAGAAATTGACGGA---ATGGCACCACAAGACGTGGAGCGTGCGGTTTAATTTGACTCAACACGGGGAACTTTA-CCAGATCCGGACAGGGTGAGGATTGACAGATTGAGTGTTCTTTCTCGATCCCCTGAATGGTGGTGCATGGCCGCTTTTGGTCGGTGGAGTGATTTGTTT-GGTTGATTCCGTCAACGG--ACGAGATCCAAGCTGCCCAGTAGGATTCAGGATTGTCCATAGGATAGCAATCCCTTCCGCGGGTTTTACCCAAG-----------------------------------------GGGGGGCGGTATCCAGTTGAATCC-TTCTCTGCGGGATTCCT---TGTT--TCGCGCAAGG------TGAGATTTTGGGCAACAGCAGGTCTGTGATGCTCCTCAATGTTCTGGGCGACACGCGCACTACAATGTCAGTGAGAACAAGAAAAACGACTT---------TTGTCGGACCTACTCGATCAAAAGAGTGGGGAAACCCCG--------GAATCACATAGACCCACTTGGGACCGAGTATTGCAATTATTGGTCGCGCAACGAGGAATGTCTCGTAGGCGCAGCTCATCAA-----ACTGTGCCGA--TTACGTCCCTGCCATTTGTACACACCGCCCGTCGTTGTTTCCGATGATGGTGGAATACAGGTGATCGGACAGTCGAGC-------GTCTCGCT-TGACTGAAAGTTCACCGATATTTCTT----------------------------------------------------------------------------------------------------------------------------------------------------------------------------------------------------------------------------------------------------------------------------------------------------------------------------------------------------------------------------------------------------------------------------------------------------------------------------------------------------------------------------------------------------------------------------------------------------------------------------------------------------------------------------------------------------------------------------------------------------------------------------------------------------------------------------------------------------------------------------------------------------------------------------------------------------------------------------------------------------------------------------------------------------------------------------------------------------------------------------------------------------------------------------------------------------------------------------------------------------------------------------------------------------------------------------------------------------------------------------</ns2:sequence><ns2:name>AB828160.1_Trypanosoma_sp._Coma5_gene_for_18S_ribosomal_RNA,_partial_sequence</ns2:name></ns2:Sequence><ns2:Sequence dsseqid="sq194" id="sq193"><ns2:sequence>-------------------------------------------------------------------------------------------------------------------------------------------------------------------------------------------------------------------------------------------------------------------------------------------------------------------------------------------------------------------------------------------------------------------------------------------------CCATGCATGCCTCAGAATCA--CTGCATTGCAGGAATCTGCGCATGGCTCATTACATCAGACGTAATCTGCCGCAAAAATCTTGCGGTT-TCCGCAACATTGGATAACTTG--------------------------------------------------GCGAAACGCCAAGCTAATACATGAACCAAAG-GGACGTTCTCTGTTCCGG-CGGTGGGGCAACTCACTGTCATGGGGCGTCCAGCGAATGAATGAAAATAAAA--CCAATGCCTTC----ACCGGCAGTAACACCCAGAAGTGTTGACTCAATTCATTC-CGTGCGAAAGCT-----------------------------GGATTTCTTATCCGGCGTCTTTTGACGAACAACTGCCCTATCAGCCAGTGATGGCCGTGTAG---TGGACTGCCATGGCGTTGACGGGAGCGGGGGATTAGGGTTCGATTCCGGAGAGGGAGCCTGAGAAATAGCTACCACTTCTACGGAGGGCAGCA-------------GGCG-CGCAAATTGCCCAATGTCAAAAAAAAACGATGAGGCA-GCGAAAAGAAATAGAGCCGACAGTGCCTA---GTGCATTGTCGTTTTCAATGGGGGATATTTAAACCCATCC-AAAATCGAGTAACAATTGGAGGACAAGTCTGGTGCCAGCACCCGCGGTAATTCCAGCTCCAAAAGCGTATAT------TAATGCTGTTGCTGTTAAAGGGTTCGTAGTTGAATTGTGGGCCTTTGAGGCGCAATGGT-TTGTCCC---------GTCCACCTCGGATTGGTGACCC--ATGCCCTTGAGGTCCGTGAACACTCAGAAACAAG----AAACAC--GGGAGCG-----GTTCC-TTCCTGATTTTCGCATGTCATGCATGCCAGG-GGGCGTC-C-GTGATTTTTACTGTGACTAAAAAAGTGTGACCAAAGCA-GTCATT--CGACTTGAATTAGAAAGCATGGGATAACAA-AGGAGC---AGCCTATGGGCCACCGTTTCGGCTTTTGTTGGTTTT-AAAAGTCCATTGGAGATTATGGCGTCGT-GCGACAAGCGTCTGGGTGTTTTCCCATT-TTGG--G-------GCACC--------------------------------------CGTCGCCTTTGCGGGAAATCCGTGTCGGTGTTGA-----------------------------------------------------------------------------------------------------TGAG---CTTCGGCCCATCTCTCCGGCGCCTTCCCGTGACTCACGGCATCCAGGAATGAAGGAGGGTAGTTCGG-GGGAGAACGTACTG-GCGCGTCAGAGGTGAAATTCTTAGA-CCGCGCC-AAGACGAACTACAGCGAAGGCATTCTTCAAGGATACCTTCCTCAAT--CAAGAACCAAAGTGTGGGGATCGAAGATG-ATTAGAGACCATTGTAGTCCACA---CTGCAA-ACGATGACACCCATGAATTGGGGAATTTT---------TG-GTCGTAGGCGAGGTCGGGTTCATCTCGC--T----------------------------------------------------------------------------CCTCGCCTCGCCAATGGATATCAATTTACGTGCATATTCTTTTCGGTCC--------------TCGCAA----------GG-GGGCCTTTAACGGGAATATCCTCAGCACGTTATCTGACTTCT-TCACGCGAAAGCTTTGAGGTTACAGTCTCAGGGGGGAGTACGTT-C----GCAAGAGTGAAACTTAAAGAAATTGACGGAAT---GGCACCACAAGACGTGGAGCGTGCGGTTTAATTTGACTCAACACGGGGAACTTTA-CCAGATCCGGACAGGGTGAGGATTGACAGATTGAGTGTTCTTTCTCGATCCCCTGAATGGTGGTGCATGGCCGCTTTTGGTCGGTGGAGTGATTTGTTT-GGTTGATTCCGTCAACGG--ACGAGATCCAAGCTGCCCAGTAGGATTCAGAATTGCCCATAGGATAGCAATCCCCTCCGCGGGTTTTTCCCAAG-----------------------------------------GAGGGGTGATATTCGTTTGTATCC-TTCTCTGCGGGATTCCT---TGTT--TTGCGCAAGG------TGAGATTTTGGGCAACAGCAGGTCTGTGATGCTCCTCAATGTTCTGGGCGACACGCGCACTACAATGTCAGTGGGAACAAGAAAAACGACTT---------TTGTCGGACCTACTTGATCAAAAGAGTGGGAAAACCTCG--------GAATCACATAGACCCACTTGGGACCGAGTATTGCAATTATTGGTCGCGCAACGAGGAATGTCTCGTAGGCGCAGCTCATCAA-----ACTGTGCCGA--TTACGTCCCTGCCATTTGTACACACCGCCCGTCGTTGTTTCCGATGATGGTGCAATACAGGTGAACGGACAGTCGAAC-------GTTTCGTTTGACCGAAA-GTTCACCGATATTTCTTCAATAGAGGAAGCAAAAGTC--------------------------------------------------------------------------------------------------------------------------------------------------------------------------------------------------------------------------------------------------------------------------------------------------------------------------------------------------------------------------------------------------------------------------------------------------------------------------------------------------------------------------------------------------------------------------------------------------------------------------------------------------------------------------------------------------------------------------------------------------------------------------------------------------------------------------------------------------------------------------------------------------------------------------------------------------------------------------------------------------------------------------------------------------------------------------------------------------------------------------------------------------------------------------------------------------------------------------------------------------------------------------------------------------------------------------------------------------------</ns2:sequence><ns2:name>JX178196.1_Trypanosoma_cf._cervi_PJH-2013_isolate_WTD_A5_clone_Cl_1_18S_ribosomal_RNA_gene,_partial_sequence</ns2:name></ns2:Sequence><ns2:Sequence dsseqid="sq196" id="sq195"><ns2:sequence>---------------------------------------------TTAGCCATGCATGCCTCAGAATCACTGCAT-TGCAGGAATCTGCGCATGGCT-CATTACATCAGACGTAATCTGCCGCAAAAATTTTGC-GGTCTCCGCAACATTGGATAACTTGGCGAAAAGCCAAGCTAATACATGAACCAACGGGGCGCTCTCTGTTCCGGCGGT-----GGGGCAA---CTCACCGCCTTGGGACGCCCAGCGAATGAATGAAAGTAAAACCAATGCCTTCACTGGC--AGTAACACC-CAGAAGTGTTGACTCAATTCATTCCGTGCGAAAGCCGGGTTT-TTTACTCGGCGTCTTTCGACGAACAACTGCCCTATCAGCCAGCGATGGCCGTGTAGTGGACTGCCATGGCGTTGACGGGAGCGGGGGATTAGGGTTCGATTCCGGAGAGGGAGCCTGAGAA------------ATAGCTACCACTTCTACGGAGGGCAGCAGGCGCGCAAATTGCCCAATG-TCAAAAAAAAACGATGAGGCAGCGAAAAGAAATAGAGCCGACAGTACCTTTTGGTATTGTCGTTTTCAATGGGGGATATTTAAATCCATCGAAAATCGAGTAACAATTGG---AGGACAAG-TC-TGGTGCCAGCACCCGCGGTAATTCCAGCTCCAAAAGCGTA---------TATTAATGCTGTT--------GCTGTTAAAGGGTTCGTAGTTGAATTGTG--------------------------------------------------------------------------------------------------------------------------------------------------------------------------------------------------------------------------------------------------------------------------------------------------------------------------------------------------------------------------------------------------------------------------------------------------------------------GGCCTTTGAGGCGCAATGGTTTTGTCCC---------GTCCACTTCGGATTGGTGACCC--ATGCCCTTGAGGTCCGTGAACACACAG--AAACA----AGAAAC----ACGGGAGTGGTACCCTTCCTGA-TTTTCGCATGTCATGCATGCCA-G-GGGGCGCCCGTG-ATTTTTACTGTGACTAAAAAAGTGTGACCAAAGCA-GTCAGT--CGACTTGAATTAGAAAGCATGGGATAACAA-AGGAGC---AGCCTATGGGCCACCGTTTCGGCTTTTGTTGGTTTT-AAAAGTCCATTGGAGATTATGGAA-CTG-TGTGACAAGTGGCTGGG-TGTTATTCCCCCTTTACTGG-GGGCA-CCC---------------------------------------GTCGCCTTCGTCGGAAATCCGTGTCGGGTTAA---------------------------------------------------------------------------------------------A-----G----GGGCTTCGGCT-TTCTTGATTCGGCACCTTCTCATGACTCGCGGTTTCCAGGAATGAAGGAGGGTAGTTCGG-GGGAGAACGTACTG-GGGCGTCAGAGGTGAAATTCTTAGA-CCGCACC-AAGACGAACTACAGCGAAGGCATTCTTCAAGGATACCTTCCTCAATCAAG--AACCAAAGTGTGGGGATCGAAGATG-ATTAGAGACCATTGTAGTCCACA---CTGCAA-ACGATGACACCCATGAATTGGGGAGTTTT---------TTGGTCGTAGGCGAGATCGGGCTTAGCCCCGTTC----------------------------------------------------------------------------TCTCGTTTCGCCAATATATATCAATTTACGTGCATATTCTTTTCGGCCT--------------CC-----TTT--AACCGGGGGGTCTCTTACGGGAATATCCTCAGCACGTTATCTGACTTCT-TCACGCGAAAGCTTTGAGGTTACAGTCTCAGGGGGGAGTACGTT-C----GCAAGAGTGAAACTTAAAGAAATTGACGGA---ATGGCACCACAAGACGTGGAGCGTGCGGTTTAATTTGACTCAACACGGGGAACTTTA-CCAGATCCGGACAGGGTGAGGATTGACAGATTGAGTGTTCTTTCTCGATCCCCTGAATGGTGGTGCATGGCCGCTTTTGGTCGGTGGAGTGATTTGTTT-GGTTGATTCCGTCAACGG--ACGAGATCCAAGCTGCCCAGTAGGATTCAGAATTGCCCATAGGATAGCAATCCCTTCCGCGGGTTTTACCCAAG-----------------------------------------GGGGGGCGGTATTCGTTTGTATCC-TTCTCTGCGGGATTCCT---TGTT--TTGCACAAGG------TGAGATTTTGGGCAACAGCAGGTCTGTGATGCTCCTCAATGTTCTGGGCGACACGCGCACTACAATGTCAGTGAGAACAAGAAAAACGACT-T--------TGGTCGAACCTACTTGATCAAAAGAGTGGGGAAACCCCG--------GAATCACATAGACCCACTTGGGACCGAGTATTGCAATTATTGGTCGCGCAACGAGGAATGTCTCGTAGGCGCAGCTCATCAA-----ACTGTGCCGA--TTACGTCCCTGCCATTTGTACACACCGCCCGTCGTTGTTTCCGATGATGGTGCAATACAGGTGATCGGACAGTCGAGT-------GTCTCACT-CGACCGAAAGTTCACCGATATTTCTT----------------------------------------------------------------------------------------------------------------------------------------------------------------------------------------------------------------------------------------------------------------------------------------------------------------------------------------------------------------------------------------------------------------------------------------------------------------------------------------------------------------------------------------------------------------------------------------------------------------------------------------------------------------------------------------------------------------------------------------------------------------------------------------------------------------------------------------------------------------------------------------------------------------------------------------------------------------------------------------------------------------------------------------------------------------------------------------------------------------------------------------------------------------------------------------------------------------------------------------------------------------------------------------------------------------------------------------------------------------------------</ns2:sequence><ns2:name>AF416561.1_Trypanosoma_sp._CUL1_18S_ribosomal_RNA_gene,_complete_sequence</ns2:name></ns2:Sequence><ns2:Sequence dsseqid="sq198" id="sq197"><ns2:sequence>-------------------------------------------------------------------------------------------------------------------------------------------------------------------------------------------------------------------------------------------------------------------------------------------------------------------------------------------------------------------------------------------------------------------------------------------------CCATGCATGCCTCAGAATCA--CTGCATTGCAGGAATCTGCGCATGGCTCATTACATCAGACGTAATCTGCCGCAAAAATCTTGCGGTT-TCCGCAACATTGGATAACTTG--------------------------------------------------GCGAAACGCCAAGCTAATACATGAACCAAAG-GGACGTTCTCTGTTCCGG-CGGTGGGGCAACTCACTGTCATGGGGCGTCCAGCGAATGAATGAAAATAAAA--CCAATGCCTTC----ACCGGCAGTAACACCCAGAAGTGTTGACTCAATTCATTC-CGTGCGAAAGCT-----------------------------GGATTTCTTATCCGGCGTCTTTTGACGAACAACTGCCCTATCAGCCAGTGATGGCCGTGTAG---TGGACTGCCATGGCGTTGACGGGAGCGGGGGATTAGGGTTCGATTCCGGAGAGGGAGCCTGAGAAATAGCTACCACTTCTACGGAGGGCAGCA-------------GGCG-CGCAAATTGCCCAATGTCAAAAAAAAACGATGAGGCA-GCGAAAAGAAATAGAGCCGACAGTGCCTA---GTGCATTGTCGTTTTCAATGGGGGATATTTAAACCCATCC-AAAATCGAGTAACAATTGGAGGACAAGTCTGGTGCCAGCACCCGCGGTAATTCCAGCTCCAAAAGCGTATAT------TAATGCTGTTGCTGTTAAAGGGTTCGTAGTTGAATTGTGGGCCTTTGAGGCGCAATGGT-TTGTCCC---------GTCCACCTCGGATTGGTGACCC--ATGCCCTTGAGGTCCGTGAACACTCAGAAACAAG----AAACAC--GGGAGCG-----GTTCC-TTTCTGATTTTCGCATGTCATGCATGCCAGG-GGGCGTC-C-GTGATTTTTACTGTGACTAAAAAAGTGTGACCAAAGCA-GCCATT--CGACTTGAATTAGAAAGCATGGGATAACAA-AGGAGC---AGCCTATGGGCCACCGTTTCGGCTTTTGTTGGTTTT-AAAAGTCCATTGGAGATTATGGCGTCGT-GCGACAAGCGTCTGGGTGTTTTCCCATT-TTGG--G-------GCACC--------------------------------------CGTCGCCTTTGCGGGAAATCCGTGTCGGTGTTGA-----------------------------------------------------------------------------------------------------TGAG---CTTCGGCCCATCTCTCCGGCGCCTTCCCGTGACTCACGGCATCCAGGAATGAAGGAGGGTAGTTCGG-GGGAGAACGTACTG-GCGCGTCAGAGGTGAAATTCTTAGA-CCGCGCC-AAGACGAACTACAGCGAAGGCATTCTTCAAGGATACCTTCCTCAAT--CAAGAACCAAAGTGTGGGGATCGAAGATG-ATTAGAGACCATTGTAGTCCACA---CTGCAA-ACGATGACACCCATGAATTGGGGAATTTT---------TG-GTCGTAGGCGAGGTCGGGTTCATCTCGC--T----------------------------------------------------------------------------CCTCGCCTCGCCAATGGATATCAATTTACGTGCATATTCTTTTCGGTCC--------------TCGCAA----------GG-GGGCCTTTAACGGGAATATCCTCAGCACGTTATCTGACTTCT-TCACGCGAAAGCTTTGAGGTTACAGTCTCAGGGGGGAGTACGTT-C----GCAAGAGTGAAACTTAAAGAAATTGACGGAAT---GGCACCACAAGACGTGGAGCGTGCGGTTTAATTTGACTCAACACGGGGAACTTTA-CCAGATCCGGACAGGGTGAGGATTGACAGATTGAGTGTTCTTTCTCGATCCCCTGAATGGTGGTGCATGGCCGCTTTTGGTCGGTGGAGTGATTTGTTT-GGTTGATTCCGTCAACGG--ACGAGATCCAAGCTGCCCAGTAGGATTCAGAATTGCCCATAGGATAGCAATCCCCTCCGCGGGTTTTTCCCAAG-----------------------------------------GAGGGGCGATATTCGTTTGTATCC-TTCTCTGCGGGATTCCT---TGTT--TTGCGCAAGG------TGAGATTTTGGGCAACAGCAGGTCTGTGATGCTCCTCAATGTTCTGGGCGACACGCGCACTACAATGTCAGTGAGAACAAGAAAAACGACTT---------TTGTCGGACCTACTTGATCAAAAGAGTGGGAAAACCCCG--------GAATCACATAGACCCACTTGGGACCGAGTATTGCAATTATTGGTCGCGCAACGAGGAATGTCTCGTAGGCGCAGCTCATCAA-----ACTGTGCCGA--TTACGTCCCTGCCATTTGTACACACCGCCCGTCGTTGTTTCCGATGATGGTGCAATACAGGTGAACGGACAGTCGAAC-------GTTTCGTTTGACCGAAA-GTTCACCGATATTTCTTCAATAGAGGAAGCAAAAGTC--------------------------------------------------------------------------------------------------------------------------------------------------------------------------------------------------------------------------------------------------------------------------------------------------------------------------------------------------------------------------------------------------------------------------------------------------------------------------------------------------------------------------------------------------------------------------------------------------------------------------------------------------------------------------------------------------------------------------------------------------------------------------------------------------------------------------------------------------------------------------------------------------------------------------------------------------------------------------------------------------------------------------------------------------------------------------------------------------------------------------------------------------------------------------------------------------------------------------------------------------------------------------------------------------------------------------------------------------------</ns2:sequence><ns2:name>JX178192.1_Trypanosoma_cf._cervi_PJH-2013_isolate_WTD_A1_clone_Cl_1_18S_ribosomal_RNA_gene,_partial_sequence</ns2:name></ns2:Sequence><ns2:Sequence dsseqid="sq200" id="sq199"><ns2:sequence>---------------------------------------------TTAGCCATGCATGCCTCAGAATCACTGCAT-TGCAGGAATCTGCGCATGGCT-CATTACATCAGACGTAATCTGCCGCAAAAATTTTGC-GGTCTCCGCAACATTGGATAACTTGGCGAAACGCCAAGCTAATACATGAACCAACGGGGCGCTCTCTGTTCCGGCGGT-----GGGGCAA---CTCACCGCCTTGGGACGCCCAGCGAATGAATGAAAGTAAAACCAATGCCTTCACTGGC--AGTAACACC-CAGAAGTGTTGACTCAATTCATTCCGTGCGAAAGCCGGGTTA-TTTACCCGGCGTCTTTTGACGAACAACTGCCCTATCAGCCAGCGATGGCCGTGTAGTGGACTGCCATGGCGTTGACGGGAGCGGGGGATTAGGGTTCGATTCCGGAGAGGGAGCCTGAGAA------------ATAGCTACCACTTCTACGGAGGGCAGCAGGCGCGCAAATTGCCCAATG-TCGAAAAAAAACGATGAGGCAGCGAAAAGAAATAGAGCCGACAGTACCTTTTGGTATTGTCGTTTTCAATGGGGGATATTTAAATCCATCGAAAATCGAGTAACAATTGG---AGGACAAG-TC-TGGTGCCAGCACCCGCGGTAATTCCAGCTCCAAAAGCGTA---------TATTAATGCTG-T-------TGCTGTTAAAGGGTTCGTAGTTGAATTGTG--------------------------------------------------------------------------------------------------------------------------------------------------------------------------------------------------------------------------------------------------------------------------------------------------------------------------------------------------------------------------------------------------------------------------------------------------------------------GGCCTTTGAGGCGCAATGGTTTTGTCCC---------GTCCACTTCGGATTGGTGACCC--ATGCCCTTGAGGTCCGTGAACACACAG--AAACA----AGAAAC----ACGGGAGCGGTACCCTTCCTGA-TTTTCGCATGTCATGCATGCCA-G-GGGGCGCCCGTG-ATTTTTACTGTGACTAAAAAAGTGTGACCAAAGCA-GTCAGT--CGACTTGAATTAGAAAGCATGGGATAACAA-AGGAGC---AGCCTATGGGCCACCGTTTCGGCTTTTGTTGGTTTT-AAAAGTCCATTGGAGATTATGGAA-CTG-TGTGACAAGCGGCCGGG-TGTTATTCCCCCTTTACTGGGGGGCA-CCC---------------------------------------GTCGCCTTCGTGGGAAATCCGTGTCGAGTTAA---------------------------------------------------------------------------------------------A-----G----GGGCTTCGGCT-TTCTTGATTCGGCACCTTCCCATGACTCGCGGTTTCCAGGAATGAAGGAGGGTAGTTCGG-GGGAGAACGTACTG-GGGCGTCAGAGGTGAAATTCTTAGA-CCGCACC-AAGACGAACTACAGCGAAGGCATTCTTCAAGGATACCTTCCTCAATCAAG--AACCAAAGTGTGGGGATCGAAGATG-ATTAGAGACCATTGTAGTCCACA---CTGCAA-ACGATGACACCCATGAATTGGGGAGTTTT---------TTGGTCGTAGGCGAGGTCGGGCTTAGCCCCGTTC----------------------------------------------------------------------------TCTCGTTTCGCCAATATATATCAATTTACGTGCATATTCTTTTCGGCCT--------------CC-----TTT--AACCGGGAGGTCTCTAACGGGAATATCCTCAGCACGTTATCTGACTTCT-TCACGCGAAAGCTTTGAGGTTACAGTCTCAGGGGGGAGTACGTT-C----GCAAGAGTGAAACTTAAAGAAATTGACGGA---ATGGCACCACAAGACGTGGAGCGTGCGGTTTAATTTGACTCAACACGGGGAACTTTA-CCAGATCCGGACAGGGTGAGGATTGACAGATTGAGTGTTCTTTCTCGATCCCCTGAATGGTGGTGCATGGCCGCTTTTGGTCGGTGGAGTGATTTGTTT-GGTTGATTCCGTCAACGG--ACGAGATCCAAGCTGCCCAGTAGGATTCAGAATTGCCCATAGGATAGCAATCCCTTCCGCGGGTTTTACCCAAG-----------------------------------------GGGGGGCGGTATTCGTTTGTATCC-TTCTCTGCGGGATTCCT---TGTT--TTGCACAAGG------TGAGATTTTGGGCAACAGCAGGTCTGTGATGCTCCTCAATGTTCTGGGCGACACGCGCACTACAATGTCAGTGAGAACAAGAAAAACGACT-T--------TGGTCGAACCTACTTGATCAAAAGAGTGGGGAAACCCCG--------GAATCACATAGACCCACTTGGGACCGAGTATTGCAATTATTGGTCGCGCAACGAGGAATGTCTCGTAGGCGCAGCTCATCAA-----ACTGTGCCGA--TTACGTCCCTGCCATTTGTACACACCGCCCGTCGTTGTTTCCGATGATGGTGCAATACAGGTGATCGGACAGTCGAGT-------GTCTCACT-CGACCGAAAGTTCACCGATATTTCTT----------------------------------------------------------------------------------------------------------------------------------------------------------------------------------------------------------------------------------------------------------------------------------------------------------------------------------------------------------------------------------------------------------------------------------------------------------------------------------------------------------------------------------------------------------------------------------------------------------------------------------------------------------------------------------------------------------------------------------------------------------------------------------------------------------------------------------------------------------------------------------------------------------------------------------------------------------------------------------------------------------------------------------------------------------------------------------------------------------------------------------------------------------------------------------------------------------------------------------------------------------------------------------------------------------------------------------------------------------------------------</ns2:sequence><ns2:name>AB828159.1_Trypanosoma_sp._Coma4_gene_for_18S_ribosomal_RNA,_partial_sequence</ns2:name></ns2:Sequence><ns2:Sequence dsseqid="sq202" id="sq201"><ns2:sequence>-------------------------------------------------------------------------------------------------------------------------------------------------------------------------------------------------------------------------------------------------------------------------------------------------------------------------------------------------------------------------------------------------------------------------------------------------CCATGCATGCCTCAGAATCA--CTGCATTGCAGGAATCTGCGCATGGCTCATTACATCAGACGTAATCTGCCGCAAAAATCTTGCGGTT-TCCGCAACATTGGATAACTTG--------------------------------------------------GCGAAACGCCAAGCTAATACATGAACCAAAG-GGACGTTCTCTGTTCCGG-CGGTGGGGCAACTCACTGTCATGGGGCGTCCAGCGAATGAATGAAATTAAAA--CCAATGCCTTC----ACCGGCAGTAACACCCAGAAGTGTTGACTCAATTCATTC-CGTGCGAAAGCT-----------------------------GGATTTCTTATCCGGCGTCTTTTGACGAACAACTGCCCTATCAGCCAGTGATGGCCGTGTAG---TGGACTGCCATGGCGTTGACGGGAGCGGGGGATTAGGGTTCGATTCCGGAGAGGGAGCCTGAGAAATAGCTACCACTTCTACGGAGGGCAGCA-------------GGCG-CGCAAATTGCCCAATGTCAAAAAAAAACGATGAGGCA-GCGAAAAGAAATAGAGCCGACAGTGCCTA---GTGCATTGTCGTTTTCAATGGGGGATATTTAAACCCATCC-AAAATCGAGTAACAATTGGAGGACAAGTCTGGTGCCAGCACCCGCGGTAATTCCAGCTCCAAAAGCGTATAT------TAATGCTGTTGCTGTTAAAGGGTTCGTAGTTGAATTGTGGGCCTTTGAGGCGCAATGGT-TTGTCCC---------GTCCACCTCGGATTGGTGACCC--ATGCCCTTGAGGTCCGTGAACACTCAGAAACAAG----AAACAC--GGGAGCG-----GTTCC-TTCCTGATTTTCGCATGTCATGCATGCCAGG-GGGCGTC-C-GTGATTTTTACTGTGACTAAAAAAGTGTGACCAAAGCA-GTCATT--CGACTTGAATTAGAAAGCATGGGATAACAA-AGGAGC---AGCCTATGGGCCACCGTTTCGGCTTTTGTTGGTTTT-AAAAGTCCATTGGAGATTATGGCGTCGT-GCGACAAGCGTCTGGGTGTTTTCCCATCTTTGG--G-------GCACC--------------------------------------CGTCGCCTTTGCGGGAAATCCGTGTCGGTGTTGA-----------------------------------------------------------------------------------------------------TGAG---CTTCGGCCCATCTCTCCGGCGCCTTCCCGTGACTCACGGCATCCAGGAATGAAGGAGGGTAGTTCGG-GGGAGAACGTACTG-GCGCGTCAGAGGTGAAATTCTTAGA-CCGCGCC-AAGACGAACTACAGCGAAGGCATTCTTCAAGGATACCTTCCTCAAT--CAAGAACCAAAGTGTGGGGATCGAAGATG-ATTAGAGACCATTGTAGTCCACA---CTGCAA-ACGATGACACCCATGAATTGGGGAATTTT---------TG-GTCGTAGGCGAGGTCGGGTTCATCTCGC--T----------------------------------------------------------------------------CCTCGCCTCGCCAATGGATATCAATTTACGTGCATATTCTTTTCGGTCC--------------TCGCAA----------GG-GGGCCTTTAACGGGAATATCCTCAGCACGTTATCTGACTTCT-TCACGCGAAAGCTTTGAGGTTACAGTCTCAGGGGGGAGTACGTT-C----GCAAGAGTGAAACTTAAAGAAATTGACGGAAT---GGCACCACAAGACGTGGAGCGTGCGGTTTAATTTGACTCAACACGGGGAACTTTA-CCAGATCTGGACAGGGTGAGGATTGACAGATTGAGTGTTCTTTCTCGATCCCCTGAATGGTGGTGCATGGCCGCTTTTGGTCGGTGGAGTGATTTGTTT-GGTTGATTCCGTCAACGG--ACGAGATCCAAGCTGCCCAGTAGGATTCAGAATTGCCCATAGGATAGCAATCCCCTCCGCGGGTTTTTCCCAAG-----------------------------------------GAGGGGCGATATTCGTTTGTATCC-TTCTCTGCGGGATTCCT---TGTT--TTGCGCAAGG------TGAGATTTTGGGCAACAGCAGGTCTGTGATGCTCCTCAATGTTCTGGGCGACACGCGCACTACAATGTCAGTGAGAACAAGAAAAACGACTT---------TTGTCGGACCTACTTGATCAAAAGAGTGGGAAAACCCCG--------GAATCACATAGACCCACTTGGGACCGAGTATTGCAATTATTGGTCGCGCAACGAGGAATGTCTCGTAGGCGCAGCTCATCAA-----ACTGTGCCGA--TTACGTCCCTGCCATTTGTACACACCGCCCGTCGTTGTTTCCGATGATGGTGCAATACAGGTGAACGGACAGTCGAAC-------GTTTCGTTTGACCGAAA-GTTCACCGATATTTCTTCAATAGAGGAAGCAAAAGTC--------------------------------------------------------------------------------------------------------------------------------------------------------------------------------------------------------------------------------------------------------------------------------------------------------------------------------------------------------------------------------------------------------------------------------------------------------------------------------------------------------------------------------------------------------------------------------------------------------------------------------------------------------------------------------------------------------------------------------------------------------------------------------------------------------------------------------------------------------------------------------------------------------------------------------------------------------------------------------------------------------------------------------------------------------------------------------------------------------------------------------------------------------------------------------------------------------------------------------------------------------------------------------------------------------------------------------------------------------</ns2:sequence><ns2:name>JX178193.1_Trypanosoma_cf._cervi_PJH-2013_isolate_WTD_A1_clone_Cl_4_18S_ribosomal_RNA_gene,_partial_sequence</ns2:name></ns2:Sequence><ns2:Sequence dsseqid="sq204" id="sq203"><ns2:sequence>------------------------------------------------------------------------------------------------------------------------------------------------------------------------------------------------------------------------------------------------------------------------------------------------------------------------------------------------------------------------------------------------------------------------------------------------------------------------------------ATCTGCGCATGGCTCATTACATCAGACGTAATCTGCCGCAAAAATTTTGCGGTT-TCCGCAACATTGGATAACTTG--------------------------------------------------GCGAAACGCCAAGCTAATACATGAACCAAAT-GGACGCTCTCTGTTCCGGCGG-CGGGGCAACTCGCCGTTATGGGACGTCCGGCGAATGAATGAAAGTAAAA--CCAATGCCTTC----ACCGGCAGTAACACCCAGAAGTGTTGACTCAATTCATTC-CGTGCGAAAGCT-----------------------------GGGTTTTTTACCCGGCGTCTTTTGACGAACAACTGCCCTATCAGCCAGTGATGGCAGTGTAG---TGGACTGCCATGGCGTTGACGGGAGCGGGGGATTAGGGTTCGATTCCGGAGAGGGAGCCTGAGAAATAGCTACCACTTCTACGGAGGGCAGCA-------------GGCG-CGCAAATTGCCCAATGTCAAAAAAAAACGATGAGGCA-GCGAAAAGAAATAGAGCCGACAGTACCTT---TGGTATTGTCGTATTCAATGGGGGATATTTAAACCCATCC-AAAATCGAGTAACAATTGGAGGACAAGTCTGGTGCCAGCACCCGCGGTAATTCCAGCTCCAAAAGCGTATAT------TAATGCTGTTGCTGTTAAAGGGTTCGTAGTTGAATTGTGGGCCTTTGAGGCGCAATGGTTTTGTCCC---------GTCCACTTCGGATTGGTGACCC--ATGCCCTTGAGGTCCGTGAACACTCAGATACAAG----AAAC-------ACGGG-AGTGGTTCCCTTCTGATTTTCGCATGTCATGCATGCCAGG-GGGC-GCCCGTGATT-TTTACTGTGACTAAAAAAGTGTGACCAAAGCA-GTCATT--CGACTTGAATTAGAAAGCATGGGATAACAA-AGGAGC---AGCCTATGGGCCACCGTTTCGGCTTTTGTTGGTTTT-AAAAGTCCATTGGAGATTATGGGGCTGT-GCGACAAGCGGCTGGGTGTTTCCCCTCTCGGGG----------GCACC--------------------------------------CGTCGCCTTTGGGGGAAATCCG-TGT--CGGT------------------------------------------------------------------------------------------------------TCGGGGGCTTCGGC-TACTCGTTCCGGCGCCTTCCCTCAACTCGCGGCATCCAGGAATGAAGGAGGGTAGTTCGG-GGGAGAACGTACTG-GTGCGTCAGAGGTGAAATTCTTAGA-CCGCACC-AAGACGAACTACAGCGAAGGCATTCTTCAAGGATACCTTCCTCAA-TCAAGAACCAAAGTGTGG-GGATCGAAGATG-ATTAGAGACCATTGTAGTCCACA---CTGCAA-ACGATGACACCCATGAATTGGGGAATTTT---------TGGTCG-CAGGCGAGGTCGGGTTCATCTCGCTCC----------------------------------------------------------------------------TCG--CCTCGCCAATGGATATCAATTTACGTGCATATTCTTTTCGGTCC--------------TCGCAA----------GG-GGACCTTTAACGGGAATATCCTCAGCACGTTATCTGACTTCT-TCACGCGAAAGCTTTGAGGTTACAGTCTCAGGGGGGAGTACGTT-CGCAA----GAGTGAAACT-TAAAGAAATTGACGGA--ATGGCACCACAAGACGTGGAGCGTGCGGTTTAATTTGACTCAACACGGGGAACTTTA-CCAGATCCGGACAGGGTGAGGATTGACAGATTGAGTGTTCTTTCTCGATTCCCTGAATGGTGGTGCATGGCCGCTTTTGGTCGGTGGAGTGATTTGTTT-GGTTGATTCCGTCAACGG--ACGAGATCCAAGCTGCCCAGTAGGATTCAGAATTGCCCATAGGATAGCAATCCCTTCCGCGGGTTTTACCCAAG-----------------------------------------GGGGGGCGGTATTCGTT-GTATCC-TTCTCTGCGGGATTCCT---TGTT--TTGCGCAAGG------TGAGATTTTGGGCAACAGCAGGTCTGTGATGCTCCTCAATGTTCTGGGCGACACGCGCACTACAATGTCAGTGAGAACAAGAAAAACGACTT---------TTGTCGGACCTACTTGATCAAAAGAGTGGGGAAACCCCG--------GAATCACATAGACCCACTTGGGACCGAGTATTGCAATTATTGGTCGCGCAACGAGGAATGTCTCGTAGGCGCAGCTCATCAA-----ACTGTGCCGA--TTACGTCCCTGCCATTTGTACACACCGCCCGTCGTTGTTTCCGATGATGGTGCAATACAGGTGATCGGACAGTCGGGT-------GTTTCACCCGACCGAAA-GTTCACCGATATTTCTTCAATAGAGGAAGCAAAAGTCGT-------------------------------------AACAAGGTAGCTGTAGGTGAACCGCCAGCTGGATCA-----------------------------------------------------------------------------------------------------------------------------------------------------------------------------------------------------------------------------------------------------------------------------------------------------------------------------------------------------------------------------------------------------------------------------------------------------------------------------------------------------------------------------------------------------------------------------------------------------------------------------------------------------------------------------------------------------------------------------------------------------------------------------------------------------------------------------------------------------------------------------------------------------------------------------------------------------------------------------------------------------------------------------------------------------------------------------------------------------------------------------------------------------------------------------------------------------------------------------------------------------------------------------</ns2:sequence><ns2:name>EU596252.1_Trypanosoma_sp._610_18S_ribosomal_RNA_gene,_partial_sequence</ns2:name></ns2:Sequence><ns2:Sequence dsseqid="sq206" id="sq205"><ns2:sequence>---------------------------------------------TTAGCCATGCATGCCTCAGAATCACTGCAT-TGCAGGAATCTGCGCATGGCT-CATTACATCAGACGTAATCTGCCGCAAAAATCTTGC-GGTCTCCGCAACATTGGATAACTTGGCGAAACGCCAAGCTAATACATGAACCAACGGGGCGCTCTCTGTTCCGGCGGT-----GGGGCAA---CTCACCGCCTTGGGACGCCCAGCGAATGAATGAAAGTAAAACCAATGCCTTCACTGGC--AGTAACACC-CAGAAGTGTTGACTCAATTCATTCCGTGCGAAAGCCGGGTTT-TTTACCCGGCGTCTTTTGACGAACAACTGCCCTATCAGCCAGCGATGGCCGTGTAGTGGACTGCCATGGCGTTGACGGGAGCGGGGGATTAGGGTTCGATTCCGGAGAGGGAGCCTGAGAA------------ATAGCTACCACTTCTACGGAGGGCAGCAGGCGCGCAAATTGCCCAATG-TCAAAAAAAAACGATGAGGCAGCGAAAAGAAATAGAGCCGACAGTACCTTTTGGTATTGTCGTTTTCAATGGGGGATATTTAAATCCATCGAAAATCGAGTAACAATTGG---AGGACAAG-TC-TGGTGCCAGCACCCGCGGTAATTCCAGCTCCAAAAGCGTA---------TATTAATGCTGTT--------GCTGTTAAAGGGTTCGTAGTTGAATTGTG--------------------------------------------------------------------------------------------------------------------------------------------------------------------------------------------------------------------------------------------------------------------------------------------------------------------------------------------------------------------------------------------------------------------------------------------------------------------GGCCTTTGAGGCGCAATGGTTTTGTCCC---------GTCCACTTCGGATTGGTGACCC--ATGCCCTTGAGGTCCGTGAACACACAG--AAACA----AGAAAC----ACGGGAGTGGTACCCTTCCTGA-TTTTCGCATGTCATGCATGCCA-G-GGGGCGCCCGTG-ATTTTTACTGTGACTAAAAAAGTGTGACCAAAGCA-GTCATT--CGACTTGAATTAGAAAGCATGGGATAACAA-AGGAGC---AGCCTATGGGCCACCGTTTCGGCTTTTGTTGGTTTT-AAAAGTCCATTGGAGATTATGGAA-CTG-TGTGACAAGCGGCTGGGGTGTTGTTCCCCCTTTACTGGGGGGCA-CCC---------------------------------------GTCGCCTTCGTGGGAAATCCGTGTCGAGTTAA---------------------------------------------------------------------------------------------A-----G----GGGCTTCGGCTTTCCTTGATTCGGCACCTTCCCACGACTCGCGGTTTCCAGGAATGAAGGAGGGTAGTTCGG-GGGAGAACGTACTG-GGGCGTCAGAGGTGAAATTCTTAGA-CCGCACC-AAGACGAACTACAGCGAAGGCATTCTTCAAGGATACCTTCCTCAATCAAG--AACCAAAGTGTGGGGATCGAAGATG-ATTAGAGACCATTGTAGTCCACA---CTGCAA-ACGATGACACCCATGAATTGGGGAGTTTT---------TTGGTCGTAGGCGAGGTCGGGCTTAGCCCCGTTC----------------------------------------------------------------------------TCTCGTTTCGCCAATATATATCAATTTACGTGCATATTCTTTTCGGCCT--------------CC-----TTT--AACCGGGAGGTCTCTAACGGGAATATCCTCAGCACGTTATCTGACTTCT-TCACGCGAAAGCTTTGAGGTTACAGTCTCAGGGGGGAGTACGTT-C----GCAAGAGTGAAACTTAAAGAAATTGACGGA---ATGGCACCACAAGACGTGGAGCGTGCGGTTTAATTTGACTCAACACGGGGAACTTTA-CCAGATCCGGACAGGGTGAGGATTGACAGATTGAGTGTTCTTTCTCGATCCCCTGAATGGTGGTGCATGGCCGCTTTTGGTCGGTGGAGTGATTTGTTT-GGTTGATTCCGTCAACGG--ACGAGATCCAAGCTGCCCAGTAGGATTCAGAATTGCCCATAGGATAGCAATCCCTTCCGCGGGTTTTACCCAAG-----------------------------------------GGGGGGCGGTATTCGTTTGTATCC-TTCTCTGCGGGATTCCT---TGTT--TTGCACAAGG------TGAGATTTTGGGCAACAGCAGGTCTGTGATGCTCCTCAATGTTCTGGGCGACACGCGCACTACAATGTCAGTGAGAACAAGAAAAACGACT-T--------TGGTCGAACCTACTTGATCAAAAGAGTGGGGAAACCCCG--------GAATCACATAGACCCACTTGGGACCGAGTATTGCAATTATTGGTCGCGCAACGAGGAATGTCTCGTAGGCGCAGCTCATCAA-----ACTGTGCCGA--TTACGTCCCTGCCATTTGTACACACCGCCCGTCGTTGTTTCCGATGATGGTGCAATACAGGTGATCGGACAGTCGAGT-------GTCTCACT-CGACCGAAAGTTCACCGATATTTCTT----------------------------------------------------------------------------------------------------------------------------------------------------------------------------------------------------------------------------------------------------------------------------------------------------------------------------------------------------------------------------------------------------------------------------------------------------------------------------------------------------------------------------------------------------------------------------------------------------------------------------------------------------------------------------------------------------------------------------------------------------------------------------------------------------------------------------------------------------------------------------------------------------------------------------------------------------------------------------------------------------------------------------------------------------------------------------------------------------------------------------------------------------------------------------------------------------------------------------------------------------------------------------------------------------------------------------------------------------------------------------</ns2:sequence><ns2:name>AB828158.1_Trypanosoma_sp._Coma3_gene_for_18S_ribosomal_RNA,_partial_sequence</ns2:name></ns2:Sequence><ns2:Sequence dsseqid="sq208" id="sq207"><ns2:sequence>---------------------------------------------TTAGCCATGCATGCCTCAGAATCACTGCAT-TGCAGGAATCTGCGCATGGCT-CATTACATCAGACGTAATCTGCCGCAAAAATTTTGC-GGTCTCCGCAACATTGGATAACTTGGCGAAACGCCAAGCTAATACATGAACCAACGGGGCGCTCTCTGTTCCGGCGGT-----GGGGCAA---CTCACCGCCTTGGGACGCCCAGCGAATGAATGAAAGTAAAACCAATGCCTTCACTGGC--AGTAACACC-CAGAAGTGTTGACTCAATTCATTCCGTGCGAAAGCCGGGTTA-TTTACCCGGCGTCTTTTGACGAACAACTGCCCTATCAGCCAGCGATGGCCGTGTAGTGGACTGCCATGGCGTTGACGGGAGCGGGGGATTAGGGTTCGATTCCGGAGAGGGAGCCTGAGAA------------ATAGCTACCACTTCTACGGAGGGCAGCAGGCGCGCAAATTGCCCAATG-TCGAAAAAAAACGATGAGGCAGCGAAAAGAAATAGAGCCGACAGTACCTTTTGGTATTGTCGTTTTCAATGGGGGATATTTAAATCCATCGAAAATCGAGTAACAATTGG---AGGACAAG-TC-TGGTGCCAGCACCCGCGGTAATTCCAGCTCCAAAAGCGTA---------TATTAATGCTGTT--------GCTGTTAAAGGGTTCGTAGTTGAATTGTG--------------------------------------------------------------------------------------------------------------------------------------------------------------------------------------------------------------------------------------------------------------------------------------------------------------------------------------------------------------------------------------------------------------------------------------------------------------------GGCCTTTGAGGCGCAATGGTTTTGTCCC---------GTCCACTTCGGATTGGTGACCC--ATGCCCTTGAGGTCCGTGAACACACAG--AAACA----AGAAAC----ACGGGAGCGGTACCCTTCCTGA-TTTTCGCATGTCATGCATGCCA-G-GGGGCGCCCGTG-ATTTTTACTGTGACTAAAAAAGTGTGACCAAAGCA-GTCAGT--CGACTTGAATTAGAAAGCATGGGATAACAA-AGGAGC---AGCCTATGGGCCACCGTTTCGGCTTTTGTTGGTTTT-AAAAGTCCATTGGAGATTATGGGAACTG-TGTGACAAGCCGGCTGGGTGTTATTCCCCCTTTACTGGGGGGGCACCC--------------------------------------GTCGCCTTTCGTGGGAAATCCGTGTCGAGTTAA---------------------------------------------------------------------------------------------A-----G----GGGCTTCGG-CTTTCTTGATTCGGCACCTTCCCATGACTCGCGGTTTCCAGGAATGAAGGAGGGTAGTTCGG-GGGAGAACGTACTG-GGGCGTCAGAGGTGAAATTCTTAGA-CCGCACC-AAGACGAACTACAGCGAAGGCATTCTTCAAGGATACCTTCCTCAATCAAG--AACCAAAGTGTGGGGATCGAAGATG-ATTAGAGACCATTGTAGTCCACA---CTGCAA-ACGATGACACCCATGAATTGGGGAGTTTT---------TTGGTCGTAGGCGAGGTCGGGCTTAGCCCCGTTC----------------------------------------------------------------------------TCTCGTTTCGCCAATATATATCAATTTACGTGCATATTCTTTTCGGCCT--------------CC-----TTT--AACCGGGAGGTCTCTAACGGGAATATCCTCAGCACGTTATCTGACTTCT-TCACGCGAAAGCTTTGAGGTTACAGTCTCAGGGGGGAGTACGTT-C----GCAAGAGTGAAACTTAAAGAAATTGACGGA---ATGGCACCACAAGACGTGGAGCGTGCGGTTTAATTTGACTCAACACGGGGAACTTTA-CCAGATCCGGACAGGGTGAGGATTGACAGATTGAGTGTTCTTTCTCGATCCCCTGAATGGTGGTGCATGGCCGCTTTTGGTCGGTGGAGTGATTTGTTT-GGTTGATTCCGTCAACGG--ACGAGATCCAAGCTGCCCAGTAGGATTCAGAATTGCCCATAGGATAGCAATCCCTTCCGCGGGTTTTACCCAAG-----------------------------------------GGGGGGCGGTATTCGTTTGTATCC-TTCTCTGCGGGATTCCT---TGTA--TTGCACAAGG------TGAGATTTTGGGCAACAGCAGGTCTGTGATGCTCCTCAATGTTCTGGGCGACACGCGCACTACAATGTCAGTGAGAACAAGAAAAACGACTTT--------TGGTCGAACCTACTTGATCAAAAGAGTGGGGAAACCCCG--------GAATCACATAGACCCACTTGGGACCGAGTATTGCAATTATTGGTCGCGCAACGAGGAATGTCTCGTAGGCGCAGCTCATCAA-----ACTGTGCCGA--TTACGTCCCTGCCATTTGTACACACCGCCCGTCGTTGTTTCCGATGATGGTGCAATACAGGTGATCGGACAGTCGAGT-------GTCTCACT-CGACCGAAAGTTCACCGATATTTCTT----------------------------------------------------------------------------------------------------------------------------------------------------------------------------------------------------------------------------------------------------------------------------------------------------------------------------------------------------------------------------------------------------------------------------------------------------------------------------------------------------------------------------------------------------------------------------------------------------------------------------------------------------------------------------------------------------------------------------------------------------------------------------------------------------------------------------------------------------------------------------------------------------------------------------------------------------------------------------------------------------------------------------------------------------------------------------------------------------------------------------------------------------------------------------------------------------------------------------------------------------------------------------------------------------------------------------------------------------------------------------</ns2:sequence><ns2:name>AF416562.1_Trypanosoma_sp._OA6_18S_ribosomal_RNA_gene,_complete_sequence</ns2:name></ns2:Sequence><ns2:Sequence dsseqid="sq210" id="sq209"><ns2:sequence>-------------------------------------------------------------------------------------------------------------------------------------------------------------------------------------------------------------------------------------------------------------------------------------------------------------------------------------------------------------------------------------------------------------------------CATATGCTTGTTTCAAGGACTTAGCCATGCATGCCTCAGAATCACT-GCACTTGCAGGAATCTGCGCATGGCTCATTACATCAGACGTAATCTGCCGCAAACATGTTGCGGTC-TCCGCATTATTGGATAACTTGGCGAAACGCCAAGCTAATACATGAGTAGAAGGAACGCTCTCTG--TATCGGGTAGTGGGGC-AACTC-------------------------------------------ACTGCTTAT----GGGACGTTCAGCGAATGAATGAAAGTAA--AACCAATGCC---TT--TTTGGCAGTATCACCTAGAAGTGTTGA---------------------------CTCAATTCATTCCGTGCGAAAG-------CCGGATTTTCCGGCGTCTTTTGACGAACAACTGCCCTATCAGCCAGTGATGGCCGTGTAG---TGGACTGCCATGGCGTTGACGGGAGCGGGGGATTAGGGTTCGATTCCGGAGAGGGAGCCTGAGAAATAGCTACCACTTCTACGGAGGGCAGCA-------------GGCG-CGCAAATTGCCCAATGTCAAAACAAA-CGATGAGGCA-GCGAAAAGAAATAGAGCCGACAGTCCCAA-TT-GGGATTGTCGTATTCAATGGGGGTTATTTAATACCATCC-AATATCGAGTAACAATTGGAGGACAAGTCTGGTGCCAGCACCCGCGGTAATTCCAGCTCCAAAAGCGTATAT------TAATGCTGTTGCTGTTAAAGGGTTCGTAGTTGAATTGAGGGCCTCTGAGGCGCACTGGTATGTCCC----------GTTCACTTCGAATTGGT-GACC-CAGGCCCTTGTGGTCCGTGAACAT--------TCAGAAACAAGAAACACGGGAGTGG-TTCC---TTCCTGATTTTCGCATGTCATGCATGCCA---GGGGGCGTCCGTGATTTTTACTGTGACTAAAAAAGTGTGACCAAAGCA-GTCATC--CGACTTGAATTAGAAAGCATGGGATAACAA-AGGAGC---GGCCTATGAGTTACCGTTTTGGCTTTTGTTGGTTTT-AAAGGCTCATTGGAGATTATGGAGTTGT-GCGACAAGCGGCCGGGGTGCCCATTTTTGTGTACCCCGTCGCCTTTGTGGG---------------------------------------------------------------AAATCCGTAC------------CGATGCAGGGC------------------------GCGGCTTCGGCTT-------------------------------------------------GCGCTCCTC-GCGGTGCCTTCCCTCAACTCACTGCTTCCAGGAATGAAGGAGGGTAGTTTCGGGGGAGAACGTAC-TGGTGCGTCAGAGGTGAAATTCTTAGA--CCGCACCAAGACGAACTACAGCGAAGGCATTCTTCAAGGATACCTTCCTCAATCAAG--AACCAAAGTGTGGGGATCGAAGATG-ATTAGATACCATTGTAGTCCACA---CCACAA-ACGATGACACCCATGAATTGGGGTTTTTT---------TGGTGGTGGCGCGTGGG-GTTTACCTCGCTCGTCTCCC---CA----------------------------------------------------------------------------A-----ATTTTCAAATTTACGTGCATTTTC-------------------------------AATTAGCCTTCACAGGCTTTAACGGGAATATCCTCAGCACG-TT-TTTTATTTCTTCCACGCGAAAGCTTGAGGTTATAGTCTCAGGGGG----GAGTACG-TTCGCAAGAGTGAAACTTAAAGAAATTGACGGA---ATGGCACCACAAGACGTGGAGCGTGCGGTTTAATTTGACTCAACACGGGGAACTTTA-CCAGATCCGGACAGGGTGAGGATTGACAGATTGAGTGTTCTTTCTCGATCCCTTGAATGGTGGTGCATGGCCGCTTTTGGTCGGTGGAGTGATTTGTTT-GGTTGATTCCGTCAACGG--ACGAGATCCAAGCTGCCCAGTAGGAACCAGGATTGTCCAAAAGACAGCAATCTTTCGCGTACT---TC------------------------------------------GGTACAAGGAAGCTACCTCCAGTTGGTTTCTTCTCT-GCAGG-ATTC---CTTGTCTCTCGCAAGG------TGAGATTTTGGGCAACAGCAGGTCTGTGATGCTCCTCAATGTTCTGGGCGACACGCGCACTACAATGTCAGTGAGAACAAGATTCCCTT--A---------CAGGAGTCCTGCTTGATTCAAAAGAGCGGGGAATCACCG--------GAATCACATAGACCCAATTGGGACCGAGGATTGCAATTATTGGTCGCGCAACGAGGAATGTCTCGTAGGCGCA--GTT-CATC----AAACTGTGCCGATTACGTCCCTGCCATTTGTACACACCGCCCGTCGTTGTTTCCGATGATGGTGCAATACAGGTGATCGGACTGTGCGGG-------TTTCTAATCCGCCGGAAAGACCACCGATATTTCTTCAATAGAGGAAGC------------------AAAAG-------------------TC-------------------------------------------------------------------------------------------------------------------------------------------------------------------------------------------------------------------------------------------------------------------------------------------------------------------------------------------------------------------------------------------------------------------------------------------------------------------------------------------------------------------------------------------------------------------------------------------------------------------------------------------------------------------------------------------------------------------------------------------------------------------------------------------------------------------------------------------------------------------------------------------------------------------------------------------------------------------------------------------------------------------------------------------------------------------------------------------------------------------------------------------------------------------------------------------------------------------------------------------------------------------------------------------------------------------</ns2:sequence><ns2:name>EF375884.1_Trypanosoma_sp._pseudobagri_18S_ribosomal_RNA_gene,_partial_sequence</ns2:name></ns2:Sequence><ns2:Sequence dsseqid="sq212" id="sq211"><ns2:sequence>----------------------------------------------------------------------------------------------------------------------------------------------------------------------------------------------------------------------------------------------------------------------------------------------------------------------------------------------------------------------------------------------------------------------------------------------------------------------------------------------------------------------------------------------------------------------------------------------------------------------------------------------------------------------------------------------------------------------------------------------------------------------------------------------------------------------------------------------------------------------------------------------------------------------------------------------------------------------------------------------------------------------------------------------------------------------------------------------------------------------------------------------------------------------------------------------------------------------------------------------------------------------------------------------------------------------------------------------------------------------------------------------------------------------------------------------------------------------------------------------------------ACCATCATCGGAAACAACGAC--------GGGCGGTGTGTACAAATGGCAGGGACGTAATCGGCACAGTTTGATGAGCTGCG-CCT----------ACGAGACAT-----TCCTCGTTGCGCGACCAATAATTGCAATACTCGGTCCCAAGTGGGTC----------------------TACGTGATTCCGTGGT---TTCCCCGCTCTTTTGATCAAGCGGGAGCGACA-TTGTGAAGTGCCGCTCGGACTCTTGTTCTCAC-TGACATTGTAGTGCGCGTGTC-GCCCAGAACATTGAGGAGCATCACAGACCTGCTGTTGCCCAAAATCTCACCTTGCGCGAAAA---GCAAGGAATCCCG-CAGAGAAGGGGCCTGTAAAAAGAAGGATGACGACCACCGTTGGGGAAAAAATCCCCGCCGGAGGGACTGCTGTCCT--------GTGTGGACAATCCCG--GCACCTACTGGGCAGCTTGGA-------TCTCGTCCGTTGACGGAATCAACCAAACAA-ATCACTCCACCGACCAAAAGCGGCCATGCACCACCATTCAGGGGATCGAGAAAGAACACTCCATCTGTCAATCCTCACCCTGTCCG--GATCTGGTAAAGTTCCCCGTGTTGAGT------------------------------------------C-----AAATTAAACCGCACGCTCCACGTCTTGTGGTGCCAT-TCCGTCAAT--------TTCTTTAAGT-----TTCACTCTTGCGAACGTACTCCCCCCT-------GAGACTGTAACCTCCAAGCTTTCGCGTGAAGAAGTAAGAAACGTGCTGAGGATATTCCCGTAAAAAACCCCGGAAGAACCTCAAAAG---AGGGAACCGGGGGTGATAGAATAGGCACGTAAATTGATAA------------------ATAAATTG----GGGCCGAGGGTCGGCACAAAAGGCCGCCACACGGGCACCCAA---------TGATGTTCCCCAATTCATGGGTGTCATGGTTTGCAGTGTGGACTACAATGGTCTCTAATCATCTTTGATCCCCACACTTTGGTTCTTGATTGAGGAAGGTATCCTTGAAGAATGCCTTCGCTGTAGTTCGT---------CTTGGTGCGGTCT---------------AAGAATTTCACCTCTGACGCACCAGTACGTTCTCCCCCGAACTACCCTCCTTCATTCCTGGAAGCCGCGCGTCGCAATGAATGTAAAAAAACATCACGAAGA--GCCGAATGT---GCGC------GCCGCAAAAATGAGACACGAAACACCGACCCAAGG-C---------ACGCGGCCCCATAATCTCCCAAGGACTTCTAAAACCAACAAAAGCCGAAACGGTGGCCCCAGGGCTGATGCTTCGTTATCCCATGCTTTGTAATTCAAGTCGGCAGACTGCTTTGGT------------C----G-----CACTTTTTTGGTCACAGTAAAATTCACGGACGCCCCCTCGCA--------------TGCATG----------------ACATGC-------GTGAAA-GTGAGGAGGAACCGCTCCCGTGTTTCTTGTATCTGAGTGTGTTCACGGGCCACGAGGGCGTGGG-------------------TCAAAACACGTCCGAGGTGGACGGGACTGGCACGGCACAAAACTACGTGGCCCACAGTTCAACTACG---------------------------AACCCTTTAACAGCAACAGCATTAATATAC-------GCTTTTGGAGCTGGAATTACCG-------CGGGTGCTGGCACCAGACT----TGTCCTCCAATTGTTACTCGATATTGGATGGGTTTGAGTATCCCCCA---------------------------------------------------TTGAAA--AC--AACCATGCACTAGGGCACGGTCGGC--TCTATTTCTTTTCGCTGCCTCATCGTAT---TTTTTCGACATTGGGCAATTTGCGCGCCTGCTGCCCTCCG----TAGAAGTGGTAGCTAT----TTCTCAGGCTCCCTCTCCGGAATCGAACCCTA----------------------ATCCCCCGCTCCCGTCAAC-------------------------------------------------------------------GCCATGGCAGTCCACTA-----CACGGCCATCACTGGCTGATA-------------------GGGCAGTTGTTCGTCAGTAGACGCCGAGCAACAAGGCTCGGCTTTCGCACGGAATGAATTGAGTCAACACGTCTGAGTGTTACTGCCCCCGGGTGGAGGCGTTGGTTCT---AATTTCATTCATTCGCTGGACGTCCCATCGCCACGACAAGTGCGTAAACACAAGCCGCGACATAGAAAA----AGAGAGCGTCCGATTGGTTCATGTATTAGCTT-------------GGCGTTTCGCCAAGTTATCCAGTAATGCGGAGACCGCAAAATTTTGGCGGCAGA-------------TTACGTCTGATGTAAT--GAGCCATGCGCAGATTCC-----TGCAATGCAGTGATTCTGAGGC-----------------------------------ATGC---------------------------------------------------------------------------------------------------------------------------------------------------------------------------------------------------------ATGGCTAAGTCCTTGAAACAAGCATATGACTACTGGCAGGATCAACCAGGTT</ns2:sequence><ns2:name>KR858263.1_Trypanosoma_evansi_18S_ribosomal_RNA_gene,_partial_sequence</ns2:name></ns2:Sequence><ns2:Sequence dsseqid="sq214" id="sq213"><ns2:sequence>---------------------------------------------------------------------------------------------------------------------------------------------------------------------------------------------------------------------------------------------------------------------------------------------------------------------------------------------------------------------------------------------------------------------------------------------TTAGCCATGCATGCCTCAGAATCA--CTGCATTGCAGGAATCTGCGCATGGCTCATTACATCAGACGTAATCTGCCGCAAAAATCTTGCGGTT-TCCGCAAAATTGGATAACTTG--------------------------------------------------GCGAAACGCCAAGCTAATACATGAACCAAAG-GGACGCTCTCTGCTTCGGTAG-CGGGGCAACTCGCTACTATGGGACGTCCGGCGAATGAATGAAAGTAAAA--CCAATGCCTTC----ACCGGCAGTAACACCCAGAAGTGTTGACTCAATTCATTC-CGTGCGAAAGCT-----------------------------GGGTTTTTTACCCGGCGTCTTTTGACGAACAACTGCCCTATCAGCCAGTGATGGCCGTGTAG---TGGACTGCCATGGCGTTGACGGGAGCGGGGGATTAGGGTTCGATTCCGGAGAGGGAGCCTGAGAAATAGCTACCACTTCTACGGAGGGCAGCA-------------GGCG-CGCAAATTGCCCAATGTCAAAAAAAAACGATGAGGCA-GCGAAAAGAAATAGAGCCGACAGTGCCTT---TGGCATTGTCGTATTCAATGGGGGATATTTAAACCCATCC-AAAATCGAGTAACAATTGGAGGACAAGTCTGGTGCCAGCACCCGCGGTAATTCCAGCTCCAAAAGCGTATAT------TAATGCTGTTGCTGTTAAAGGGTTCGTAGTTGAATTGTGGGCCTTTGAGGCGCAATGGTTTTGTCCC---------GTCCACTTCGGATTGGTGACCC--ATGCCCTTGAGGTCCGTGAACACTCAGAAACAAG----AAAC-------ACGGG-AGTGGTTCCTTCCTGATTCTCGCATGTCATGCATGCCAGG-GGGC-GCCCGTGATT-TTTACTGTGACTAAAAAAGTGTGACCAAAGCA-GTCATT--CGACTTGAATTAGAAAGCATGGGATAACAA-AGGAGC---AGCCTATGGGCCACCGTTTCGGCTTTTGTTGGTTTT-AAAAGTCCATTGGAGATTATGGGGCTGT-GCGACAAGCGGCTGGGTGTTTTCCTTTCGGAAG----------CA-CC--------------------------------------CGTCGCCTTTGGTGGAAATCAGTGTC--GGTT------------------------------------------------------------------------------------------------------TCGCGGGTTTCGGC-TCGTCGTTCCGGCGCCTTCCATCGACTCGCGGCATCCAGGAATGAAGGAGGGTAGTTCGG-GGGAGAACGTACTG-GTGCGTCAGAGGTGAAATTCTTAGA-CCGCACC-AAGACGAACTACAGCGAAGGCATTCTTCAAGGATACCTTCCTCAA-TCAAGAACCAAAGTGTGG-GGATCGAAGATG-ATTAGAGACCATTGTAGTCCACA---CTGCAA-ACGATGACACCCATGAATTGGGGAGTTTT---------TGGTCG-CAGGCGAGGTCGGGTTCATCTCGCTCC----------------------------------------------------------------------------TCG--CCTCACCAATGGATATCAATTTACGTGCATATTCTTTTCGGTCC--------------TCGCAA----------GG-GGGCCTCTAACGGGAATATCCTCAGCACGTTATCTGATTTCT-TCACGCGAAAGCTTTGAGGTTACAGTCTCAGGGGGGAGTACGTT-C---G-CAAGAGTGAAACTTAAAGAAATTGACGGAA--TGGCACCACA-AGACGTGGAGCGTGCGGTTTAATTTGACTCAACACGGGGAACTTTA-CCAGATCCGGACAGGGTGAGGATTGACAGATTGAGTGTTCTTTCTCGATCCCCTGAATGGTGGTGCATGGCCGCTTTTGGTCGGTGGAGTGATTTGTTT-GGTTGATTCCGTCAACGG--ACGAGATCCAAGCTGCCCAGTAGGATTCAGAATTGCCCATAGGATAGCAATCCCTTCCGCGGGTTTTACCCAAG-----------------------------------------GGGGGGCGGTATTCGTTTGTATCC-TTCTCTGCGGGATTCCT---TGTT--TTGCGCAAGG------TGAGATTTTGGGCAACAGCAGGTCTGTGATGCTCCTCAATGTTCTGGGCGACACGCGCACTACAATGTCAGTGAGAACAAGAAAAACGACTT---------TTGTCGGACCTACTTGATCAAAAGAGTGGGGAAACCCCG--------GAATCACATAGACCCACTTGGGACCGAGTATTGCAATTATTGGTCGCGCAACGAGGAATGTCTCGTAGGCGCAGCTCATCAA-----ACTGTGCCGA--TTACGTCCCTGCCATTTGTACACACCGCCCGTCGTTGTTTCCGATGATGGTGCAATACAGGTGATCGGACAGTCGAAT-------GTCTCATTCGACCGAAA-GTTCACCGATATTTCTTCAATAAGAGGAAGCAAAAGTCG-------------------------------------AACCAAGGAGCT-----------------------------------------------------------------------------------------------------------------------------------------------------------------------------------------------------------------------------------------------------------------------------------------------------------------------------------------------------------------------------------------------------------------------------------------------------------------------------------------------------------------------------------------------------------------------------------------------------------------------------------------------------------------------------------------------------------------------------------------------------------------------------------------------------------------------------------------------------------------------------------------------------------------------------------------------------------------------------------------------------------------------------------------------------------------------------------------------------------------------------------------------------------------------------------------------------------------------------------------------------------------------------------------------------</ns2:sequence><ns2:name>KF546521.1_Trypanosoma_ralphi_isolate_TCC1829_18S_ribosomal_RNA_gene,_partial_sequence</ns2:name></ns2:Sequence><ns2:Sequence dsseqid="sq216" id="sq215"><ns2:sequence>--------------------------------------------------------------------------------------------------------------------------------------------------------------------------------------------------------------------------------------------------------------------------------------------------------------------------------------------------------------------------------------------------------------------------ATATGCTTGTTTCAAGGACTTAGCCATGCATGCCTCAGAATC--ACTGCATTGCAGGAATCTGCGCATGGCTCATTACATCAGACGTAATCTGCCGCAAAAATC-TGCGGTC-TCCGCAACATTGGATAACTTG--------------------------------------------------GCGAAACGCCAAGCTAATACATGAACCAACC-GGATGTTCTCTGTTCCGGCGG-TGGGGCGACTCACCGCCATGGGACGTCCAGCGAATGAATGAAAGTAAAA--CCAATGCCTTC----ACAGGCAGTAACACTCAGAAGTGTTGATTCAATTCATTCCGTGCGAAAGC-------------------------------TGGGATTATTCCTGGCGTCTTTTGACGAACAACTGCCCTATCAGCCAGTGATGGCCGTGTAG---TGGACTGCCATGGCGTTGACGGGAGCGGGGGATTAGGGTTCGATTCCGGAGAGGGAGCCTGAGAAATAGCTACCACCTCCACGGAGGGCAGCA-------------GGCG-CGCAAATTGCCCAATGTCAAAAAAAAACGATGAGGCA-GCGAAAAGAAATAGAGCAGACAGTGCATTTT-TTGCATTGTCTTTTTCAATGGGGGATATTTAAACCCATCC-AAAATCGAGTAACAATTGGAGGACAAGTCTGGTGCCAGCACCCGCGGTAATTCCAGCTCCAAAAGCGTATAT------TAATGCTGTTGCTGTTAAAGGGTTCGTAGTTGAATTGAGGATCTTTGAGGCGCAATGGTTTAGTCCC---------TTCCACTTCGGATTGGTGACCC--ATGCCCTTGGGATCCGTGAACACTCAGAAACAAG----AAAC-------ACGGG-AGTGGTACC-TTCTGATTTCCGCATGTCATGCATGCCAGG-GGGC-GCCCGTGATT-TTTACTGTGACTAAAAAAGTGTGACCAAAGCA-GTCATT--CGACTTGAATTAGAAAGCATGGGATAACAA-AGGAGC---AGCCTATGGGCCACCGTTTCGGCTTTTGTTGGTTTT-AAAAGTCCATTGGAGATTATGGAGCTGT-GCGACAAGCGGTCGGGTGATTTCTCCCTTGAGGG-G-------ACACT--------------------------------------CGTCGCCTTTGTGGGAAATCCGTGGCGAGATT------------------------------------------------------------------------------------------------------GGTGGGCTTCGGTC-ACGCCGTCCCGTCATCTTCCCTCAACTCACAGCTTTCAGGAATGAAGGAGGGTAGTTCGG-GGGAGAACGTACTG-GTGCGTCAGAGGTGAAATTCTTAGA-CCGCACC-AAGACGAACTACAGCGAAGGCATTCTTCAAGGATACCTTCCTCAA-TCAAGAACCAAAGTGTGG-GGATCGAAGATG-ATTAGAGACCATTGTAGTCCACA---CTGCAA-ACGATGACACCCATGAATTGGGGAGTTTT---------TGGTCG-CAGGCGAGGTCGGGTTCATCTCGCTCC----------------------------------------------------------------------------TCG--TCTCGCCAATGAATATCAATTTACGTGCATATTCTTTTTGGTCC--------------TCGCAA----------GG-GGACCTTTAACGGGAATATCCTCAGCACGTTATCTGACTTCT-TCACGCGAAAGCTTTGAGGTTACAGTCTCAGGGGGGAGTACGTT-CGCAAGAGT-----GAAACTTAAAGAAATTGACGGA--ATGGCACCACAAGACGTGGAGCGTGCGGTTTAATTTGACTCAACACGGGGAACTTTA-CCAGATCCGGACAGGGTGAGGATTGACAGATTGAGTGTTCTTTCTCGATCCCCTGAATGGTGGTGCATGGCCGCTTTTGGTCGGTGGAGTGATTTGTTT-GGTTGATTCCGTCAACGG--ACGAGATCCAAGCTGCCCAGTAGGATTCAGAATTGCCCATAGGATAGCAATCCCTTCCGCGGGTTTTACCCAAG-----------------------------------------GGAGGGCGGTATTCGTTTGTATCC-TTCTCTGCGGGATTCCT---TGTT--TTGCACAAGG------TGAGATTTTGGGCAACAGCAGGTCTGTGATGCTCCTCAATGTTCTGGGCGACACGCGCACTACAATGTCAGTGAGAACAAGAAAAACGACTC---------TTGTCGGACCTACTTGATCAAAAGAGTGGGAAAACCCCG--------GAATCACGTAGACCCACTTGGGACCGAGTATTGCAATTATTGGTCGCGCAACGAGGAATGTCTCGTAGGCGCAGTTCATCAA-----ACTGTGCCGA--TTACGTCCCTGCCATTTGTACACACCGCCCGTCGTTGTTTCCGATGATGGTGCAATACAGGTGATCGGACAGTCGAGT-------GTTTCACTTGACCGAAA-GTTCACCGATATTTCTTCAATAGAGGAAGCAA-------------------------------------------------------------------------------------------------------------------------------------------------------------------------------------------------------------------------------------------------------------------------------------------------------------------------------------------------------------------------------------------------------------------------------------------------------------------------------------------------------------------------------------------------------------------------------------------------------------------------------------------------------------------------------------------------------------------------------------------------------------------------------------------------------------------------------------------------------------------------------------------------------------------------------------------------------------------------------------------------------------------------------------------------------------------------------------------------------------------------------------------------------------------------------------------------------------------------------------------------------------------------------------------------------------------------------------------------------------</ns2:sequence><ns2:name>KT030835.1_Trypanosoma_wauwau_isolate_TCC1878_18S_ribosomal_RNA_gene,_partial_sequence</ns2:name></ns2:Sequence><ns2:Sequence dsseqid="sq218" id="sq217"><ns2:sequence>--------------------------------------------------------------------------------------------------------------------------------------------------------------------------------------------------------------------------------------------------------------------------------------------------------------------------------------------------------------------------------------------------------------------------ATATGCTTGTTTCAAGGACTTAGCCATGCATGCCTCAGAATC--ACTGCATTGCAGGAATCTGCGCATGGCTCATTACATCAGACGTAATCTGCCGCAAAAATC-TGCGGTC-TCCGCAACATTGGATAACTTG--------------------------------------------------GCGAAACGCCAAGCTAATACATGAACCAACC-GGATGTTCTCTGTTCCGGCGG-TGGGGCGACTCACCGCCATGGGACGTCCAGCGAATGAATGAAAGTAAAA--CCAATGCCTTC----ACAGGCAGTAACACTCAGAAGTGTTGATTCAATTCATTCCGTGCGAAAGC-------------------------------TGGGATTATTCCTGGCGTCTTTTGACGAACAACTGCCCTATCAGCCAGTGATGGCCGTGTAG---TGGACTGCCATGGCGTTGACGGGAGCGGGGGATTAGGGTTCGATTCCGGAGAGGGAGCCTGAGAAATAGCTACCACCTCCACGGAGGGCAGCA-------------GGCG-CGCAAATTGCCCAATGTCAAAAAAAAACGATGAGGCA-GCGAAAAGAAATAGAGCAGACAGTGCATTTT-TTGCATTGTCTTTTTCAATGGGGGATATTTAAACCCATCC-AAAATCGAGTAACAATTGGAGGACAAGTCTGGTGCCAGCACCCGCGGTAATTCCAGCTCCAAAAGCGTATAT------TAATGCTGTTGCTGTTAAAGGGTTCGTAGTTGAATTGAGGATCTTTGAGGCGCAATGGTTTAGTCCC---------TTCCACTTCGGATTGGTGACCC--ATGCCCTTGGGATCCGTGAACACTCAGAAACAAG----AAAC-------ACGGG-AGTGGTACC-TTCTGATTTCCGCATGTCATGCATGCCAGG-GGGC-GCCCGTGATT-TTTACTGTGACTAAAAAAGTGTGACCAAAGCA-GTCATT--CGACTTGAATTAGAAAGCATGGGATAACAA-AGGAGC---AGCCTATGGGCCACCGTTTCGGCTTTTGTTGGTTTT-AAAAGTCCATTGGAGATTATGGAGCTGT-GCGACAAGCGGTCGGGTGATTTCTCCCTTGAGGG-G-------ACACT--------------------------------------CGTCGCCTTTGTGGGAAATCCGTGGCGAGATT------------------------------------------------------------------------------------------------------GGTGGGCTTCGGTC-ACGCCGTCCCGTCATCTTCCCTCAACTCACAGCTTTCAGGAATGAAGGAGGGTAGTTCGG-GGGAGAACGTACTG-GTGCGTCAGAGGTGAAATTCTTAGA-CCGCACC-AAGACGAACTACAGCGAAGGCATTCTTCAAGGATACCTTCCTCAA-TCAAGAACCAAAGTGTGG-GGATCGAAGATG-ATTAGAGACCATTGTAGTCCACA---CTGCAA-ACGATGACACCCATGAATTGGGGAGTTTT---------TGGTCG-CAGGCGAGGTCGGGTTCATCTCGCTCC----------------------------------------------------------------------------TCG--TCTCGCCAATGAATATCAATTTACGTGCATATTCTTTTTGGTCC--------------TCGCAA----------GG-GGACCTTTAACGGGAATATCCTCAGCACGTTATCTGACTTCT-TCACGCGAAAGCTTTGAGGTTACAGTCTCAGGGGGGAGTACGTT-CGCAAGAGT-----GAAACTTAAAGAAATTGACGGA--ATGGCACCACAAGACGTGGAGCGTGCGGTTTAATTTGACTCAACACGGGGAACTTTA-CCAGATCCGGACAGGGTGAGGATTGACAGATTGAGTGTTCTTTCTCGATCCCCTGAATGGTGGTGCATGGCCGCTTTTGGTCGGTGGAGTGATTTGTTT-GGTTGATTCCGTCAACGG--ACGAGATCCAAGCTGCCCAGTAGGATTCAGAATTGCCCATAGGATAGCAATCCCTTCCGCGGGTTTTACCCAAG-----------------------------------------GGAGGGCGGTATTCGTTTGTATCC-TTCTCTGCGGGATTCCT---TGTT--TTGCACAAGG------TGAGATTTTGGGCAACAGCAGGTCTGTGATGCTCCTCAATGTTCTGGGCGACACGCGCACTACAATGTCAGTGAGAACAAGAAAAACGACTC---------TTGTCGGACCTACTTGATCAAAAGAGTGGGAAAACCCCG--------GAATCACGTAGACCCACTTGGGACCGAGTATTGCAATTATTGGTCGCGCAACGAGGAATGTCTCGTAGGCGCAGTTCATCAA-----ACTGTGCCGA--TTACGTCCCTGCCATTTGTACACACCGCCCGTCGTTGTTTCCGATGATGGTGCAATACAGGTGATCGGACAGTCGAGT-------GTTTCACTTGACCGAAA-GTTCACCGATATTTCTTCAATAGAGGAAGCAA-------------------------------------------------------------------------------------------------------------------------------------------------------------------------------------------------------------------------------------------------------------------------------------------------------------------------------------------------------------------------------------------------------------------------------------------------------------------------------------------------------------------------------------------------------------------------------------------------------------------------------------------------------------------------------------------------------------------------------------------------------------------------------------------------------------------------------------------------------------------------------------------------------------------------------------------------------------------------------------------------------------------------------------------------------------------------------------------------------------------------------------------------------------------------------------------------------------------------------------------------------------------------------------------------------------------------------------------------------------</ns2:sequence><ns2:name>KT030813.1_Trypanosoma_wauwau_isolate_TCC599_18S_ribosomal_RNA_gene,_partial_sequence</ns2:name></ns2:Sequence><ns2:Sequence dsseqid="sq220" id="sq219"><ns2:sequence>--------------------------------------------------------------------------------------------------------------------------------------------------------------------------------------------------------------------------------------------------------------------------------------------------------------------------------------------------------------------------------------------------------------------------ATATGCTTGTTTCAAGGACTTAGCCATGCATGCCTCAGAATC--ACTGCATTGCAGGAATCTGCGCATGGCTCATTACATCAGACGTAATCTGCCGCAAAAATC-TGCGGTC-TCCGCAACATTGGATAACTTG--------------------------------------------------GCGAAACGCCAAGCTAATACATGAACCAACC-GGATGTTCTCTGTTCCGGCGG-TGGGGCGACTCACCGCCATGGGACGTCCAGCGAATGAATGAAAGTAAAA--CCAATGCCTTC----ACAGGCAGTAACACTCAGAAGTGTTGATTCAATTCATTCCGTGCGAAAGC-------------------------------TGGGATTATTCCTGGCGTCTTTTGACGAACAACTGCCCTATCAGCCAGTGATGGCCGTGTAG---TGGACTGCCATGGCGTTGACGGGAGCGGGGGATTAGGGTTCGATTCCGGAGAGGGAGCCTGAGAAATAGCTACCACCTCCACGGAGGGCAGCA-------------GGCG-CGCAAATTGCCCAATGTCAAAAAAAAACGATGAGGCA-GCGAAAAGAAATAGAGCAGACAGTGCATTTT-TTGCATTGTCTTTTTCAATGGGGGATATTTAAACCCATCC-AAAATCGAGTAACAATTGGAGGACAAGTCTGGTGCCAGCACCCGCGGTAATTCCAGCTCCAAAAGCGTATAT------TAATGCTGTTGCTGTTAAAGGGTTCGTAGTTGAATTGAGGATCTTTGAGGCGCAATGGTTTAGTCCC---------TTCCACTTCGGATTGGTGACCC--ATGCCCTTGGGATCCGTGAACACTCAGAAACAAG----AAAC-------ACGGG-AGTGGTACC-TTCTGATTTCCGCATGTCATGCATGCCAGG-GGGC-GCCCGTGATT-TTTACTGTGACTAAAAAAGTGTGACCAAAGCA-GTCATT--CGACTTGAATTAGAAAGCATGGGATAACAA-AGGAGC---AGCCTATGGGCCACCGTTTCGGCTTTTGTTGGTTTT-AAAAGTCCATTGGAGATTATGGAGCTGT-GCGACAAGCGGTCGGGTGATTTCTCCCTTGAGGG-G-------ACACT--------------------------------------CGTCGCCTTTGTGGGAAATCCGTGGCGAGATT------------------------------------------------------------------------------------------------------GGTGGGCTTCGGTC-ACGCCGTCCCGTCATCTTCCCTCAACTCACAGCTTTCAGGAATGAAGGAGGGTAGTTCGG-GGGAGAACGTACTG-GTGCGTCAGAGGTGAAATTCTTAGA-CCGCACC-AAGACGAACTACAGCGAAGGCATTCTTCAAGGATACCTTCCTCAA-TCAAGAACCAAAGTGTGG-GGATCGAAGATG-ATTAGAGACCATTGTAGTCCACA---CTGCAA-ACGATGACACCCATGAATTGGGGAGTTTT---------TGGTCG-CAGGCGAGGTCGGGTTCATCTCGCTCC----------------------------------------------------------------------------TCG--TCTCGCCAATGAATATCAATTTACGTGCATATTCTTTTTGGTCC--------------TCGCAA----------GG-GGACCTTTAACGGGAATATCCTCAGCACGTTATCTGACTTCT-TCACGCGAAAGCTTTGAGGTTACAGTCTCAGGGGGGAGTACGTT-CGCAAGAGT-----GAAACTTAAAGAAATTGACGGA--ATGGCACCACAAGACGTGGAGCGTGCGGTTTAATTTGACTCAACACGGGGAACTTTA-CCAGATCCGGACAGGGTGAGGATTGACAGATTGAGTGTTCTTTCTCGATCCCCTGAATGGTGGTGCATGGCCGCTTTTGGTCGGTGGAGTGATTTGTTT-GGTTGATTCCGTCAACGG--ACGAGATCCAAGCTGCCCAGTAGGATTCAGAATTGCCCATAGGATAGCAATCCCTTCCGCGGGTTTTACCCAAG-----------------------------------------GGAGGGCGGTATTCGTTTGTATCC-TTCTCTGCGGGATTCCT---TGTT--TTGCACAAGG------TGAGATTTTGGGCAACAGCAGGTCTGTGATGCTCCTCAATGTTCTGGGCGACACGCGCACTACAATGTCAGTGAGAACAAGAAAAACGACTC---------TTGTCGGACCTACTTGATCAAAAGAGTGGGAAAACCCCG--------GAATCACGTAGACCCACTTGGGACCGAGTATTGCAATTATTGGTCGCGCAACGAGGAATGTCTCGTAGGCGCAGTTCATCAA-----ACTGTGCCGA--TTACGTCCCTGCCATTTGTACACACCGCCCGTCGTTGTTTCCGATGATGGTGCAATACAGGTGATCGGACAGTCGAGT-------GTTTCACTTGACCGAAA-GTTCACCGATATTTCTTCAATAGAGGAAGCAA-------------------------------------------------------------------------------------------------------------------------------------------------------------------------------------------------------------------------------------------------------------------------------------------------------------------------------------------------------------------------------------------------------------------------------------------------------------------------------------------------------------------------------------------------------------------------------------------------------------------------------------------------------------------------------------------------------------------------------------------------------------------------------------------------------------------------------------------------------------------------------------------------------------------------------------------------------------------------------------------------------------------------------------------------------------------------------------------------------------------------------------------------------------------------------------------------------------------------------------------------------------------------------------------------------------------------------------------------------------</ns2:sequence><ns2:name>KT030830.1_Trypanosoma_wauwau_isolate_TCC1022_18S_ribosomal_RNA_gene,_partial_sequence</ns2:name></ns2:Sequence><ns2:Sequence dsseqid="sq222" id="sq221"><ns2:sequence>--------------------------------------------------------------------------------------------------------------------------------------------------------------------------------------------------------------------------------------------------------------------------------------------------------------------------------------------------------------------------------------------------------------------------ATATGCTTGTTTCAAGGACTTAGCCATGCATGCCTCAGAATC--ACTGCATTGCAGGAATCTGCGCATGGCTCATTACATCAGACGTAATCTGCCGCAAAAATC-TGCGGTC-TCCGCAACATTGGATAACTTG--------------------------------------------------GCGAAACGCCAAGCTAATACATGAACCAACC-GGATGTTCTCTGTTCCGGCGG-TGGGGCGACTCACCGCCATGGGACGTCCAGCGAATGAATGAAAGTAAAA--CCAATGCCTTC----ACAGGCAGTAACACTCAGAAGTGTTGATTCAATTCATTCCGTGCGAAAGC-------------------------------TGGGATTATTCCTGGCGTCTTTTGACGAACAACTGCCCTATCAGCCAGTGATGGCCGTGTAG---TGGACTGCCATGGCGTTGACGGGAGCGGGGGATTAGGGTTCGATTCCGGAGAGGGAGCCTGAGAAATAGCTACCACCTCCACGGAGGGCAGCA-------------GGCG-CGCAAATTGCCCAATGTCAAAAAAAAACGATGAGGCA-GCGAAAAGAAATAGAGCAGACAGTGCATTTT-TTGCATTGTCTTTTTCAATGGGGGATATTTAAACCCATCC-AAAATCGAGTAACAATTGGAGGACAAGTCTGGTGCCAGCACCCGCGGTAATTCCAGCTCCAAAAGCGTATAT------TAATGCTGTTGCTGTTAAAGGGTTCGTAGTTGAATTGAGGATCTTTGAGGCGCAATGGTTTAGTCCC---------TTCCACTTCGGATTGGTGACCC--ATGCCCTTGGGATCCGTGAACACTCAGAAACAAG----AAAC-------ACGGG-AGTGGTACC-TTCTGATTTCCGCATGTCATGCATGCCAGG-GGGC-GCCCGTGATT-TTTACTGTGACTAAAAAAGTGTGACCAAAGCA-GTCATT--CGACTTGAATTAGAAAGCATGGGATAACAA-AGGAGC---AGCCTATGGGCCACCGTTTCGGCTTTTGTTGGTTTT-AAAAGTCCATTGGAGATTATGGAGCTGT-GCGACAAGCGGTCGGGTGATTTCTCCCTTGAGGG-G-------ACACT--------------------------------------CGTCGCCTTTGTGGGAAATCCGTGGCGAGATT------------------------------------------------------------------------------------------------------GGTGGGCTTCGGTC-ACGCCGTCCCGTCATCTTCCCTCAACTCACAGCTTTCAGGAATGAAGGAGGGTAGTTCGG-GGGAGAACGTACTG-GTGCGTCAGAGGTGAAATTCTTAGA-CCGCACC-AAGACGAACTACAGCGAAGGCATTCTTCAAGGATACCTTCCTCAA-TCAAGAACCAAAGTGTGG-GGATCGAAGATG-ATTAGAGACCATTGTAGTCCACA---CTGCAA-ACGATGACACCCATGAATTGGGGAGTTTT---------TGGTCG-CAGGCGAGGTCGGGTTCATCTCGCTCC----------------------------------------------------------------------------TCG--TCTCGCCAATGAATATCAATTTACGTGCATATTCTTTTTGGTCC--------------TCGCAA----------GG-GGACCTTTAACGGGAATATCCTCAGCACGTTATCTGACTTCT-TCACGCGAAAGCTTTGAGGTTACAGTCTCAGGGGGGAGTACGTT-CGCAAGAGT-----GAAACTTAAAGAAATTGACGGA--ATGGCACCACAAGACGTGGAGCGTGCGGTTTAATTTGACTCAACACGGGGAACTTTA-CCAGATCCGGACAGGGTGAGGATTGACAGATTGAGTGTTCTTTCTCGATCCCCTGAATGGTGGTGCATGGCCGCTTTTGGTCGGTGGAGTGATTTGTTT-GGTTGATTCCGTCAACGG--ACGAGATCCAAGCTGCCCAGTAGGATTCAGAATTGCCCATAGGATAGCAATCCCTTCCGCGGGTTTTACCCAAG-----------------------------------------GGAGGGCGGTATTCGTTTGTATCC-TTCTCTGCGGGATTCCT---TGTT--TTGCACAAGG------TGAGATTTTGGGCAACAGCAGGTCTGTGATGCTCCTCAATGTTCTGGGCGACACGCGCACTACAATGTCAGTGAGAACAAGAAAAACGACTC---------TTGTCGGACCTACTTGATCAAAAGAGTGGGAAAACCCCG--------GAATCACGTAGACCCACTTGGGACCGAGTATTGCAATTATTGGTCGCGCAACGAGGAATGTCTCGTAGGCGCAGTTCATCAA-----ACTGTGCCGA--TTACGTCCCTGCCATTTGTACACACCGCCCGTCGTTGTTTCCGATGATGGTGCAATACAGGTGATCGGACAGTCGAGT-------GTTTCACTTGACCGAAA-GTTCACCGATATTTCTTCAATAGAGGAAGCAA-------------------------------------------------------------------------------------------------------------------------------------------------------------------------------------------------------------------------------------------------------------------------------------------------------------------------------------------------------------------------------------------------------------------------------------------------------------------------------------------------------------------------------------------------------------------------------------------------------------------------------------------------------------------------------------------------------------------------------------------------------------------------------------------------------------------------------------------------------------------------------------------------------------------------------------------------------------------------------------------------------------------------------------------------------------------------------------------------------------------------------------------------------------------------------------------------------------------------------------------------------------------------------------------------------------------------------------------------------------</ns2:sequence><ns2:name>KT030823.1_Trypanosoma_wauwau_isolate_TCC988_18S_ribosomal_RNA_gene,_partial_sequence</ns2:name></ns2:Sequence><ns2:Sequence dsseqid="sq224" id="sq223"><ns2:sequence>-----------------------------------------------------------------------------------------------------------------------------------------------------------------------------------------------------------------------------------------------------------------------------------------------------------------------------------------------------CTGATCTGGTTGATTCT--------------------GCCA-----------GTAGTC-----------ATATGCTTGTTTCAAGGACTTAGCCATGCATGCCTCAGAATCA--CTGCATTGCAGGAATCTGCGCATGGCTCATTACATCAGACGTAATCTGCCGCAAAAATCTTGCGGTT-TCCGCAAAATTGGATAACTTG--------------------------------------------------GCGAAACGCCAAGCTAATACATGAACCAAAG-GGACGCTCTCTGCTTCGGTAG-CGGGGCAACTCGCTACTATGGGACGTCCAGCGAATGAATGAAAGTAAAA--CCAATGCCTTC----ACCGGCAGTAACACCCAGAAGTGTTGACTCAATTCATTC-CGTGCGAAAGCT-----------------------------GGGTTTTTTACCCGGCGTCTTTTGACGAACAACTGCCCTATCAGCCAGTGATGGCCGTGTAG---TGGACTGCCATGGCGTTGACGGGAGCGGGGGATTAGGGTTCGATTCCGGAGAGGGAGCCTGAGAAATAGCTACCACTTCTACGGAGGGCAGCA-------------GGCG-CGCAAATTGCCCAATGTCAAAAAAAAACGATGAGGCA-GCGAAAAGAAATAGAGCCGACAGTGCCTT---TGGCATTGTCGTATTCAATGGGGGATATTTAAACCCATCC-AAAATCGAGTAACAATTGGAGGACAAGTCTGGTGCCAGCACCCGCGGTAATTCCAGCTCCAAAAGCGTATAT------TAATGCTGTTGCTGTTAAAGGGTTCGTAGTTGAATTGTGGGCCTTTGAGGCGCAATGGTTTTGTCCC---------GTCCACTTCGGATTGGTGACCC--ATGCCCTTGAGGTCCGTGAACACTCAGAAACAAG----AAAC-------ACGGG-AGTGGTTCCTTCCTGATTCTCGCATGTCATGCATGCCAGG-GGGC-GCCCGTGATT-TTTACTGTGACTAAAAAAGTGTGACCAAAGCA-GTCATT--CGACTTGAATTAGAAAGCATGGGATAACAA-AGGAGC---AGCCTATGGGCCACCGTTTCGGCTTTTGTTGGTTTT-AAAAGTCCATTGGAGATTATGGGGCTGT-GCGACAAGCGGCTGGGTGTTTTCCTTTCGGAAG----------CA-CC--------------------------------------CGTCGCCTTTGGTGGAAATCAGTGTC--GGTT------------------------------------------------------------------------------------------------------TCGCGGGTTTCGGC-TCGTCGTTCCGGCGCCTTCCATCGACTCGCGGCATCCAGGAATGAAGGAGGGTAGTTCGG-GGGAGAACGTACTG-GTGCGTCAGAGGTGAAATTCTTAGA-CCGCACC-AAGACGAACTACAGCGAAGGCATTCTTCAAGGATACCTTCCTCAA-TCAAGAACCAAAGTGTGG-GGATCGAAGATG-ATTAGAGACCATTGTAGTCCACA---CTGCAA-ACGATGACACCCATGAATTGGGGAGTTTT---------TGGTCG-CAGGCGAGGTCGGGTTCATCTCGCTCC----------------------------------------------------------------------------TCG--CCTCACCAATGGATATCAATTTACGTGCATATTCTTTTCGGTCC--------------TCGCAA----------GG-GGGCCTCTAACGGGAATATCCTCAGCACGTTATCTGATTTCT-TCACGCGAAAGCTTTGAGGTTACAGTCTCAGGGGGGAGTACGTT-C---G-CAAGAGTGAAACTTAAAGAAATTGACGGAA--TGGCACCACAATGACGTGGAGCGTGCGGTTTAATTTGACTCAACACGGGGAACTTTA-CCAGATCCGGACAGGGTGAGGATTGACAGATTGAGTGTTCTTTCTCGATCCCCTGAATGGTGGTGCATGGCCGCTTTTGGTCGGTGGAGTGATTTGTTT-GGTTGATTCCGTCAACGG--ACGAGATCCAAGCTGCCCAGTAGGATTCAGAATTGCCCATAGGATAGCAATCCCTTCCGCGGGTTTTACCCAAG-----------------------------------------GGGGGGCGGTATTCGTTTGTATCC-TTCTCTGCGGGATTCCT---TGTT--TTGCGCAAGG------TGAGATTTTGGGCAACAGCAGGTCTGTGATGCTCCTCAATGTTCTGGGCGACACGCGCACTACAATGTCAGTGAGAACAAGAAAAACGACTT---------TTGTCGGACCTACTTGATCAAAAGAGTGGGGAAACCCCG--------GAATCACATAGACCCACTTGGGACCGAGTATTGCAATTATTGGTCGCGCAACGAGGAATGTCTCGTAGGCGCAGCTCATCAA-----ACTGTGCCGA--TTACGTCCCTGCCATTTGTACACACCGCCCGTCGTTGTTTCCGATGATGGTGCAATACAGGTGATCGGACAGTCGAAT-------GTCTCATTCGACCGAAA-GTTCACCGA------------------------------------------------------------------------------------------------------------------------------------------------------------------------------------------------------------------------------------------------------------------------------------------------------------------------------------------------------------------------------------------------------------------------------------------------------------------------------------------------------------------------------------------------------------------------------------------------------------------------------------------------------------------------------------------------------------------------------------------------------------------------------------------------------------------------------------------------------------------------------------------------------------------------------------------------------------------------------------------------------------------------------------------------------------------------------------------------------------------------------------------------------------------------------------------------------------------------------------------------------------------------------------------------------------------------------------------------------------------------------------</ns2:sequence><ns2:name>EU596254.1_Trypanosoma_sp._1092_18S_ribosomal_RNA_gene,_partial_sequence</ns2:name></ns2:Sequence><ns2:Sequence dsseqid="sq226" id="sq225"><ns2:sequence>--------------------------------------------------------------------------------------------------------------------------------------------------------------------------------------------------------------------------------------------------------------------------------------------------------------------------------------------------------------------------------------------------------------------------ATATGCTTGTTTCAAGGACTTAGCCATGCATGCCTCAGAATC--ACTGCATTGCAGGAATCTGCGCATGGCTCATTACATCAGACGTAATCTGCCGCAAAAATCTTGCGGTC-TCCGCAACATTGGATAACTTG--------------------------------------------------GCGAAACGCCAAGCTAATACATGAACCAACC-GGATGTTCTCTGTTCCGGCGG-TGGGGCGACTCACCGCCATGGGACGTCCAGCGAATGAATGAAAGTAAAC--CCAATGCCTTC----ACAGGCAGTTACACTCAGAAGTGTTGATTCAATTCATTCCGTCCGAAAGC-------------------------------TGGGATTATTTCTGGCGTCTTTTGACGAACAACTGCCCTATCAGCCAGTGATGGCCGTGTAG---TGGACTGCCATGGCGTTGACGGGAGCGGGGGATTAGGGTTCGATTCCGGAGAGGGAGCCTGAGAAATAGCTACCACCTCCACGGAGGGCAGCA-------------GGCG-CGCAAATTGCCCAATGTCAAAAAAAAACGATGAGGCA-GCGAAAAGAAATAGAGCAGACAGTGCATTTT-TTGCATTGTCTTTTTCAATGGGGGATATTTAAACCCATCC-AAAATCGAGTAACAATTGGAGGACAAGTCTGGTGCCAGCACCCGCGGTAATTCCAGCTCCAAAAGCGTATAT------TAATGCTGTTGCTGTTAAAGGGTTCGTAGTTGAATTGAGGGCCTTTGAGGCGCAATGGTTTAGTCCC---------TTCCACTTCGGATTGGTGACCC--ATGCCCTTGGGGTCCGTGAACACTCAGAAACAAG----AAAC-------ACGGG-AGTGGTACCTTTCTGATTTCCGCATGTCATGCATGCCAGA-GGGC-GCCCGTGATT-TTTACTGTGACTAAAAAAGTGTGACCAAAGCA-GTCATT--CGACTTGAATTAGAAAGCATGGGATAACAA-AGGAGC---AGCCTATGGGCCACCGTTTCGGCTTTTGTTGGTTTT-AAAAGTCCATTGGAGATTATGGAGCTGT-GCGACAAGCGGTCGGGTGATTTCTCCCTTGAGGG-G-------ACACT--------------------------------------CGTCGCCTTTGTGGGAAATCCGTGGCGAGATT------------------------------------------------------------------------------------------------------GGTGGGCTTCGGTC-ACGCCGTCCCGTCATCTTCCCTCAACTCACAGCTTTCAGGAATGAAGGAGGGTAGTTCGG-GGGAGAACGTACTG-GTGCGTCAGAGGTGAAATTCTTAGA-CCGCACC-AAGACGAACTACAGCGAAGGCATTCTTCAAGGATACCTTCCTCAA-TCAAGAACCAAAGTGTGG-GGATCGAAGATG-ATTAGAGACCATTGTAGTCCACA---CTGCAA-ACGATGACACCCATGAATTGGGGAGTTTT---------TGGTCG-CAGGCGAGGTCGGGTTCATCTCGCTCC----------------------------------------------------------------------------TCG--TCTCGCCAATGAATATCAATTTACGTGCATATTCTTTTTGGTCC--------------TCGCAA----------GG-GGACCTTTAACGGGAATATCCTCAGCACGTTATCTGACTTCT-TCACGCGAAAGCTTTGAGGTTACAGTCTCAGGGGGGAGTACGTT-CGCAAGAGT-----GAAACTTAAAGAAATTGACGGA--ATGGCACCACAAGACGTGGAGCGTGCGGTTTAATTTGACTCAACACGGGGAACTTTA-CCAGATCCGGACAGGGTGAGGATTGACAGATTGAGTGTTCTTTCTCGATCCCCTGAATGGTGGTGCATGGCCGCTTTTGGTCGGTGGAGTGATTTGTTT-GGTTGATTCCGTCAACGG--ACGAGATCCAAGCTGCCCAGTAGGATTCAGAATTGCCCATAGGATAGCAATCCCTTCCGCGGGTTTTACCCAAG-----------------------------------------GGAGGGCGGTATTCGTTTGTATCC-TTCTCTGCGGGATTCCT---TGTT--TTGCACAAGG------TGAGATTTTGGGCAACAGCAGGTCTGTGATGCTCCTCAATGTTCTGGGCGACACGCGCACTACAATGTCAGTGAGAACAAGAAAAACGACTC---------TTGTCGGACCTACTTGATCAAAAGAGTGGGAAAACCCCG--------GAATCACGTAGACCCACTTGGGACCGAGTATTGCAATTATTGGTCGCGCAACGAGGAATGTCTCGTAGGCGCAGTTCATCAA-----ACTGTGCCGA--TTACGTCCCTGCCATTTGTACACACCGCCCGTCGTTGTTTCCGATGATGGTGCAATACAGGTGATCGGACAGTCGAGT-------GTTTCACTTGACCGAAA-GTTCACCGATATTTCTTCAATAGAGGAAGCAA-------------------------------------------------------------------------------------------------------------------------------------------------------------------------------------------------------------------------------------------------------------------------------------------------------------------------------------------------------------------------------------------------------------------------------------------------------------------------------------------------------------------------------------------------------------------------------------------------------------------------------------------------------------------------------------------------------------------------------------------------------------------------------------------------------------------------------------------------------------------------------------------------------------------------------------------------------------------------------------------------------------------------------------------------------------------------------------------------------------------------------------------------------------------------------------------------------------------------------------------------------------------------------------------------------------------------------------------------------------</ns2:sequence><ns2:name>KT030809.1_Trypanosoma_wauwau_isolate_TCC410_18S_ribosomal_RNA_gene,_partial_sequence</ns2:name></ns2:Sequence><ns2:Sequence dsseqid="sq228" id="sq227"><ns2:sequence>--------------------------------------------------------------------------------------------------------------------------------------------------------------------------------------------------------------------------------------------------------------------------------------------------------------------------------------------------------------------------------------------------------------------------ATATGCTTGTTTCAAGGACTTAGCCATGCATGCCTCAGAATC--ACTGCATTGCAGGAATCTGCGCATGGCTCATTACATCAGACGTAATCTGCCGCAAAAATCTTGCGGTC-TCCGCAACATTGGATAACTTG--------------------------------------------------GCGAAACGCCAAGCTAATACATGAACCAACC-GGATGTTCTCTGTTCCGGCGG-TGGGGCGACTCACCGCCATGGGACGTCCAGCGAATGAATGAAAGTAAAC--CCAATGCCTTC----ACAGGCAGTTACACTCAGAAGTGTTGATTCAATTCATTCCGTCCGAAAGC-------------------------------TGGGATTATTTCTGGCGTCTTTTGACGAACAACTGCCCTATCAGCCAGTGATGGCCGTGTAG---TGGACTGCCATGGCGTTGACGGGAGCGGGGGATTAGGGTTCGATTCCGGAGAGGGAGCCTGAGAAATAGCTACCACCTCCACGGAGGGCAGCA-------------GGCG-CGCAAATTGCCCAATGTCAAAAAAAAACGATGAGGCA-GCGAAAAGAAATAGAGCAGACAGTGCATTTT-TTGCATTGTCTTTTTCAATGGGGGATATTTAAACCCATCC-AAAATCGAGTAACAATTGGAGGACAAGTCTGGTGCCAGCACCCGCGGTAATTCCAGCTCCAAAAGCGTATAT------TAATGCTGTTGCTGTTAAAGGGTTCGTAGTTGAATTGAGGGCCTTTGAGGCGCAATGGTTTAGTCCC---------TTCCACTTCGGATTGGTGACCC--ATGCCCTTGGGGTCCGTGAACACTCAGAAACAAG----AAAC-------ACGGG-AGTGGTACCTTTCTGATTTCCGCATGTCATGCATGCCAGA-GGGC-GCCCGTGATT-TTTACTGTGACTAAAAAAGTGTGACCAAAGCA-GTCATT--CGACTTGAATTAGAAAGCATGGGATAACAA-AGGAGC---AGCCTATGGGCCACCGTTTCGGCTTTTGTTGGTTTT-AAAAGTCCATTGGAGATTATGGAGCTGT-GCGACAAGCGGTCGGGTGATTTCTCCCTTGAGGG-G-------ACACT--------------------------------------CGTCGCCTTTGTGGGAAATCCGTGGCGAGATT------------------------------------------------------------------------------------------------------GGTGGGCTTCGGTC-ACGCCGTCCCGTCATCTTCCCTCAACTCACAGCTTTCAGGAATGAAGGAGGGTAGTTCGG-GGGAGAACGTACTG-GTGCGTCAGAGGTGAAATTCTTAGA-CCGCACC-AAGACGAACTACAGCGAAGGCATTCTTCAAGGATACCTTCCTCAA-TCAAGAACCAAAGTGTGG-GGATCGAAGATG-ATTAGAGACCATTGTAGTCCACA---CTGCAA-ACGATGACACCCATGAATTGGGGAGTTTT---------TGGTCG-CAGGCGAGGTCGGGTTCATCTCGCTCC----------------------------------------------------------------------------TCG--TCTCGCCAATGAATATCAATTTACGTGCATATTCTTTTTGGTCC--------------TCGCAA----------GG-GGACCTTTAACGGGAATATCCTCAGCACGTTATCTGACTTCT-TCACGCGAAAGCTTTGAGGTTACAGTCTCAGGGGGGAGTACGTT-CGCAAGAGT-----GAAACTTAAAGAAATTGACGGA--ATGGCACCACAAGACGTGGAGCGTGCGGTTTAATTTGACTCAACACGGGGAACTTTA-CCAGATCCGGACAGGGTGAGGATTGACAGATTGAGTGTTCTTTCTCGATCCCCTGAATGGTGGTGCATGGCCGCTTTTGGTCGGTGGAGTGATTTGTTT-GGTTGATTCCGTCAACGG--ACGAGATCCAAGCTGCCCAGTAGGATTCAGAATTGCCCATAGGATAGCAATCCCTTCCGCGGGTTTTACCCAAG-----------------------------------------GGAGGGCGGTATTCGTTTGTATCC-TTCTCTGCGGGATTCCT---TGTT--TTGCACAAGG------TGAGATTTTGGGCAACAGCAGGTCTGTGATGCTCCTCAATGTTCTGGGCGACACGCGCACTACAATGTCAGTGAGAACAAGAAAAACGACTC---------TTGTCGGACCTACTTGATCAAAAGAGTGGGAAAACCCCG--------GAATCACGTAGACCCACTTGGGACCGAGTATTGCAATTATTGGTCGCGCAACGAGGAATGTCTCGTAGGCGCAGTTCATCAA-----ACTGTGCCGA--TTACGTCCCTGCCATTTGTACACACCGCCCGTCGTTGTTTCCGATGATGGTGCAATACAGGTGATCGGACAGTCGAGT-------GTTTCACTTGACCGAAA-GTTCACCGATATTTCTTCAATAGAGGAAGCAA-------------------------------------------------------------------------------------------------------------------------------------------------------------------------------------------------------------------------------------------------------------------------------------------------------------------------------------------------------------------------------------------------------------------------------------------------------------------------------------------------------------------------------------------------------------------------------------------------------------------------------------------------------------------------------------------------------------------------------------------------------------------------------------------------------------------------------------------------------------------------------------------------------------------------------------------------------------------------------------------------------------------------------------------------------------------------------------------------------------------------------------------------------------------------------------------------------------------------------------------------------------------------------------------------------------------------------------------------------------</ns2:sequence><ns2:name>KT030821.1_Trypanosoma_wauwau_isolate_TCC986_18S_ribosomal_RNA_gene,_partial_sequence</ns2:name></ns2:Sequence><ns2:Sequence dsseqid="sq230" id="sq229"><ns2:sequence>--------------------------------------------------------------------------------------------------------------------------------------------------------------------------------------------------------------------------------------------------------------------------------------------------------------------------------------------------------------------------------------------------------------------------ATATGCTTGTTTCAAGGACTTAGCCATGCATGCCTCAGAATC--ACTGCATTGCAGGAATCTGCGCATGGCTCATTACATCAGACGTAATCTGCCGCAAAAATCTTGCGGTC-TCCGCAACATTGGATAACTTG--------------------------------------------------GCGAAACGCCAAGCTAATACATGAACCAACC-GGATGTTCTCTGTTCCGGCGG-TGGGGCGACTCACCGCCATGGGACGTCCAGCGAATGAATGAAAGTAAAC--CCAATGCCTTC----ACAGGCAGTTACACTCAGAAGTGTTGATTCAATTCATTCCGTCCGAAAGC-------------------------------TGGGATTATTTCTGGCGTCTTTTGACGAACAACTGCCCTATCAGCCAGTGATGGCCGTGTAG---TGGACTGCCATGGCGTTGACGGGAGCGGGGGATTAGGGTTCGATTCCGGAGAGGGAGCCTGAGAAATAGCTACCACCTCCACGGAGGGCAGCA-------------GGCG-CGCAAATTGCCCAATGTCAAAAAAAAACGATGAGGCA-GCGAAAAGAAATAGAGCAGACAGTGCATTTT-TTGCATTGTCTTTTTCAATGGGGGATATTTAAACCCATCC-AAAATCGAGTAACAATTGGAGGACAAGTCTGGTGCCAGCACCCGCGGTAATTCCAGCTCCAAAAGCGTATAT------TAATGCTGTTGCTGTTAAAGGGTTCGTAGTTGAATTGAGGGCCTTTGAGGCGCAATGGTTTAGTCCC---------TTCCACTTCGGATTGGTGACCC--ATGCCCTTGGGGTCCGTGAACACTCAGAAACAAG----AAAC-------ACGGG-AGTGGTACCTTTCTGATTTCCGCATGTCATGCATGCCAGA-GGGC-GCCCGTGATT-TTTACTGTGACTAAAAAAGTGTGACCAAAGCA-GTCATT--CGACTTGAATTAGAAAGCATGGGATAACAA-AGGAGC---AGCCTATGGGCCACCGTTTCGGCTTTTGTTGGTTTT-AAAAGTCCATTGGAGATTATGGAGCTGT-GCGACAAGCGGTCGGGTGATTTCTCCCTTGAGGG-G-------ACACT--------------------------------------CGTCGCCTTTGTGGGAAATCCGTGGCGAGATT------------------------------------------------------------------------------------------------------GGTGGGCTTCGGTC-ACGCCGTCCCGTCATCTTCCCTCAACTCACAGCTTTCAGGAATGAAGGAGGGTAGTTCGG-GGGAGAACGTACTG-GTGCGTCAGAGGTGAAATTCTTAGA-CCGCACC-AAGACGAACTACAGCGAAGGCATTCTTCAAGGATACCTTCCTCAA-TCAAGAACCAAAGTGTGG-GGATCGAAGATG-ATTAGAGACCATTGTAGTCCACA---CTGCAA-ACGATGACACCCATGAATTGGGGAGTTTT---------TGGTCG-CAGGCGAGGTCGGGTTCATCTCGCTCC----------------------------------------------------------------------------TCG--TCTCGCCAATGAATATCAATTTACGTGCATATTCTTTTTGGTCC--------------TCGCAA----------GG-GGACCTTTAACGGGAATATCCTCAGCACGTTATCTGACTTCT-TCACGCGAAAGCTTTGAGGTTACAGTCTCAGGGGGGAGTACGTT-CGCAAGAGT-----GAAACTTAAAGAAATTGACGGA--ATGGCACCACAAGACGTGGAGCGTGCGGTTTAATTTGACTCAACACGGGGAACTTTA-CCAGATCCGGACAGGGTGAGGATTGACAGATTGAGTGTTCTTTCTCGATCCCCTGAATGGTGGTGCATGGCCGCTTTTGGTCGGTGGAGTGATTTGTTT-GGTTGATTCCGTCAACGG--ACGAGATCCAAGCTGCCCAGTAGGATTCAGAATTGCCCATAGGATAGCAATCCCTTCCGCGGGTTTTACCCAAG-----------------------------------------GGAGGGCGGTATTCGTTTGTATCC-TTCTCTGCGGGATTCCT---TGTT--TTGCACAAGG------TGAGATTTTGGGCAACAGCAGGTCTGTGATGCTCCTCAATGTTCTGGGCGACACGCGCACTACAATGTCAGTGAGAACAAGAAAAACGACTC---------TTGTCGGACCTACTTGATCAAAAGAGTGGGAAAACCCCG--------GAATCACGTAGACCCACTTGGGACCGAGTATTGCAATTATTGGTCGCGCAACGAGGAATGTCTCGTAGGCGCAGTTCATCAA-----ACTGTGCCGA--TTACGTCCCTGCCATTTGTACACACCGCCCGTCGTTGTTTCCGATGATGGTGCAATACAGGTGATCGGACAGTCGAGT-------GTTTCACTTGACCGAAA-GTTCACCGATATTTCTTCAATAGAGGAAGCAA-------------------------------------------------------------------------------------------------------------------------------------------------------------------------------------------------------------------------------------------------------------------------------------------------------------------------------------------------------------------------------------------------------------------------------------------------------------------------------------------------------------------------------------------------------------------------------------------------------------------------------------------------------------------------------------------------------------------------------------------------------------------------------------------------------------------------------------------------------------------------------------------------------------------------------------------------------------------------------------------------------------------------------------------------------------------------------------------------------------------------------------------------------------------------------------------------------------------------------------------------------------------------------------------------------------------------------------------------------------</ns2:sequence><ns2:name>KT030810.1_Trypanosoma_wauwau_isolate_TCC411_18S_ribosomal_RNA_gene,_partial_sequence</ns2:name></ns2:Sequence><ns2:Sequence dsseqid="sq232" id="sq231"><ns2:sequence>-------------------------------------------------------------------------------------------------------------------------------------------------------------------------------------------------------------------------------------------------------------------------------------------------------------------------------------------------------------------------------------------------GATCTGGTTGATTCTGCCAGTAGTCATATGCTTGTTTCAAGGACTTAGCCATGCATGCCTCAGAATCACT-GCAC-TGCAGGAATCTGCGCATGGCTCATTACATCAGACGTAATCTGCCGCAATCACTTTGCGGTCCTCCGCATTACTGGATAACTTGGCGAAACGCCAAGCTAATACATGAGCCA-ACGGGCGCTCCCTG--CTCCGGCGGCGGGGCA---ACC-------------------------------------------CGCCGTCAT----GGGACGCCCCGCGAATGAGTGACATTAA--AACCAACGCCCGCA---CAGGGCAGTACCCACCAGACGTGTTGA---------------------------CTCAATTCATTCCGTGCGAAAG-------CCGGCCCGTCCGGCGTCTTTTGACGAACAACTGCCCTATCAGCCAGTGATGGCCGTGTAG---TGGACTGCCATGGCGTTGACGGGAGCGGGGGATTAGGGTTCGATTCCGGAGAGGGAGCCTGAGAAATAGCTACCACTTCTACGGAGGGCAGCA-------------GGCG-CGCAAATTGCCCAATGTCGAGACCGAACGATGAGGCA-GCGAAAAGAAATAGAGCCGGCAG---TGC-TA-CGCATTGTCGTTTTCAATGGGGGATACCCAAACCCATCC-AACATCGAGTAGCCATTGGAGGACAAGTCTGGTGCCAGCACCCGCGGTAATTCCAGCTCCAAAAGCGTATAT------TAATGCTGTTGCTGTTAAAGGGTTCGTAGTTGCACTGTGGGCCGCGCTGTCGCCGCGCTCCGCCCC----------ACCCGCAGAGGGTGCGTGGCAC-GCGGCGCGCGCCGCCCGCGAACAC--------TCAGACACACGCAGCGCGGGAGCGC-TTCC---CCAC---ACCACGCGTGTCATGC-GCGCA-C-GGGGCGCCCGCGAGTCTTTACTGTGACGAAAAAAGCGCGACCAAAGCA-GTCCAC--CGACCTGCATTGCAAAGCATGGGATAACAA-GGCATC---AGCCTCCGGGCCACCGATTCGGCTTTTGTTGGTTTT-AGCAGTCCGTTGGAGATTGGGGGCCGGC-GCGAGCAGGCACCGCGGCATTCCGCTCGGAACACGCCGCACG--------------------------------------------------------------------------------------------------------------------------------------------------------------------------------------------------CCCCGCGGCG-CCCTGCGCGTCGCGGCTCGCCGGCCCGGGAATGAAGGAGGGCGGCTCGGGGGAGAACGTAC-TGGTGCGTCAGAGGTGAAATTCTTAGA--CCGCGCCAAGACGAACCACAGCGAAGGCATTCTTCAAGGACGCCTTCCTCAATCAAG--AACCAAAGTGTGGGGATCGAAGATG-ATCAGAGACCATTGTAGTCCACA---CTGCAA-ACGATGACGCCCATGGATTGGGGACCTGT---------GGCCAGCGGCGCCGCCG-GGCTCGCCCGCGCGCGCGCGCGCTC----------------------------------------------------------------------------C-----ACC--AACCATCACGTGCTCATTCTTTGGCGC-----------------------GGCCCTCGCGGCCCCGCCGATAAGGGAATGTCCTC---AGC-AC-GTCCAA-CCGCCACGCGAAGGCTTTGAGGTTACAGTCTCAGGGGG----GAGTACG-TTCGCAAGAGTGAAACTTAAAGAAATTGACGGA---ATGGCACCACAAGACGTGGAGCGTGCGGTTTAATTTGACTCAACACGGGGAACTTTA-CCAGATCCGGACAGGGTGAGGATTGACAGATTGAGTGTTCTTTCTCGATCCCCTGAATGGTGGTGCATGGCCGCTTTTGGTCGGTGGAGTGATTTGTTT-GGTTGATTCCGTCAACGG--ACGAGATCCAGGCCGCCCATTAGGCCCCGGGATCACGCACAGGACAGCGCCCGGCGG--CGGGCCG-CAAGCCCA----------------------------------------ACGCCGGCAGCATCCGGCCGGGGCCTGCTCT-GCG-G-GATT---CCTTGCGCGCGCAAGG------TGAGATGCTGGGCAACAGCAGGTCTGTGATGCTCCTCGATGCTCTGGGCGACACGCGCACTACAATGTCAGTGGGAACAAGCCACGCGGCT-----------CGCCGCGCCCGCCTGACCAAGAGGGCGGGGAAGCACCG--------GAAGCACGTAGACACACTTGGGACCGAGTATTGCAATTATTGGTCGCGCAACGAGGAATGTCTCGTAGGCGCG--GCT-CATC----AAACCGCGCCGATTACGTCCCTGCCATTTGTACACACCGCCCGTCGTTGTTTCCGATGCTGGCGCAATACAGGTGATTGGACCGCCGGGC-------GCCTC--GCCCGCGGGAAGTTCACCGATATTGCCTCAATAGAGGAAGC------------------AAAAG-------------------TCGTAACAAGGTAGCTGTAGGTGAACCTGCAGCTGGATCA-----------------------------------------------------------------------------------------------------------------------------------------------------------------------------------------------------------------------------------------------------------------------------------------------------------------------------------------------------------------------------------------------------------------------------------------------------------------------------------------------------------------------------------------------------------------------------------------------------------------------------------------------------------------------------------------------------------------------------------------------------------------------------------------------------------------------------------------------------------------------------------------------------------------------------------------------------------------------------------------------------------------------------------------------------------------------------------------------------------------------------------------------------------------------------------------------------------------------------------------------------------------------------</ns2:sequence><ns2:name>EU477537.1_Trypanosoma_vivax_isolate_TviMzNy_18S_ribosomal_RNA_gene,_partial_sequence</ns2:name></ns2:Sequence><ns2:Sequence dsseqid="sq234" id="sq233"><ns2:sequence>------------------------------------------------------------------------------------------------------------------------------------------------------------------------------------------------------------------------------------------------------------------------------------------------------------------------------------------------------------------------------------------------------------GTC-----------ATATGCTTGTTTCAAGGACTTAGCCATGCATGCCTCAGAATCA--CTGCATTGCAGGAATCTGCGCATGGCTCATTACATCAGACGTAATCTGCCGCAAAAATCTTGCGGTT-TCCGCAACATTGGATAACTTG--------------------------------------------------GCGAAACGCCAAGCTAATACATGAACCAAAG-GGACGTTCTCTGTTCCGG-CGGTGGGGCAACTCACTGTCATGGGACGTCCAGCGAATGAATGAAAATAAAA--CCAATGCCTTC----ACCGGCAGTAACACCCAGAAGTGTTGACTCAATTCATTC-CGTGCGAAAGCT-----------------------------GGATTTCTTATCCGGCGTCTTTTGACGAACAACTGCCCTATCAGCCAGTGATGGCCGTGTAG---TGGACTGCCATGGCGTTGACGGGAGCGGGGGATTAGGGTTCGATTCCGGAGAGGGAGCCTGAGAAATAGCTACCACTTCTACGGAGGGCAGCA-------------GGCG-CGCAAATTGCCCAATGTCAAAAAAAAACGATGAGGCA-GCGAAAAGAAATAGAGCCGACAGTGCCTA---GTGCATTGTCGTTTTCAATGGGGGATATTTAAACCCATCC-AAAATCGAGTAACAATTGGAGGACAAGTCTGGTGCCAGCACCCGCGGTAATTCCAGCTCCAAAAGCGTATAT------TAATGCTGTTGCTGTTAAAGGGTTCGTAGTTGAATTGAGGGCCTTTGAGGCGCAACGGT-TTGTCCC---------GTCCACCTCGGATTGGTGACCC--GTGCCCTTGAGGTCCGTGAACACTCAGAAACAAG----AAACAC--GGGAGCG-----GTTCC-TTCCTGATTTTCGCATGTCATGCATGCCAGG-GGGCGTC-C-GTGATTTTTACTGTGACTAAAAAAGTGTGACCAAAGCA-GTCATT--CGACTTGAATTAGAAAGCATGGGATAACAA-AGGAGC---AGCCTATGGGCCACCGTTTCGGCTTTTGTTGGTTTT-AAAAGTCCATTGGAGATTATGGCGTCGT-GCGACAAGCGGCTGGGTGACTCCCCAT-TTTGG--G-------GCGCC--------------------------------------CGTCGCCTTTGCGGGAAATCCGTGTCGGTGTTGA-----------------------------------------------------------------------------------------------------TGAG---CTTCGGCCCATCTCTCCGGCGCCTTCCCGTGACTCACGGCATCCAGGAATGAAGGAGGGTAGTTCGG-GGGAGAACGTACTG-GCGCGTCAGAGGTGAAATTCTTAGA-CCGCGCC-AAGACGAACTACAGCGAAGGCATTCTTCAAGGATACCTTCCTCAAT--CAAGAACCAAAGTGTGGGGATCGAAGATG-ATTAGAGACCATTGTAGTCCACA---CTGCAA-ACGATGACACCCATGAATTGGGGAATTTT---------TG-GTCGCAGGCGGGGTCGAGTTCATCTCGC--T----------------------------------------------------------------------------CCTCGCCTCGCCAATGGATATCAATTTACGTGCATATTCTTTTCGGTCC--------------TCGCAA----------GG-GGGCCTTTAACGGGAATATCCTCAGCACGTTATCTGACTTCT-TCACGCGAAAGCTTTGAGGTTACAGTCTCAGGGGGGAGTACGTT-C----GCAAGAGTGAAACTTAAAGAAATTGACGGAAT---GGCACCACAAGACGTGGAGCGTGCGGTTTAATTTGACTCAACACGGGGAACTTTA-CCAGATCCGGACAGGGTGAGGATTGACAGATTGAGTGTTCTTTCTCGATCCCCTGAATGGTGGTGCATGGCCGCTTTTGGTCGGTGGAGTGATTTGTTT-GGTTGATTCCGTCAACGG--ACGAGATCCAAGCTGCCCAGTAGGATTCAGAATTGCCCATAGGATAGCAATCCCCTCCGCGGGTTTTTCCCAAG-----------------------------------------GAGGGGCGATATTCGTTTGTATCC-TTCTCTGCGGGATTCCT---TGTT--TTGCGCAAGG------TGAGATTTTGGGCAACAGCAGGTCTGTGATGCTCCTCAATGTTCTGGGCGACACGCGCACTACAATGTCAGTGAGAACAAGAAAAACGACTT---------TTGTCGGACCTACTTGATCAAAAGAGTGGGAAAACCCCG--------GAATCACATAGACCCACTTGGGACCGAGTATTGCAATTATTGGTCGCGCAACGAGGAATGTCTCGTAGGCGCAGCTCATCAA-----ACTGTGCCGA--TTACGTCCCTGCCATTTGTACACACCGCCCGTCGTTGTTTCCGATGATGGTGCAATACAGGTGAACGGACAGTCGAAC-------GTTTCGTTTGACCGAAA-GTTCACCGATATTTCTTCAATAGAGGAAGCAAAAGTC--------------------------------------------------------------------------------------------------------------------------------------------------------------------------------------------------------------------------------------------------------------------------------------------------------------------------------------------------------------------------------------------------------------------------------------------------------------------------------------------------------------------------------------------------------------------------------------------------------------------------------------------------------------------------------------------------------------------------------------------------------------------------------------------------------------------------------------------------------------------------------------------------------------------------------------------------------------------------------------------------------------------------------------------------------------------------------------------------------------------------------------------------------------------------------------------------------------------------------------------------------------------------------------------------------------------------------------------------------</ns2:sequence><ns2:name>HQ664912.1_Trypanosoma_melophagium_isolate_TmHR1_18S_ribosomal_RNA_gene,_complete_sequence</ns2:name></ns2:Sequence><ns2:Sequence dsseqid="sq236" id="sq235"><ns2:sequence>----------------------------------------------------------------------TGCAC-TGCAGGAATCTGCGCATGGCT-CATTACATCAGACGTAATCTGCCGCAAAAACTTTGC-GGTCTCCGCATTATTGGATAACTTGGCGAAACGCCAAGCTAATACATGAACTGGAGGGGCGGTCTCTGTCACGGGCTGT------GGGTCACACCGCAGCTTATGGGGCGCCCAGCGAATGAATGAAAGTAAAACCAATGCCCTCGCGGGC--AGTAACACT-CAGACGTGTTGACTCAATTCATTCCGTGCGAAAGCCGGCTT-----GTCCGGCGTCTTTTGACGAACAACTGCCCTATCAGCCAGTGATGGCCGTGTAGTGGACTGCCATGGCGTTGACGGGAGCGGGGGATTAGGGTTCGATTCCGGAGAGGGAGCCTGAGAA------------ATAGCTACCACTTCTACGGAGGGCAGCAGGCGCGCAAATTGCCCAATG-TCAAAAA-AAACGATGAGGCAGCGAAAAGAAATAGAGCCGGCAGTCCTTTTTGGGATTGCCGTATTCAATGGGGGATATTTAAACCCATCCAAAATCGAGTAACTATTGG---AGGACAAG-TC-TGGTGCCAGCACCCGCGGTAATTCCAGCTCCAAAAGCGTA---------TATTAATGCTGTT-------GCTGTTAA-AGGGTTCGTAGTTGAATTGAGGGCCTCCGAGGCGCA---------------------------------------------------------------------------------------------------------------------------------------------------------------------------------------------------------------------------------------------------------------------------------------------------------------------------------------------------------------------------------------------------------------------------------------------------------------------CTGGTACGTCCC---------ATCCACTTCGGATCGGTGACCC--AGGCCCTTGTGGTCCGTGAACACTCTCAGAAACA----AGAAAC----ACGGGAGCGGTTCCCTTCCTGATTCACCGCATGTCATGCATGCCAGG-GGGGCGTCCGTGATTTTTTACTGTGACTAAAAAAGTGTGACCAAAGCAGTCA-TC--CGACTTGAATTAGAAAGCATGGGATAACAA-AGGAGC---AGCCTATGGGCCACCGTTTCGGCTTTTGTTGGTTTT-AAACGTCCATTGGAGATTATGGGGCTGT-GCGACAAGCGGCCGGGTGTCTTTTTCTTTTA-----------GGCACC--------------------------------------CGTCGCCTTTGGGGGAAACCAGTGCCGGCCGGTT----------------------------------------------------------------------------------------------------CCCGGACTTCGGTCCTGGCCGGCCCGGCGCCTTCCCTCGACTCACGGCATCCAGGAATGAAGGAGGGTAGTTCGG-GGGAGAACGTACTG-GTGCGTCAGAGGTGAAATTCTTAGA-CCGCACC-AAGACGAACTACAGCGAAGGCATTCTTCAAGGATACCTTCCTCAATCAAG--AACCAAAGTGTGGGGATCGAAGATG-ATTAGAGACCATTGTAGTCCACA---CTGCAA-ACGATGACACCCATGAATTGGGGAGTTTT---------TGGTCGCAGGCA-AGGTCGGGTTCATCTCGCTCC----------------------------------------------------------------------------TTTTGCCTCGCCAATGTATATCAATTTACGTGCATATTCTTTTCGGCTC--------------T-----------CGCAAGGGAGCCTCTAACGGGAATATCCTCAGCACGTTTTCTTACTTCT-TCACGCGAAAGCTTTGAGGTTACAGTCTCAGGGGGGAGTACGTT-C----GCAAGAGTGAAACTTAAAGAAATTGACGGA---ATGGCACCACAAGACGTGGAGCGTGCGGTTTAATTTGACTCAACACGGGGAACTTTA-CCAGATCCGGACAGGGTGAGGATTGACAGATTGAGTGTTCTTTCTCGATCCCCTGAATGGTGGTGCATGGCCGCTTTTGGTCGGTGGAGTGATTTGTTT-GGTTGATTCCGTCAACGG--ACGAGATCCAAGCTGCCCAGTAGGATTCAGAATTGCCCATAGGATAGCAATCCCCTCCACGGGTTTTTCCCAAG-----------------------------------------GGGGGGCCGTATTCGGTTGTATCC-TTCTCTGCGGGATTCCT---TGTT--TTGCACAAGG------TGAGATTTTGGGCAACAGCAGGTCTGTGATGCTCCTCAATGTTCTGGGCGACACGCGCACTACAATGTCAGTGAGAACAAGAAAAACGACTT---------TTGTCGGACCTACTTGATCAAAAGAGTGGGGAAACACCG--------GAATCACATAGACCCACTTGGGACCGAGTATTGCAATTATTGGTCGCGCAACGAGGAATGTCTCGTAGGCGCAGCTCATCAA-----ACTGTGCCGA--TTACGTCCCTGCCATTTGTACACACCGCCCGTCGTTGTTTCCGATGATGGTGCAATACAGGTGATCGGACAGTCGGAT-------GCTTCATC-TGACCGAAAGTTCACCGATATTTCTTCAATAGAGGAAGCAAAAGTCGT-------------------------------------AACAAGGTAGCTGTAGGTGAACCTGCAGCTGGATCA-----------------------------------------------------------------------------------------------------------------------------------------------------------------------------------------------------------------------------------------------------------------------------------------------------------------------------------------------------------------------------------------------------------------------------------------------------------------------------------------------------------------------------------------------------------------------------------------------------------------------------------------------------------------------------------------------------------------------------------------------------------------------------------------------------------------------------------------------------------------------------------------------------------------------------------------------------------------------------------------------------------------------------------------------------------------------------------------------------------------------------------------------------------------------------------------------------------------------------------------------------------------------------</ns2:sequence><ns2:name>EU021244.1_Trypanosoma_sp._1155_18S_ribosomal_RNA_gene,_partial_sequence</ns2:name></ns2:Sequence><ns2:Sequence dsseqid="sq238" id="sq237"><ns2:sequence>--------------------------------------------------------------------------------------------------------------------------------------------------------------------------------------------------------------------------------------------------------------------------------------------------------------------------------------------------------------------------------------------------------------C-----------ATATGCTTGTTTCAAGGACTTAGCCATGCATGCCTCAGAATCACTG-CACTTGCAGGAATCTGCGCATGGCTCATTACATCAGACGTAATCTGCCGCAAACATGTTGCGGTT-TCCGCATTATTGGATAACTTG--------------------------------------------------GCGAAACGCCAAGCTAATACATGAGTAGAACGAACGCTCTCTGTTTCTGGTAGTGGGGCAACTCACTGCTTATGGGACGTTCAGCGAATGAATGAAAGTAAAACCAATGCCCTTT------GGGGCAGTATCACCTAGAAGTGTTGACTCAATTCATTCCGTGCGAAAGC--------------------------------CGGATT--TTCCGGCGTCTTTTGACGAACAACTGCCCTATCAGCCAGTGATGGCCGTGTAG---TGGACTGCCATGGCGTTGACGGGAGCGGGGGATTAGGGTTCGATTCCGGAGAGGGAGCCTGAGAAATAGCTACCACTTCTACGGAGGGCAGCA-------------GGCG-CGCAAATTGCCCAATGTCAAAACAAACG-ATGAGGCA-GCGAAAAGAAATAGAGCCGACAGTCCCAA--TTGGGATTGTCGTATTCAATGGGGGTTATTTAATACCATCC-AATATCGAGTAACAATTGGAGGACAAGTCTGGTGCCAGCACCCGCGGTAATTCCAGCTCCAAAAGCGTATAT------TAATGCTGTTGCTGTTAAAGGGTTCGTAGTTGAATTGAGGGCCTCTGAGGCGCACTGGTA-TGTCCC---------GTTCACTTCGAATTGGTGACCC--AGGCCCTTGTGGTCCGTGAACATTCAGAAACAAG----AAAC-------ACGGG-AGTGGTTCCTTCCTGATTTTCGCATGTCATGCATGCCAGG-GGGCGC--CCGTGATTTTTACTGTGACTAAAAAAGTGTGACCAAAGCA-GTCATC--CGACTTGAATTAGAAAGCATGGGATAACAA-AGGAGC---AGCCTATGAGCTACCGTTTCGGCTTTTGTTGGTTTT-AAAAACTCATTGGAGATTATGGAGTTGT-GCGACAAGCGGCCGGGCGCCTATTA---CTGGTG------------CC--------------------------------------CGTCGCCTTTGTGGGAAATCCGTACCGATGCAGG-GAGG--------------------------------------------------------------------------------------CG-----GCT----TCGGCTTGTCTTTCCCTCGCGGTGCCTTCCCTCAACTCACTGCTTCCAGGAATGAAGGAGGGTAGTTCGG-GGGAGAACGTACTG-GTGCGTCAGAGGTGAAATTCTTAGA-CCGCACC-AAGACGAACTACAGCGAAGGCATTCTTCAAGGATACCTTCCTCAA-TCAAGAACCAAAGTGTGGGGGATCGAAGATG-ATTAGAGACCATTGTAGTCCACA---CTGCAA-ACGATGACACCCATGAATTGGGGAGTTTT---------TGGTCG-CAGGCGATGTCGGGTTCATCTCGCTCA----------------------------------------------------------------------------TCG--CCTCACCAAT-GATATCAATTTACGTGCATATTCTTTTCGGTCT--------------CCGCAA----------GG-GGGCTTTTTACGGGAATATCCTCAGCACGTTTTCTTACTTCT-TCACGCGAAAGCTTTGAGGTTACAGTCTCAGGGGGGAGTACGTT-C----GCAAGAGTGAAACTTAAAGAAATTGACGGAAT---GGCACCACAAGACGTGGAGCGTGCGGTTTAATTTGACTCAACACGGGGAACTTTA-CCAGATCCGGACAGGGTGAGGATTGACAGATTGAGTGTTCTTTCTCGATCCCCTGAATGGTGGTGCATGGCCGCTTTTGGTCGGTGGAGTGATTTGTTT-GGTTGATTCCGTCAACGG--ACGAGATCCAAGCTGCCCAGTAGGATTCAGAATTGCCCATAGGATAGCAATCCCTTCCGCGGGTTTTACCTAAG-----------------------------------------GGGGGGCGGTATTCGTTTGTATCCTTCTCTGCGGGATTCCTT---GACT--TTGCACAAGG------TGAGATTTTGGGCAACAGCAGGTCTGTGATGCTCCTCAATGTTCTGGGCGACACGCGCACTACAATGTCAGTGAGAACAAGAAAAACGACTC---------TTGTCGTACCTACTTGATCAAAAGAGTGGGAAAACACCG--------GAATCACATAGACCCACTTGGGACCGAGTATTGCAATTATTGGTCGCGCAACGAGGAATGTCTCGTAGGCGCAGCTCATCAA-----ACTGTGCCGA--TTACGTCCCTGCCATTTGTACACACCGCCCGTCGTTGTTTCCGATGATGGTGCAATACAGGTGATCGGACAGTCAGGT-------GTTTCACTTGACTGAAA-GTTCACCGATATTGCTTCAATAGAGGAAGCAAAAGTC--------------------------------------------------------------------------------------------------------------------------------------------------------------------------------------------------------------------------------------------------------------------------------------------------------------------------------------------------------------------------------------------------------------------------------------------------------------------------------------------------------------------------------------------------------------------------------------------------------------------------------------------------------------------------------------------------------------------------------------------------------------------------------------------------------------------------------------------------------------------------------------------------------------------------------------------------------------------------------------------------------------------------------------------------------------------------------------------------------------------------------------------------------------------------------------------------------------------------------------------------------------------------------------------------------------------------------------------------------</ns2:sequence><ns2:name>DQ494415.1_Trypanosoma_siniperca_18S_ribosomal_RNA_gene,_partial_sequence</ns2:name></ns2:Sequence><ns2:Sequence dsseqid="sq240" id="sq239"><ns2:sequence>--------------------------------------------------------------------------------------------------------------------------------------------------------------------------------------------------------------------------------------------------------------------------------------------------------------------------------------------------------------------------------------------------------------C-----------ATATGCTTGTTTCAAGGACTTAGCCATGCATGCCTCAGAATCACTG-CACTTGCAGGAATCTGCGCATGGCTCATTACATCAGACGTAATCTGCCGCAAACATGTTGCGGTT-TCCGCATTATTGGATAACTTG--------------------------------------------------GCGAAACGCCAAGCTAATACATGAGTAGAACGAACGCTCTCTGTTTCTGGTAGTGGGGCAACTCACTGCTTATGGGACGTTCAGCGAATGAATGAAAGTAAAACCAATGCCCTTT------GGGGCAGTATCACCTAGAAGTGTTGACTCAATTCATTCCGTGCGAAAGC--------------------------------CGGATT--TTCCGGCGTCTTTTGACGAACAACTGCCCTATCAGCCAGTGATGGCCGTGTAG---TGGACTGCCATGGCGTTGACGGGAGCGGGGGATTAGGGTTCGATTCCGGAGAGGGAGCCTGAGAAATAGCTACCACTTCTACGGAGGGCAGCA-------------GGCG-CGCAAATTGCCCAATGTCAAAACAAACG-ATGAGGCA-GCGAAAAGAAATAGAGCCGACAGTCCCAA--TTGGGATTGTCGTATTCAATGGGGGTTATTTAATACCATCC-AATATCGAGTAACAATTGGAGGACAAGTCTGGTGCCAGCACCCGCGGTAATTCCAGCTCCAAAAGCGTATAT------TAATGCTGTTGCTGTTAAAGGGTTCGTAGTTGAATTGAGGGCCTCTGAGGCGCACTGGTA-TGTCCC---------GTTCACTTCGAATTGGTGACCC--AGGCCCTTGTGGTCCGTGAACATTCAGAAACAAG----AAAC-------ACGGG-AGTGGTTCCTTCCTGATTTTCGCATGTCATGCATGCCAGG-GGGCGC--CCGTGATTTTTACTGTGACTAAAAAAGTGTGACCAAAGCA-GTCATC--CGACTTGAATTAGAAAGCATGGGATAACAA-AGGAGC---AGCCTATGAGCTACCGTTTCGGCTTTTGTTGGTTTT-AAAAACTCATTGGAGATTATGGAGTTGT-GCGACAAGCGGCCGGGCGCCTATTA---CTGGTG------------CC--------------------------------------CGTCGCCTTTGTGGGAAATCCGTACCGATGCAGGGGAGG--------------------------------------------------------------------------------------CG-----GCT----TCGGCTTGTCTTTCCCTCGCGGTGCCTTCCCTCAACTCACTGCTTCCAGGAATGAAGGAGGGTAGTTCGG-GGGAGAACGTACTG-GTGCGTCAGAGGTGAAATTCTTAGA-CCGCACC-AAGACGAACTACGGCGAAGGCATTCTTCAAGGATACCTTCCTCAA-TCAAGAACCAAAGTGTGG-GGATCGAAGATG-ATTAGAGACCATTGTAGTCCACA---CTGCAA-ACGATGACACCCATGAATTGGGGAGTTTT---------TGGTCG-CAGGCGATGTCGGGTTCATCTCGCTCA----------------------------------------------------------------------------TCG--TCTCACCAATGGATATCAATTTACGTGCATATTCTTTTCGGTCT--------------CCGCAA----------GG-GGGCTTTTTACGGGAATATCCTCAGCACGTTTTCTTACTTCT-TCACGCGAAAGCTTTGAGGTTACAGTCTCAGGGGGGAGTACGTT-C----GCAAGAGTGAAACTTAAAGAAATTGACGGAAT---GGCACCACAAGACGTGGAGCGTGCGGTTTAATTTGACTCAACACGGGGAACTTTA-CCAGATCCGGACAGGGTGAGGATTGACAGATTGAGTGTTCTTTCTCGATCCCCTGAATGGTGGTGCATGGCCGCTTTTGGTCGGTGGAGTGATTTGTTT-GGTTGATTCCGTCAACGG--ACGAGATCCAAGCTGCCCAGTAGGATTCAGAATTGCCCATAGGATAGCAATCCCTTCCGCGGGTTTTACCTAAG-----------------------------------------GGGGGGCGGTATTCGTTTGTATCCTTCTCTGCGGGATTCCTT---GACT--TTGCACAAGG------TGAGATTTTGGGCAACAGCAGGTCTGTGATGCTCCTCAATGTTCTGGGCGACACGCGCACTACAATGTCAGTGAGAACAAGAAAAACGACTC---------TTGTCGTACCTACTTGATCAAAAGAGTGGGAAAACACCG--------GAATCACATAGACCCACTTGGGACCGAGTATTGCAATTATTGGTCGCGCAACGAGGAATGTCTCGTAGGCGCAGCTCATCAA-----ACTGTGCCGA--TTACGTCCCTGCCATTTGTACACACCGCCCGTCGTTGTTTCCGATGATGGTGCAATACAGGTGATCGGACAGTCGGGT-------GTTTCACTTGACTGAAA-GTTCACCGATATTGCTTCAATAGAGGAAGCAAAAGTC--------------------------------------------------------------------------------------------------------------------------------------------------------------------------------------------------------------------------------------------------------------------------------------------------------------------------------------------------------------------------------------------------------------------------------------------------------------------------------------------------------------------------------------------------------------------------------------------------------------------------------------------------------------------------------------------------------------------------------------------------------------------------------------------------------------------------------------------------------------------------------------------------------------------------------------------------------------------------------------------------------------------------------------------------------------------------------------------------------------------------------------------------------------------------------------------------------------------------------------------------------------------------------------------------------------------------------------------------------</ns2:sequence><ns2:name>EF375882.1_Trypanosoma_sp._carpio_18S_ribosomal_RNA_gene,_partial_sequence</ns2:name></ns2:Sequence><ns2:Sequence dsseqid="sq242" id="sq241"><ns2:sequence>-----------------------------TGCTTGTTTCAAGGACTTAGCCATGCATGCCTCAGAATCACTGCAT-TGCAGGAATCTGCGCATGGCT-CATTACATCAGACGTAATCTGCCGCAAAAATTTTGC-GGTTTCCGCAACAGTGGATAACTTGGCGAAACGCCAAGCTAATACATGAACCAACCGGACGCTCTC--TGTTCCGGCTGCGGGGT---AACCCCTCGTGGTCATGGGACGTCCAGCGAATGAATGAAATTAAAACCAATGCCTTCACCGGC--AGTAACACC-CAGAAGTGTTGATTCAATTCATTCCGTGCGAAAGCCGGATTT---TTTCCGGCGTCTTTTGACGAACAACTGCCCTATCAGCCAGTGATGGCCGTGTAGTGGACTGCCATGGCGTTGACGGGAGCGGGGGATTAGGGTTCGATTCCGGAGAGGGAGCCTGAGAA------------ATAGCTACCACTTCTACGGAGGGCAGCAGGCGCGCAAATTGCCCAATG-TCAAAAAAAAACGATGAGGCAGCGAAAAGAAATAGAGCCGACAGTGCCTTTGGCATTGTCGTT-TTCAATGGGGGATATTTAAACCCATCCAAAATCGAGTAACAATTGG---AGGACAAG-TC-TGGTGCCAGCACCCGCGGTAATTCCAGCTCCAAAAGCGTA---------TATTAATGCTGTT-------GCTGTTAA-AGGGTTCGTAGTTGAATTGTGGGCCTT--TGAGGCG------------------------------------------------------------------------------------------------------------------------------------------------------------------------------------------------------------------------------------------------------------------------------------------------------------------------------------------------------------------------------------------------------------------------------------------------------------------CAATGGTTTAGTCCC---------GTCCACCTCGGATTGGTGACCC--ATGCCCTTGAGGTCCGTGAACACTCAG--AAACA----AGAAAC----ACGGGAGTGGTTCCTTTCCTGATTTT-CGCATGTCATGCATGCCA-G-GGGGCGCCCGTGATTTTTTACTGTGACTAAAAAAGTGTGACCAAAGCAGTCATTT--CGACTTGAATTAGAAAGCATGGGATAACAA-AGGAGC---AGCCTATAGGCCACCGTTTCGGCTTTTGTTGGTTTT-AACAGTCTATTGGAGATTATGGGGCTGT-GCGACAAGCGCTCGAGTGCTCTC-----CTTTTCGG-----TGACGCT--------------------------------------CGGCGCCTTTGTGGGAAATCCACGGTTGCCTCGG---------------------------------------------------------------------------------------------------CAGGCTTCGGCCTCGCGGAGAGCACTTCCGTCTTCCCTCAACTCGCGGCATCCAGGAATGAAGGAGGGTAGTTCGG-GGGAGAACGTACTG-GTGCGTCAGAGGTGAAATTCTTAGA-CCGCACC-AAGACGAACTACAGCGAAGGCATTCTTCAAGGATACCTTCCTCAATCAAG--AACCAAAGTGTGGGGATCGAAGATG-ATTAGAGACCATTGTAGTCCACA---CTGCAA-ACGATGACACCCATGAATTGGGGAGTTTT---------TGGTCGTAGGCG-GGGTCGGGTTCATCTCGCTCC----------------------------------------------------------------------------TCGTCTCGCCAATGTGTATCAAT--TTACGTGCATATTCTTTTTGGTCC--------------TCGCA----------AGGGGTCCTTTTTACGGGAATATCCTCAGCACGTTATCTGACTTCT-TCACGCGAAAGCTTTGAGGTTACAGTCTCAGGGGGGAGTACGTT-C----GCAAGAGTGAAACTTAAAGAAATTGACGGA---ATGGCACCACAAGACGTGGAGCGTGCGGTTTAATTTGACTCAACACGGGGAACTTTA-CCAGATCCGGACAGGGTGAGGATTGACAGATTGAGTGTTCTTTCTCGATCCCCTGAATGGTGGTGCATGGCCGCTTTTGGTCGGTGGAGTGATTTGTTT-GGTTGATTCCGTCAACGG--ACGAGATCCAAGCTGCCCAGTAGGATTCAGAATTGCCCATAGGATAGCAATCCCTTCTGCGGGTTTTACCCAAC-----------------------------------------GGGGGGCGGTATTCGTTTGTATCC-TTCTCTGCGGGATTCCT---TGTT--TTGCGCAAGG------TGAGATTTTGGGCAACAGCAGGTCTGTGATGCTCCTCAATGTTCTGGGCGACACGCGCACTACAATGTCAGTGAGAACAAGAAAAACGACTT---------CTGTCGGACCTACTTGATCAAAAGAGTGGGAAAACCCCG--------GAATCACATAGACCCACTTGGGACCGAGTATTGCAATTATTGGTCGCGCAACGAGGAATGTCTCGTAGGCGCAGCTCATCAA-----ACTGTGCCGA--TTACGTCCCTGCCATTTGTACACACCGCCCGTCGTTGTTTCCGATGATGGTGCAATACAGGTGATCGGACAGTCGGGT-------GTTTCACC-TGACCGAAAGTTCACCGATATTTCTTCAATAGAGGAAGCAAAAG----------------------------------------------------------------------------------------------------------------------------------------------------------------------------------------------------------------------------------------------------------------------------------------------------------------------------------------------------------------------------------------------------------------------------------------------------------------------------------------------------------------------------------------------------------------------------------------------------------------------------------------------------------------------------------------------------------------------------------------------------------------------------------------------------------------------------------------------------------------------------------------------------------------------------------------------------------------------------------------------------------------------------------------------------------------------------------------------------------------------------------------------------------------------------------------------------------------------------------------------------------------------------------------------------------------------------------------------------------</ns2:sequence><ns2:name>AB242276.1_Trypanosoma_sp._TryEaNG/HP405_gene_for_18S_ribosomal_RNA,_partial_sequence</ns2:name></ns2:Sequence><ns2:Sequence dsseqid="sq244" id="sq243"><ns2:sequence>-----------------------------TGCTTGTTTCAAGGACTTAGCCATGCATGCCTCAGAATCACTGCAT-TGCAGGAATCTGCGCATGGCT-CATTACATCAGACGTAATCTGCCGCAAAAATTTTGC-GGTTTCCGCAACAGTGGATAACTTGGCGAAACGCCAAGCTAATACATGAACCAACCGGACGCTCTC--TGTTCCGGCTGCGGGGT---AACCCCTCGTGGTCATGGGACGTCCAGCGAATGAATGAAATTAAAACCAATGCCTTCACCGGC--AGTAACACC-CAGAAGTGTTGATTCAATTCATTCCGTGCGAAAGCCGGATTT---TTTCCGGCGTCTTTTGACGAACAACTGCCCTATCAGCCAGTGATGGCCGTGTAGTGGACTGCCATGGCGTTGACGGGAGCGGGGGATTAGGGTTCGATTCCGGAGAGGGAGCCTGAGAA------------ATAGCTACCACTTCTACGGAGGGCAGCAGGCGCGCAAATTGCCCAATG-TCAAAAAAAAACGATGAGGCAGCGAAAAGAAATAGAGCCGACAGTGCCTTTGGCATTGTCGTT-TTCAATGGGGGATATTTAAACCCATCCAAAATCGAGTAACAATTGG---AGGACAAG-TC-TGGTGCCAGCACCCGCGGTAATTCCAGCTCCAAAAGCGTA---------TATTAATGCTGTT-------GCTGTTAA-AGGGTTCGTAGTTGAATTGTGGGCCTT--TGAGGCG------------------------------------------------------------------------------------------------------------------------------------------------------------------------------------------------------------------------------------------------------------------------------------------------------------------------------------------------------------------------------------------------------------------------------------------------------------------CAATGGTTTAGTCCC---------GTCCACCTCGGATTGGTGACCC--ATGCCCTTGAGGTCCGTGAACACTCAG--AAACA----AGAAAC----ACGGGAGTGGTTCCTTTCCTGATTTT-CGCATGTCATGCATGCCA-G-GGGGCGCCCGTGATTTTTTACTGTGACTAAAAAAGTGTGACCAAAGCAGTCATTT--CGACTTGAATTAGAAAGCATGGGATAACAA-AGGAGC---AGCCTATAGGCCACCGTTTCGGCTTTTGTTGGTTTT-AACAGTCTATTGGAGATTATGGGGCTGT-GCGACAAGCGCTCGAGTGCTCTC-----CTTTTCGG-----TGACGCT--------------------------------------CGGCGCCTTTGTGGGAAATCCACGGTTGCCTCGG---------------------------------------------------------------------------------------------------CAGGCTTCGGCCTCGCGGAGAGCATTTCCGTCTTCCCTCAACTCGCGGCATCCAGGAATGAAGGAGGGTAGTTCGG-GGGAGAACGTACTG-GTGCGTCAGAGGTGAAATTCTTAGA-CCGCACC-AAGACGAACTACAGCGAAGGCATTCTTCAAGGATACCTTCCTCAATCAAG--AACCAAAGTGTGGGGATCGAAGATG-ATTAGAGACCATTGTAGTCCACA---CTGCAA-ACGATGACACCCATGAATTGGGGAGTTTT---------TGGTCGTAGGCG-GGGTCGGGTTCATCTCGCTCC----------------------------------------------------------------------------TCGTCTCGCCAATGTGTATCAAT--TTACGTGCATATTCTTTTTGGTCC--------------TCGCA----------AGGGGGCCTTTTTACGGGAATATCCTCAGCACGTTATCTGACTTCT-TCACGCGAAAGCTTTGAGGTTACAGTCTCAGGGGGGAGTACGTT-C----GCAAGAGTGAAACTTAAAGAAATTGACGGA---ATGGCACCACAAGACGTGGAGCGTGCGGTTTAATTTGACTCAACACGGGGAACTTTA-CCAGATCCGGACAGGGTGAGGATTGACAGATTGAGTGTTCTTTCTCGATCCCCTGAATGGTGGTGCATGGCCGCTTTTGGTCGGTGGAGTGATTTGTTT-GGTTGATTCCGTCAACGG--ACGAGATCCAAGCTGCCCAGTAGGATTCAGAATTGCCCATAGGATAGCAATCCCTTCTGCGGGTTTTACCCAAT-----------------------------------------GGGGGGCGGTATTCGTTTGTATCC-TTCTCTGCGGGATTCCT---TGTT--TTGCGCAAGG------TGAGATTTTGGGCAACAGCAGGTCTGTGATGCTCCTCAATGTTCTGGGCGACACGCGCACTACAATGTCAGTGAGAACAAGAAAAACGACTT---------CTGTCGGACCTACTTGATCAAAAGAGTGGGAAAACCCCG--------GAATCACATAGACCCACTTGGGACCGAGTATTGCAATTATTGGTCGCGCAACGAGGAATGTCTCGTAGGCGCAGCTCATCAA-----ACTGTGCCGA--TTACGTCCCTGCCATTTGTACACACCGCCCGTCGTTGTTTCCGATGATGGTGCAATACAGGTGATCGGACAGTCGGGT-------GTTTCACC-TGACCGAAAGTTCACCGATATTTCTTCAATAGAGGAAGCAAAAG----------------------------------------------------------------------------------------------------------------------------------------------------------------------------------------------------------------------------------------------------------------------------------------------------------------------------------------------------------------------------------------------------------------------------------------------------------------------------------------------------------------------------------------------------------------------------------------------------------------------------------------------------------------------------------------------------------------------------------------------------------------------------------------------------------------------------------------------------------------------------------------------------------------------------------------------------------------------------------------------------------------------------------------------------------------------------------------------------------------------------------------------------------------------------------------------------------------------------------------------------------------------------------------------------------------------------------------------------------</ns2:sequence><ns2:name>AB242275.1_Trypanosoma_sp._TryMmNG/HP402_gene_for_18S_ribosomal_RNA,_partial_sequence</ns2:name></ns2:Sequence><ns2:Sequence dsseqid="sq246" id="sq245"><ns2:sequence>---------------------------------------------------------------------------------------------------------------------------------------------------------------------------------------------------------------------------------------------------------------------------------------------------------------------------------------------------------------------------------------------------------------------------------------------TTAGCCATGCATGCCTCAGAATCA--CTGCATTGCAGGAATCTGCGCATGGCTCATTACATCAGACGTAATCTGCCGCAAAAATGTTGCGGTT-TCCGCAAAATTGGATAACTTG--------------------------------------------------GCGAAACGCCAAGCTAATACATGAACCAAAG-GGACGCTCTCTGTTCCGGAGG-CGGGGCAACTCGYTTCCATGGGACGTCCAGCGAATGAATGAAAGTAAAA--CCAATGCCTTC----ACCGGCAGTAACACCCAGAAGTGTTGACTCAATTCATTC-CGTGCGAAAGCT-----------------------------GGGTTTTTTACCCGGCGTCTTTTGACGAACAACTGCCCTATCAGCCAGTGATGGCCGTGTAG---TGGACTGCCATGGCGTTGACGGGAGCGGGGGATTAGGGTTCGATTCCGGAGAGGGAGCCTGAGAAATAGCTACCACTTCTACGGAGGGCAGCA-------------GGCG-CGCAAATTGCCCAATGTCAAAA-AAAACGATGAGGCA-GCGAAAAGAAATAGAGCCGACAGTGCCTT---TGGCATTGTCGTTTTCAATGGGGGATATTTAAACCCATCC-AAAATCGAGTAACAATTGGAGGACAAGTCTGGTGCCAGCACCCGCGGTAATTCCAGCTCCAAAAGCGTATAT------TAATGCTGTTGCTGTTAAAGGGTTCGTAGTTGAATTGTGGGCCTTTGAGGCGCAATGGTTTTGTCCC---------GTCCACTTCGGATTGGTGACCC--ATGCCCTTGAGGTCCGTGAACACTCAGAAACAAG----AAAC-------ACGGG-AGTGGTTCCTTCCTGATTCTCGCATGTCATGCATGCCAGG-GGGC-GCCCGTGATT-TTTACTGTGACTAAAAAAGTGTGACCAAAGCA-GTCATT--CGACTTGAATTAGAAAGCATGGGATAACAA-AGGAGC---AGCCTATGGGCCACCGTTTCGGCTTTTGTTGGTTTT-AAAAGTCCATTGGAGATTATGGGGCTGT-GCGACAAGCGGCTGGGTGTTTCCCTTTCGGGAG----------CA-CC--------------------------------------CGTCGCCTTTGGTGGAAATCCGTGTC--GGTA------------------------------------------------------------------------------------------------------TCGCGGGCTTCGGC-TCGTCGATTCGGCGCCTTCCATCGACTCGCGGCATCCAGGAATGAAGGAGGGTAGTTCGG-GGGAGAACGTACTG-GTGCGTCAGAGGTGAAATTCTTAGA-CCGCACC-AAGACGAACTACAGCGAAGGCATTCTTCAAGGATACCTTCCTCAA-TCAAGAACCAAAGTGTGG-GGATCGAAGATG-ATTAGAGACCATTGTAGTCCACA---CTGCAA-ACGATGACACCCATGAATTGGGGAGTTTT---------TGGTCG-TAGGCGAGGTCGGGTTCATCTCGCTCC----------------------------------------------------------------------------TCG--CCTCGCCAATGGATATCAATTTACGTGCATATTCTTTTCGGTCC--------------TCGCAA----------GG-GGGCCTTTAACGGGAATATCCTCAGCACGTTATCTGATTTCT-TCACGCGAAAGCTTTGAGGTTACAGTCTCAGGGGGGAGTACGTT-C---G-CAAGAGTGAAACTTAAAGAAATTGACGGAA--TGGCACCACA-AGACGTGGAGCGTGCGGTTTAATTTGACTCAACACGGGGAACTTTA-CCAGATCCGGACAGGGTGAGGATTGACAGATTGAGTGTTCTTTCTCGATCCCCTGAATGGTGGTGCATGGCCGCTTTTGGTCGGTGGAGTGATTTGTTT-GGTTGATTCCGTCAACGG--ACGAGATCCAAGCTGCCCAGTAGGATTCAGAATTGCCCATAGGATAGCAATCCCTTCCGCGGGTTTTACCCAAG-----------------------------------------GGGGGGCGGTATTCGTTTGTATCC-TTCTCTGCGGGATTCCT---TGTT--TCGCGCAAGG------TGAGATTTTGGGCAACAGCAGGTCTGTGATGCTCCTCAATGTTCTGGGCGACACGCGCACTACAATGTCAGTGAGAACAAGAAAAACGACTT---------TTGTCGGACCTACTTGATCAAAAGAGTGGGGAAACCCCG--------GAATCACATAGACCCACTTGGGACCGAGTATTGCAATTATTGGTCGCGCAACGAGGAATGTCTCGTAGGCGCAGCTCATCAA-----ACTGTGCCGA--TTACGTCCCTGCCATTTGTACACACCGCCCGTCGTTGTTTCCGATGATGGTGCAATACAGGTGATCGGACAGTCGAAT-------GTCTCATTCGACCGAAA-GTTCACCGATATTTCTTCAATAGAGGAAGCAAAAGTCGT-------------------------------------AACAAGGTAGCTGTAGGTGAACCTGC---------------------------------------------------------------------------------------------------------------------------------------------------------------------------------------------------------------------------------------------------------------------------------------------------------------------------------------------------------------------------------------------------------------------------------------------------------------------------------------------------------------------------------------------------------------------------------------------------------------------------------------------------------------------------------------------------------------------------------------------------------------------------------------------------------------------------------------------------------------------------------------------------------------------------------------------------------------------------------------------------------------------------------------------------------------------------------------------------------------------------------------------------------------------------------------------------------------------------------------------------------------------------------------</ns2:sequence><ns2:name>KF546526.1_Trypanosoma_grayi_isolate_Crocamp1_18S_ribosomal_RNA_gene,_partial_sequence</ns2:name></ns2:Sequence><ns2:Sequence dsseqid="sq248" id="sq247"><ns2:sequence>-----------------------------TGCTTGTTTCAAGGACTTAGCCATGCATGCCTCAGAATCACTGCAT-TGCAGGAATCTGCGCATGGCT-CATTACATCAGACGTAATCTGCCGCAAAAATTTTGC-GGTTTCCGCAACAGTGGATAACTTGGCGAAACGCCAAGCTAATACATGAACCAACCGGACGCTCTC--TGTTCCGGCTGCGGGGGGGCGACCCCCTGTGGTCATGGGACGTCCAGCGAATGAATGAAATTAAAACCAACGCCTTCACCGGC--AGTAACACT-CAGAAGTGTTGATTCAATTCATTCCGTGCGAAAGCCGGATTC---TTTCCGGCGTCTTTTGACGAACAACTGCCCTATCAGCCAGTGATGGCCGTGTAGTGGACTGCCATGGCGTTGACGGGAGCGGGGGATTAGGGTTCGATTCCGGAGAGGGAGCCTGAGAA------------ATAGCTACCACTTCTACGGAGGGCAGCAGGCGCGCAAATTGCCCAATG-TCTAAAAAAAACGATGAGGCAGCGAAAAGAAATAGAGCCGACAGTGCCTTTGGCATTGTCGT-TTTCAATGGGGGATATTTAAACCCATCCAAAATCGAGTAACAATTGG---AGGACAAG-TC-TGGTGCCAGCACCCGCGGTAATTCCAGCTCCAAAAGCGTA---------TATTAATGCTGTT-------GCTGTTAA-AGGGTTCGTAGTTGAATTGTGGGCCTT--TGAGGCG------------------------------------------------------------------------------------------------------------------------------------------------------------------------------------------------------------------------------------------------------------------------------------------------------------------------------------------------------------------------------------------------------------------------------------------------------------------CAATGGTTTAGTCCC---------GTCCACCTCGGATTGGTGACCC--ATGCCCTTGGGGTCCGTGAACACTCAG--AAACA----AGAAAC----ACGGGAGTGGTTCCTTTCCTGATTTT-CGCATGTCATGCATGCCA-G-GGGGCGCCCGTGATTTTTTACTGTGACTAAAAAAGTGTGACCAAAGCAGTCATTT--CGACTTGAATTAGAAAGCATGGGATAACAA-AGGAGC---AGCCTATAGGCCACCGTTTCGGCTTTTGTTGGTTTT-AACAGTCTATTGGAGATTATGGGGCTGT-GCGACAAGCGCTCGAGTGCTCTC-----CTTTTCGG-----TGACACT--------------------------------------CGGCGCCTTTGTGGGAAATCCGCGGTTGCCTCGG---------------------------------------------------------------------------------------------------CAGGCTTCGGCCTCGCAGAGAGTGCTTCCGTCTTCCCTCAACTCGCGGCATCCAGGAATGAAGGAGGGTAGTTCGG-GGGAGAACGTACTG-GTGCGTCAGAGGTGAAATTCTTAGA-CCGCACC-AAGACGAACTACAGCGAAGGCATTCTTCAAGGATACCTTCCTCAATCAAG--AACCAAAGTGTGGGGATCGAAGATG-ATTAGAGACCATTGTAGTCCACA---CTGCAA-ACGATGACACCCATGAATTGGGGAGTTTT---------TGGTCGTAGGCG-GGGTCGGGTTCATCTCGCTCC----------------------------------------------------------------------------TCGTCTCGCCAATGTATATCAAT--TTACGTGCATATTCTTTTTGGTCC--------------TCGCA----------AGAGGTCCT-TTTACGGGAATATCCTCAGCACGTTATCTGACTTCT-TCACGCGAAAGCTTTGAGGTTACAGTCTCAGGGGGGAGTACGTT-C----GCAAGAGTGAAACTTAAAGAAATTGACGGA---ATGGCACCACAAGACGTGGAGCGTGCGGTTTAATTTGACTCAACACGGGGAACTTTA-CCAGATCCGGACAGGGTGAGGATTGACAGATTGAGTGTTCTTTCTCGATCCCCTGAATGGTGGTGCATGGCCGCTTTTGGTCGGTGGAGTGATTTGTTT-GGTTGATTCCGTCAACGG--ACGAGATCCAAGCTGCCCAGTAGGATTCAGAATTGCCCATAGGATAGCAATCCCTTCTGCGGGTTTTACCCAAT-----------------------------------------GGGGGGCGGTATTCGTTTGTATCC-TTCTCTGCGGGATTCCT---TGTT--TTGCGCAAGG------TGAGATTTTGGGCAACAGCAGGTCTGTGATGCTCCTCAATGTTCTGGGCGACACGCGCACTACAATGTCAGTGAGAACAAGAAAAACGACTT---------CTGTCGGACCTACTTGATCAAAAGAGTGGGAAAACCCCG--------GAATCACATAGACCCACTTGGGACCGAGTATTGCAATTATTGGTCGCGCAACGAGGAATGTCTCGTAGGCGCAGCTCATCAA-----ACTGTGCCGA--TTACGTCCCTGCCATTTGTACACACCGCCCGTCGTTGTTTCCGATGATGGTGCAATACAGGTGATCGGACAGTCGGGT-------GTTTCATC-TGACCGAAAGTTCACCGATATTTCTTCAATAGAGGAAGCAAAAG----------------------------------------------------------------------------------------------------------------------------------------------------------------------------------------------------------------------------------------------------------------------------------------------------------------------------------------------------------------------------------------------------------------------------------------------------------------------------------------------------------------------------------------------------------------------------------------------------------------------------------------------------------------------------------------------------------------------------------------------------------------------------------------------------------------------------------------------------------------------------------------------------------------------------------------------------------------------------------------------------------------------------------------------------------------------------------------------------------------------------------------------------------------------------------------------------------------------------------------------------------------------------------------------------------------------------------------------------------</ns2:sequence><ns2:name>AB242273.1_Trypanosoma_lewisi_gene_for_18S_ribosomal_RNA,_partial_sequence,_isolate:_TryRaIDN202,_TryBiIDN203,_TryRoIDN204,_TryRrPHL201</ns2:name></ns2:Sequence><ns2:Sequence dsseqid="sq250" id="sq249"><ns2:sequence>-----------------------------TGCTTGTTTCAAGGACTTAGCCATGCATGCCTCAGAATCACTGCAT-TGCAGGAATCTGCGCATGGCT-CATTACATCAGACGTAATCTGCCGCAAAAATTTTGC-GGTTTCCGCAACAGTGGATAACTTGGCGAAACGCCAAGCTAATACATGAACCAACCGGACGCTCTC--TGTTCCGGCTGCGGGGGGGCGACCCCCTGTGGTCATGGGACGTCCAGCGAATGAATGAAATTAAAACCAACGCCTTCACCGGC--AGTAACACT-CAGAAGTGTTGATTCAATTCATTCCGTGCGAAAGCCGGATTC---TTTCCGGCGTCTTTTGACGAACAACTGCCCTATCAGCCAGTGATGGCCGTGTAGTGGACTGCCATGGCGTTGACGGGAGCGGGGGATTAGGGTTCGATTCCGGAGAGGGAGCCTGAGAA------------ATAGCTACCACTTCTACGGAGGGCAGCAGGCGCGCAAATTGCCCAATG-TCTAAAAAAAACGATGAGGCAGCGAAAAGAAATAGAGCCGACAGTGCCTTTGGCATTGTCGT-TTTCAATGGGGGATATTTAAACCCATCCAAAATCGAGTAACAATTGG---AGGACAAG-TC-TGGTGCCAGCACCCGCGGTAATTCCAGCTCCAAAAGCGTA---------TATTAATGCTGTT-------GCTGTTAA-AGGGTTCGTAGTTGAATTGTGGGCCTT--TGAGGCG------------------------------------------------------------------------------------------------------------------------------------------------------------------------------------------------------------------------------------------------------------------------------------------------------------------------------------------------------------------------------------------------------------------------------------------------------------------CAATGGTTTAGTCCC---------GTCCACCTCGGATTGGTGACCC--ATGCCCTTGGGGTCCGTGAACACTCAG--AAACA----AGAAAC----ACGGGAGTGGTTCCTTTCCTGATTTT-CGCATGTCATGCATGCCA-G-GGGGCGCCCGTGATTTTTTACTGTGACTAAAAAAGTGTGACCAAAGCAGTCATTT--CGACTTGAATTAGAAAGCATGGGATAACAA-AGGAGC---AGCCTATAGGCCACCGTTTCGGCTTTTGTTGGTTTT-AACAGTCTATTGGAGATTATGGGGCTGT-GCGACAAGCGCTCGAGTGCTCTC-----CTTTTCGG-----TGACACT--------------------------------------CGGCGCCTTTGTGGGAAATCCGCGGTTGCCTCGG---------------------------------------------------------------------------------------------------CAGGCTTCGGCCTCGCAGAGAGTGCTTCCGTCTTCCCTCAACTCGCGGCATCCAGGAATGAAGGAGGGTAGTTCGG-GGGAGAACGTACTG-GTGCGTCAGAGGTGAAATTCTTAGA-CCGCACC-AAGACGAACTACAGCGAAGGCATTCTTCAAGGATACCTTCCTCAATCAAG--AACCAAAGTGTGGGGATCGAAGATG-ATTAGAGACCATTGTAGTCCACA---CTGCAA-ACGATGACACCCATGAATTGGGGAGTTTT---------TGGTCGCAGGCG-GGGTCGGGTTCATCTCGCTCC----------------------------------------------------------------------------TCGTCTCGCCAATGTATATCAAT--TTACGTGCATATTCTTTTTGGTCC--------------TCGCA----------AGAGGTCCT-TTTACGGGAATATCCTCAGCACGTTATCTGACTTCT-TCACGCGAAAGCTTTGAGGTTACAGTCTCAGGGGGGAGTACGTT-C----GCAAGAGTGAAACTTAAAGAAATTGACGGA---ATGGCACCACAAGACGTGGAGCGTGCGGTTTAATTTGACTCAACACGGGGAACTTTA-CCAGATCCGGACAGGGTGAGGATTGACAGATTGAGTGTTCTTTCTCGATCCCCTGAATGGTGGTGCATGGCCGCTTTTGGTCGGTGGAGTGATTTGTTT-GGTTGATTCCGTCAACGG--ACGAGATCCAAGCTGCCCAGTAGGATTCAGAATTGCCCATAGGATAGCAATCCCTTCTGCGGGTTTTACCCAAC-----------------------------------------GGGGGGCGGTATTCGTTTGTATCC-TTCTCTGCGGGATTCCT---TGTT--TTGCGCAAGG------TGAGATTTTGGGCAACAGCAGGTCTGTGATGCTCCTCAATGTTCTGGGCGACACGCGCACTACAATGTCAGTGAGAACAAGAAAAACGACTT---------CTGTCGGACCTACTTGATCAAAAGAGTGGGAAAACCCCG--------GAATCACATAGACCCACTTGGGACCGAGTATTGCAATTATTGGTCGCGCAACGAGGAATGTCTCGTAGGCGCAGCTCATCAA-----ACTGTGCCGA--TTACGTCCCTGCCATTTGTACACACCGCCCGTCGTTGTTTCCGATGATGGTGCAATACAGGTGATCGGACAGTCGGGT-------GTTTCATC-TGACCGAAAGTTCACCGATATTTCTTCAATAGAGGAAGCAAAAG----------------------------------------------------------------------------------------------------------------------------------------------------------------------------------------------------------------------------------------------------------------------------------------------------------------------------------------------------------------------------------------------------------------------------------------------------------------------------------------------------------------------------------------------------------------------------------------------------------------------------------------------------------------------------------------------------------------------------------------------------------------------------------------------------------------------------------------------------------------------------------------------------------------------------------------------------------------------------------------------------------------------------------------------------------------------------------------------------------------------------------------------------------------------------------------------------------------------------------------------------------------------------------------------------------------------------------------------------------</ns2:sequence><ns2:name>AB242274.1_Trypanosoma_niviventerae_gene_for_18S_ribosomal_RNA,_partial_sequence</ns2:name></ns2:Sequence><ns2:Sequence dsseqid="sq252" id="sq251"><ns2:sequence>-----------------------------------------------------------------------------------------------------------------------------------------------------------------------------------------------------------------------------------------------------------------------------------------------------------------------------------------------------------------------------------GAATTCCGGCTGCAGAGCTGGTTGATCCTGCCAGTAGTCATATGCTTGTTTCAAGGACTTAGCCATGCATGCCTCAGAATCACT-GCATTGC--AGGATCTGCGCATGGCTCATTACATCAGACGTAATCTGCCGCAAAAATGTTGCGGTCTCCCG-AAAATTGGATAACTTGGCGAAACGCCAAGCTAATACATGAACCAAAGGACGGTCTCTG---TTCCGGGTGGTGGGGC-AACTC-------------------------------------------ATCATCACTTATGGGGACGTCCAGCGAATGAATGAAAGTAA--AACCAATGCCTTCA---C-TGGCAGTAACACCCAGAAGTGTTTG---------------------------ACTCAATTCATTCCG-TG-TGA-------AACGGCTTGCCGGCGTCTTTTGACGAACAACTACCCTATCAGCCAGTGATGGCCGTTGAC---GGGAGCGGGGG-----------------ATTATTAGGGTTCGATTCCGGAGAGGGAGCCTGAGAAATAGCTACCACTTCTACGGAGGGCAGC--------------AGGCGCGCAAATTGCCCAATGTCAAAAAAAAACGATGAGGCA-GCGAAAAGAAATAGAGCCGACAGTCCCTA----TGGATTGTCGTATTCAATGGGGGATATTTAAACCCATCC-AATATCGAGTAACAATTGGAGGACAAGTCTGGTGCCAGCACC--GCGTAATTCCAGCTCCAAAAGCGTATAT------AATGCTGTTGCTGTTAAAGGGTTCGTAGTTGAAATTGAGGGCCTCCGAGGCGCTCTGGTACGTCCC----------ATCCACTTCGGATTGGTGA-CC-CAGGCCCTTGTGGTCCGTGAACACTCAGAA--------ACAAGAAACACGGGAGCGG-TTCC---TTCCTGATCTACGCATGTCATGCATGCCA-G-GGGGCGTCCGTGA-TTTTTACTGTGACTAAAAAAGTGTGACCAAAGCA-GTCATC--CGACTTGAATTAGAAAGCATGGGATAACAA-AGGAGC---AGCCTATGGGCCACCGTTTCGGCTTTTGTTGGTTTT-AGAACTCCATTGGAAATTATGGGGCTGT-GCGACAAGCGGCTGGGTGCCTTTCAGCGTACCCGTC-------------------------------------------------------------------------------GCCTTTGTG------------GGAAATCGTGC------------------------CGGTG-TA---------------------------------------------------------GCTTCGACTTCGGTCCCTGCTTGATCGGTGCCTTCCCTCAACTC----ACTGC-A-----TCCAGGAATGA------AGGAGGGTAGTTCGGGGGAGCAG--AGGTGAAATTCTGAACTACAGCGAAGGCATTCTTCAAGGATACCTTCCTCAATCAAG--AACCAAAGTGTGGGGATCGAAGATG-ATTAGAGACCATTGTAGTCCACA---CTGCAA-ACGATGACACCCATGAATTGGGGAGTTTT---------TGGTCGACGGCAAGGAC-GGGTTCATCTCGTTCCTCGCC---T----------------------------------------------------------------------------CACCAATGATATCAATTTACGTGCATATTCCTATCAGG---------------TCCTC-GCAAG-----------GGGACCTAACGGGATATCCTCAGCACG-TTTTC-TTACTCTTCACGCGAAAGCTTTGAGGTTACAGTCTCAGGGGG----GAGTACGTTTCGCAAGAGTGAAACTTAAAGAAATTGACGGA---ATGGCACCACAAGACGTGGAGCGTGCG-TTTAATTTGACTCAACACGGGGAACTTTA-CCAGATCCGGACAGGGTGAGGATTGACAGATTGAGTGTTCTTTCTCGATCCCCTGAATGGTGGTGCATGGCCGCTTTTGGTCGGTGGAGTGATTTGTTT-GGTTGATTCCGTCAACGG--ACGAGATCCAAGCTGCCCAGTAGGATTCAGAATTGCCCATAG-------GATAGCAATCCCTTCCGCGGGTTTTCC-----------------------------CC----AAGGGG-GGGCGGTATTCGT-TTGTATCCTTCTCT-GCGGG-ATTC---CTTGCTTCGCACAAGG------TGAGATTTTGGGCAACAGCAGGTCTGTGATGCTCCTCAATGTTCTGGGCGACACGCGCACTACAATGTCAGTGAGAACAAGAAAAACGACTC---------TCGTCGTACCTACTTGATCAAAAGAGTGGGGAAACCCCG--------GAATCACATAGACCCACTTGGGACCGAGTATTGCAATTATTGGTCGCGCAACGAGGAATGTCTCGTAGGCGCA--GCT-CATC----AAACTGTGCCGATTACGTCCCTGCCATTTGTACACACCGCCCGTCGTTGTTTCCGATGATGGTGCAATACAGGTGATCGGACAGTCGAAT-------GTTTCA-TTTGACCGAAAGTTCACCGATATTTCTTCAATAGAGGAAGC------------------AAAAG-------------------TCGTAACAAGGTAGCTGTAGGTGAACCTGCGGAA-----------------------------------------------------------------------------------------------------------------------------------------------------------------------------------------------------------------------------------------------------------------------------------------------------------------------------------------------------------------------------------------------------------------------------------------------------------------------------------------------------------------------------------------------------------------------------------------------------------------------------------------------------------------------------------------------------------------------------------------------------------------------------------------------------------------------------------------------------------------------------------------------------------------------------------------------------------------------------------------------------------------------------------------------------------------------------------------------------------------------------------------------------------------------------------------------------------------------------------------------------------------------------------</ns2:sequence><ns2:name>AF119807.1_Trypanosoma_chattoni_18S_ribosomal_RNA_gene,_partial_sequence</ns2:name></ns2:Sequence><ns2:Sequence dsseqid="sq254" id="sq253"><ns2:sequence>-------------------------------------------------------------------------------------------------------------------------------------------------------------------------------------------------------------------------------------------------------------------------------------------------------------------------------------------------------------------------------------------------------TGTGATCCTGCCAGTAGTCATATGCTTGTTTCAAGGATATAGCCATGCATGCCTCAGAATCACT-GCACTTGCAGGAATTTGCGCATGGCTCATTACATCAGACGTAATTTGCCGCAAACATCTTGCGGTTTACCGCAATATTGGATAACTTGGCGAAACGCCAAGCTAATACATGAACCGAAGGGACGCTTTTTG--TTCCGGGCGGTGGGGG-GA-----------------------------------------------CTCACCGCTTATGGGACGTCCAGCGAATGAATGAAAGTAA--AACCAATGCCTTCA---C-TGGCAGTAACACCCAGAAGTGTTGA---------------------------CTCAATTCATTCCGTGCG-AAA-------GCCGGTTTACCGGCGTCTTTTGACGAACAACTGCCCTATCAGCCAGTGATGGCCGTGTAG---TGGACTGCCAT-----------------GGCGTTGACGGG---------------AGC---CGGGGGATTAACCACTTCTACGGAGGGCAGCA-------------GGCGCCGCAAATTGCCCAATGTCAAAAAAAAACGATGAGGCA-GCGAAAAGAAATAGAGTCGGCAGTCCCTT-AGTGGGATTGTCGTTTTCAATGGGGGATATTTAAACCCATCC-AATATCGAGTAACAATTGGAGGACAAGTCTGGTGCCAGCACCCGCGGTAATTCCAGCTCCAAAAGCGTATAT------AATGCTGTTGCTGTTAAAGGGTTCGTAGTTGAA-TTGAGGGCCTCCGAGGCGCACTGGTACGTCCC----------ATCCACTTCGGATCGGTGA-CC-CAGGCCCTTGCGGTCCGTGAACATACAATTTTTCAGAAACAAGAAACACGGGAGCGGTTCCT---TTCCTGAGTCTCGCATGTCATGCATGCCA-G-GGGGCGTCCGTGATTTTTTACTGTGACTAAAAAAGTGTGACCAAAGCA-GTCATC--CGACTTGAATTAGAATGCATGGGATAACAA-AGGAGCAGCATCCTATGGGCCACCGTTTCGGCTTTTGTTGGTTTT-AAAACTCCATTGGAAATTATGGGGCTGT-GCCACAAGCGGTCTTGGGCGCGTGTGTCCTCTTCGTAGGCCACCGCCTCGT---------------------------------------------------------------CACCTTTGCG------------GTGTATAACCA------------------------TTGTACTC---------------------------------------------------------TCCCGTAGTCTAGTCATCGGTGTCCACGCGCCTTCCCGTAACTC----ACGGC-A-----TCCACGGAATGA-AGGACGGGTAGTTCCG-GGGGAGTTCA--GAGGTGAAATTCTAACTACAGCGAAGGCATTCTTCAAGGATACCTTCCTCAATCAAG--AACCAAAGTGTGGGGATCGAAGATG-ATTAGAGACCATTGTAGTCCACA---CTGCAA-ACGATGACACCCATGAATTGGGGAGTTTT---------TGGTCGAAGCAGGGGGC-GAGTTTACCTCGTTCCTTCTCGTCT----------------------------------------------------------------------------CGCCAATGTTTACAATTTACGTGCATATCTATACGGTC---------------TCCCT-TCCTTAAGGGGGCCTTTTATTTACGGGACATATCCTCAGCACG-TTTTCTTACTTCTTCACGCGAAAGCTTTGAGGTTACAGTCTCAGGGGG----GAGTACG-TTCGCAAGAGTGAAACTTAAAGAAATTGACGGA---ATGGCACCACAAGACGTGGAGCGTGCGGTTTAATTTGACTCAACACGGGGAACTTTA-CCAGATCCGGACAGGGTGAGGATTGACAGATTGAGTGTTCTTTCTCGATCCCCTGAATGGTGGTGCATGGCCGCTTTTGGTCGGTGGAGTGATTTGATTTGGTTGAAGCCGTAACGGA--ACGAGATCCAAGCTGCCCAATAGGATTCAGGATTGCCCATAG-------GATAGCAATCCCTTCCGCGGGTTTTAC-----------------------------CC----AAGGGGGGGCCGGTATCCGG-TTGAATCCTTCTCT-GCGGG-ATTC---CTTGTTTTGCACAAGG------TGAGATTTTGGGCAACAGCAGGCTCTGT-----------------GATGCTCCTACATGCTACAATGTCAGTGAGAACAAGAAAAACGACTT---------TTGTCGGACCTACTTGATCAAAAGAGTGGGAAAACCCCG--------GAATCACATAGACCCACTTGGGACCGAGTATTGCAATTATTGGTCGCGCAACGAGGAATGTCTCGTAGGCGCA--GCT-CATC----AAACTGTGCCGATTACGTCCCTGCCATTTGTACACACCGCCCGTCGTTGTTTCCGATGATGGTGCAATACAGGTGATCGGACAGTCGAGT-------GTTTCA-CTTGACCGAAAGTTCACCGATATTTCTTCAATAGAGGAAGC------------------AAAAG-------------------TCGTAACAAGGTAGCTGTAGGTGAACCTGCAGA------------------------------------------------------------------------------------------------------------------------------------------------------------------------------------------------------------------------------------------------------------------------------------------------------------------------------------------------------------------------------------------------------------------------------------------------------------------------------------------------------------------------------------------------------------------------------------------------------------------------------------------------------------------------------------------------------------------------------------------------------------------------------------------------------------------------------------------------------------------------------------------------------------------------------------------------------------------------------------------------------------------------------------------------------------------------------------------------------------------------------------------------------------------------------------------------------------------------------------------------------------------------------------</ns2:sequence><ns2:name>AF119808.1_Trypanosoma_mega_18S_ribosomal_RNA_gene,_partial_sequence</ns2:name></ns2:Sequence><ns2:Sequence dsseqid="sq256" id="sq255"><ns2:sequence>--------------------------------------------------------------------------------------------------------------------------------------------------------------------------------------------------------------------------------------------------------------------------------------------------------------------------------------------------------------------------------------------------------------C-----------ATATGCTTGTTTCAAGGACTTAGCCATGCATGCCTCAGAATCACTG-CACTTGCAGGAATCTGCGCATGGCTCATTACATCAGACGTAATCTGCCGCAAACATGTTGCGGTT-TCCGCATTATTGGATAACTTG--------------------------------------------------GCGAAACGCCAAGCTAATACATGAGTAGAAGGAGCGTTCTCTGTACCGGGTAGTGGGGCAACTCACTGCTTATGGGACGTTCAGCGAATGAATGAAAGTAAGACCAATGCCCTCTT----G--GGCAGTATCACCTAGAAGTGTTGACTCAATTCATTCCGTGCGAAAGC--------------------------------CGGATT--TTCCGGCGTCTTTTGACGAACAACTGCCCTATCAGCCAGTGATGGCCGTGTAG---TGGACTGCCATGGCGTTGACGGGAGCGGGGGATTAGGGTTCGATTCCGGAGAGGGAGCCTGAGAAATAGCTACCACTTCTACGGAGGGCAGCA-------------GGCG-CGCAAATTGCCCAATGTCAAAACAAACG-ATGAGGCA-GCGAAAAGAAATAGAGCCGACAGTCCCAT--TCGGGATTGTCGTATTCAATGGGGGTTATTTAATACCATCC-AATATCGAGTAACAATTGGAGGACAAGTCTGGTGCCAGCACCCGCGGTAATTCCAGCTCCAAAAGCGTATAT------TAATGCTGTTGCTGTTAAAGGGTTCGTAGTTGAATTGAGGGCCTCTGAGGCGCACTGGTA-TGTCCC---------GTTCACTTCGAATTGGTGACCC--AGGCCCTTGTGGTCCGTGAACATTCAGAAACAAG----AAAC-------ACGGG-AGTGGTTCCTTCCTGATTTTCGCATGTCATGCATGCCAGG-GGGCGC--CCGTGATTTTTACTGTGACTAAAAAAGTGTGACCAAAGCA-GTCATC--CGACTTGAATTAGAAAGCATGGGATAACAA-AGGAGC---AGCCTATGAGCTACCGTTTCGGCTTTTGTTGGTTTT-AAAAACTCATTGGAGATTATGGAGTTGT-GCGACAAGCGGCCGGGCGCCTATTTTATTTGGTG------------CC--------------------------------------CGTCGCCTTTGTGGGAAACCCGTACCGATGCAGGGAAGG--------------------------------------------------------------------------------------GC-----GGCTTCGGCTTGTCTTTTTTCCCTCTCGGTGCATTCCCTCAACTCACTGCTTCCAGGAATGAAGGAGGGTAGT-CGG-GGGAGAACGTACTG-GTGCGTCAGAGGTGAAATTCTTAGA-CCGCACC-AAGACGAACTACAGCGAAGGCATTCTTCAAGGATACCTTCCTCAA-TCAAGAACCAAAGTGTGG-GGATCGAAGATG-ATTAGAGACCATTGTAGTCCACA---CTGCAA-ACGATGACACCCATGAATTGGGGAGTTTT---------TGGTCG-CAGGCGGTGTCGGGTTCATCTCGCTCA----------------------------------------------------------------------------CTC--GTCTCACCAATGATATCAATTTACGTGCATATTCTTTTCGGTCC--------------CCGCAA----------GG-GGGCTTTTTACGGGAATATCCTCAGCACGTTTTCTTACTTCT-TCACGCGAAAGCTTTGAGGTTACAGTCTCAGGGGGGAGTACGTT-C----GCAAGAGTGAAACTTAAAGAAATTGACGGAAT---GGCACCACAAGACGTGGAGCGTGCGGTTTAATTTGACTCAACACGGGGAACTTTA-CCAGATCCGGACAGGGTGAGGATTGACAGATTGAGTGTTCTTTCTCGATCCCCTGAATGGTGGTGCATGGCCGCTTTTGGTCGGTGGAGTGATTTGTTT-GGTTGATTCCGTCAACGG--ACGAGATCCAAGCTGCCCAGTAGGATTCAGAATTGCCCATAGGATAGCAATCCCTTCCGCGGGTTTTACCTAAG-----------------------------------------GGGGGGCGGTATTCGTTTGTATCCTTCTCTGCGGGATTCCTT---GACT--TTGCACAAGG------TGAGATTTTGGGCAACAGCAGGTCTGTGATGCTCCTCAATGTTCTGGGCGACACGCGCACTACAATGTCAGTGAGAACAAGAAAAACGACTC---------TTGTCGTACCTACTTGATCAAAAGAGTGGGAAAACACCG--------GAATCACATAGACCCACTTGGGACCGAGTATTGCAATTATTGGTCGCGCAACGAGGAATGTCTCGTAGGCGCAGCTCATCAA-----ACTGTGCCGA--TTACGTCCCTGCCATTTGTACACACCGCCCGTCGTTGTTTCCGATGATGGTGCAATACAGGTGATCGGACAGTCGAGT-------GTCTCACTTGACTGAAA-GTTCACCGATATTGCTTCAATAGAGGAAGCAAAAGTC--------------------------------------------------------------------------------------------------------------------------------------------------------------------------------------------------------------------------------------------------------------------------------------------------------------------------------------------------------------------------------------------------------------------------------------------------------------------------------------------------------------------------------------------------------------------------------------------------------------------------------------------------------------------------------------------------------------------------------------------------------------------------------------------------------------------------------------------------------------------------------------------------------------------------------------------------------------------------------------------------------------------------------------------------------------------------------------------------------------------------------------------------------------------------------------------------------------------------------------------------------------------------------------------------------------------------------------------------------</ns2:sequence><ns2:name>EF375883.1_Trypanosoma_sp._fulvidraco_18S_ribosomal_RNA_gene,_partial_sequence</ns2:name></ns2:Sequence><ns2:Sequence dsseqid="sq258" id="sq257"><ns2:sequence>------------------------------------------------------------------------------------------------------------------------------------------------------------------------------------------------------------------------------------------------------------------------------------------------------------------------------------------------------------------------------------------------------------------------------------------------------------------------------------------------------------------------------------------------------------------------------------------AACCGGGGGAGTCCCTG--CTCCGCAGCCGGGGGT-GTCAC----------------------------------------AGCCCTCTGTTGCTACGGGTCGCCCAGCGAATGAACGAAATTAA--AACCAATG-CCCTGTTAATGGGCAGTAACACCCAGAAGTGTTGA---------------------------ATCAGTTCATTCCGTGCGAAAGCCGG-------ATTTTCCGGCGTCTTTTGACGAACAACTGCCCTATCAGCTGGTGATGGCCGTGTAG---TGGACTGCCATGGCGTTGACGGGAGCGGGGGATTAGGGTTCGATCG--GAGAGGGAGCCTGAGAAATAGCTACCACTTCTACGGAGGGCAGCA-------------GGCG-CGCAAATTGCCCAATGTCAAAAA--AACGATGAGGCA-GCGAAAAGAAATAGAGCCGGCAGTGCC---TTTGGCATTACCGTTTT-CATGGGGGATATTTAAACCCATCA-AAAATCGAGTAACCATTGGAGGACAAGTCTGGTGCCAGCACCCGCGGTAATTCCAGCTCCAAAAGCGTATAT------TAATGCTGTTGCTGTTAAAGGGTTCGTAGTTGAATTGGGGGCCTTTCTTTTTTTTGAGG--CGCACGGTTTGCCCCGTCCACCTCGGAC-------TGGTGGCCCGTGCCCTTGGGGGCCTGT--GAACACTCAGAAACAAAAAACACGGGAGCGGTTCCTTC----CTGATTTTCGCATGTCATGCATGCCA-G-GGGGCGTCCGTGATTTTTTACTGTGACTAAAAAAGTGCGACCAAAGCA-GTCAGT--CGACTTGAATTAGAAAGCATGGGATAACAA-AGGAGC---AGCCTATGGGCCACCGTTTCGGCTTTTGTTGGTATT-AACAGTCCATTGGAGATTATGGGGCCGT-GCGACAAGCGGTCGGGTGTGTGTGTGCACAAGTTTTACCTTGTGTCCCCCCAAAAATCTTTTTTTGG----AGCGG---------------------------------------GATTGTC--------GCCTCCACCCGTCGCCTTTGA----AAGAGATTTTCTGTGGTGCGTTACGTGTCTT-GTGTCCC----------TGTAGTGTACTTCGGTCGCTACACACACACTGACTGTGCGTTGCCTCCTCTTTCGACTCGCGGCATCCAGGAATGAAGGAGGGTAGTTCGG-GGGAGAACGTAT-TGGTGCGTCAGAGGTAAAATTCTTAGA--CCGCACCAGGACGAACTACAGCGAGGCATTTT----CAAGGATCTTCCTCAATCAAG--AACCAAAGTGTGGGGATCGAAGATG-ATTAGAGACCATTGTAGTCCACA---CTGCAA-ACGATGACACCCATGAATTGGGGAGTTTT---------GGTCGCAGGCGGTTAGA-GTCGGCACCACACCCT-GTGTGCGTGTCCT--------CTACACTTGCCT----CG----------CCAATTAATATC-----------AATTTACGTG-----CATATTCTT----TCAGGCTCCTAATTACAAAT----------CCTCTTTCCCGCAAGGGAGGGAGGAGGGAGTCTTTGACGGGAATATCCTCAGCACG-TTACCTGACTTCTTCACGCGAAAGCTTTGAGGTTACAGTCTCAGGGG-----GGAGTACGTTCGCAAGAGTGAAACTTAAAGAAATTGACGGA---ATGGCACCACAAGACGTGGAGCGTGCGGTTTAATTTGACTCAACACGGGGAACTTTA-CCAGATCCGGACAGGGTGAGGATTGACAGATTGAGTGTTCTTTCTCGATCCCCTGAATGGTGGTGCATGGCCGCTTTTGGTCGGTGGAGTGATTTGTTT-GGTTGATTCCGTCAACGG--ACGAGATCCAAGCTGCCCAGTAGGATTCAGAATTGCCCATATAGGATAGCGTTCCCACCCATTCCCTTTTCTCA-------------CTTTTGTG----GGGGGAGGGTATTCCTGGGTGGGCGGTATTCGGTTGTTTCCTTCTCTGCGGGA-TTCC---TTGTTTTG-CGCAAGG------TGAAATTTTGGGCAACAGCAGGTCTGTGATGCTCCTCAATGTTCTGGGCGACACGCGCACTACAATGTCAGTGAGAACAAGAAAAACGACTC---------TCGTCGTACCCACTTGATCAAAAGAGTGGGGAAACCCCG--------GAATCACGTAGACCCACTTGGGACCGAGTATTGCAATTATTGGTCGCGCAACGAGGAATGTCTCGTAGGCGCA--GCT-CATC----AAACTGTGCCGATTACGTCCCTGCCATTTGTACACACCGCCCGTCGTTGTTTCCGATGATGGTGGAATACAGGTGATCGGACAGTCGGGT-------GTTGCAGACTGACCGAAAGTTCACCGATATTTCTTCAATAGAGGAAGC------------------AAAAG-------------------TCG------------------------------------------------------------------------------------------------------------------------------------------------------------------------------------------------------------------------------------------------------------------------------------------------------------------------------------------------------------------------------------------------------------------------------------------------------------------------------------------------------------------------------------------------------------------------------------------------------------------------------------------------------------------------------------------------------------------------------------------------------------------------------------------------------------------------------------------------------------------------------------------------------------------------------------------------------------------------------------------------------------------------------------------------------------------------------------------------------------------------------------------------------------------------------------------------------------------------------------------------------------------------------------------------------------------</ns2:sequence><ns2:name>AB281091.1_Trypanosoma_sp._KG1_gene_for_18S_ribosomal_RNA,_partial_sequence</ns2:name></ns2:Sequence><ns2:Sequence dsseqid="sq260" id="sq259"><ns2:sequence>----------------------------------------------------------------------------------------------------------------------------------------------------------------------------------------------------------------------------------------------------------------------------------------------------------------------------------------------------------------------------------------------------------TAGTC-----------ATATGCTTGTTTCAAGGACTTAGCCATGCATGCCTCAGAATCA--CTGCATTGCAGGAATCTGCGCATGGCTCATTACATCAGACGTAATCTGCCGCAAAAATGTTGCGGTC-TCCGCAAAATTGGATAACTTG--------------------------------------------------GCGAAACGCCAAGCTAATACATGAATTAATG-GACGCGT-TCTGTTCCGGCTG-TGGGGCAACCTGTGGCTCTGGCGCGTCCGGCGAATGAATGAAAGTAAAA--CCAACGCCTTC----ACCGGCAGTAACACTTAGAAGTGCTGACTCAATTCATTCC-GTGCGAAAGCT-----------------------------GGGTTTTTTACCTGGCGTCTTTTGACGAACAACTGCCCTATCAGCCAGTGATGGCCGTGTAG---TGGACTGCCATGGCGTTGACGGGAGCGGGGGATTAGGGTTCGATTCCGGAGAGGGAGCCTGAGAAATAGCTACCACTTCTACGGAGGGCAGCA-------------GGCG-CGCAAATTGCCCAATGTCAAAAAAAAACGATGAGGCA-GCGAAAAGAAATAGAGCCGAGAGCGCCTT---TGGCGTTCTCGTTTTCAATGGGGGATATTTAAACCCATCC-AAAATCGAGTAACAATTGGAGGACAAGTCTGGTGCCAGCACCCGCGGTAATTCCAGCTCCAAAAGCGTATAT------TAATGCTGTTGCTGTTAAAGGGTTCGTAGTTGAACTGTGGGCCTCTGAGGCGCATTGGTTTTGTCCC---------GTCCACTTCGGATTGGTGACCC--ATGCCCTTGGGGTCCGTGAACACACAGAACCAAG----AAAC-------ACGGG-AGTGGTACCTTCCTGATTCTCGCATGTCATGCATGCCAGG-GGGC-GCCCGTGATT-TTTACTGTGACTAAAAAAGTGTGACCAAAGCA-GTCAGT--CGACTTGAATTAGAAAGCATGGGATAACAA-AGGAGC---AGCCTATGGGCCACCGTTTCGGCTTTTGTTGGTTTT-AAAAGTCCATTGGAGATTATGGGGCTGC-GCGACAAGCGGCTGGGTGTCTTCTTCAAGGAGG----------CAAC---------------------------------------CGTCGCCTTTGTGGGAA-TCCGTGTCCATTCC------------------------------------------------------------------------------------------------------G--AGTGCTTCGGCTTCTC-GTGTGGCGCCCTTCCCTCAACTCGTGGCTTCCAGGAATGAAGGAGGGTAGTTCGG-GGGAGAACGTACTG-GTGCGTCAGAGGTGAAATTCTTAGA-CCGCACC-AAGACGAACTACAGCGAAGGCATTCTTCAAGGATACCTTCCTCAA-TCAAGAACCAGAGTGTGG-GGATCGAAGATG-ATTAGAGACCATTGTAGTCCACA---CTGCAA-ACGATGACACCCATGAATTGGGGAGTTTT---------TGGTCG-TAGGCGTGGTCGGGTTCGC-CCGCACT----------------------------------------------------------------------------TCG--CCTCGCCATTGGATATCAATTTACGTGCATATTCTATTCGTCCC--------------TCGCAA----------GGGGGGCCTATAACGGGAATATCCTCAGCACGTTATCTGACTTCT-TCACGCGAAAGCTTTGAGGTTACAGTCTCAGGGGGGAGTACGTT-CGCAA----GGGTG-AAACTTAAAGAAATTGACGGA--ATGGCACCACAAGACGTGGAGCGTGCGGTTTAATTTGACTCAACACGGGGAACTTTA-CCAGATCCGGACAGGGTGAGGATTGACAGATTGAGTGTTCTTTCTCGATCCCCTGAATGGTGGTGCATGGCCGCTTTTGGTCGGTGGAGTGATTTGTTT-GGTTGATTCCGTCAACGG--ACGAGATCCAAGCTGCCCAGTAGGATTCAGGATTGTCCATAGGATAGCAATCCCTTCCGCGGGTTTTACCCAAG-----------------------------------------GGGGGGCGGTATCCGGTTGAAT-CCTTCTCTGCGGGATTCCT---TGTT--TCGCGCAAGG------TGAGATTTTGGGCAACAGCAGGTCTGTGATGCTCCTCAATGTTCTGGGCGACACGCGCACTACAATGTCAGTGAGAACAAGAAAAACGACTT---------TTGTCGGACCTACTCGATCAAAAGAGTGGGGAAACCCCG--------GAATCACGTAGACCCACTTGGGACCGAGTATTGCAATTATTGGTCGCGCAACGAGGAATGTCTCGTAGGCGCAGCTCATCAA-----ACTGTGCCGA--TTACGTCCCTGCCATTTGTACACACCGCCCGTCGTTGTTTCCGATGATGGTGGAATACAGGTGATCGGACAGTCGAGC-------GTCTCGCTTGACTGAAA-GTTCACCGATATTTCTTCAATAGAGGAAGCAAAAGTCGT-------------------------------------AACAAGGTAGCT-----------------------------------------------------------------------------------------------------------------------------------------------------------------------------------------------------------------------------------------------------------------------------------------------------------------------------------------------------------------------------------------------------------------------------------------------------------------------------------------------------------------------------------------------------------------------------------------------------------------------------------------------------------------------------------------------------------------------------------------------------------------------------------------------------------------------------------------------------------------------------------------------------------------------------------------------------------------------------------------------------------------------------------------------------------------------------------------------------------------------------------------------------------------------------------------------------------------------------------------------------------------------------------------------------</ns2:sequence><ns2:name>JN006853.1_Trypanosoma_sp._LZ-2011_isolate_PAS114_18S_ribosomal_RNA_gene,_partial_sequence</ns2:name></ns2:Sequence><ns2:Sequence dsseqid="sq262" id="sq261"><ns2:sequence>-----------------------GTCATAT-GCTTGTTTCAGGACTTAGCCATGCATGCCTCAGAATCACTGCAT-TGCAGGAATCTGCGCATGGCT-CATTACATCAGACGTAATCTGCCGCAAAAATTTTGC-GGTTTCCGCAACAGTGGATAACTTGGCGAAACGCCAAGCTAATACATGAACCAACCGGACGCTCTC--TGTTCCGGCTGCGGGGGGGCGACCCCCTGTGGTCATGGGACGTCCAGCGAATGAATGAAATTAAAACCAACGCCTTCACCGGC--AGTAACACT-CAGAAGTGTTGATTCAATTCATTCCGTGCGAAAGCCGGATTC---TTTCCGGCGTCTTTTGACGAACAACTGCCCTATCAGCCAGTGATGGCCGTGTAGTGGACTGCCATGGCGTTGACGGGAGCGGGGGATTAGGGTTCGATTCCGGAGAGGGAGCCTGAGAA------------ATAGCTACCACTTCTACGGAGGGCAGCAGGCGCGCAAATTGCCCAATG-TCTAAAAAAAACGATGAGGCAGCGAAAAGAAATAGAGCCGACAGTGCCTTTGGCATTGTCCGTTTTCAATGGGGGATATTTAAACCCATCCAAAATCGAGTAACAATTGG---AGGACAAG-TCTTGGTGCCAGCACCCGCGGTAATTCCAGCTCCAAAAGCGTA---------TATTAATGCTGTT-------GCTGTTAA-AGGGTTCGTAGTTGAATTGTGGGCCTT--TGAGGCG------------------------------------------------------------------------------------------------------------------------------------------------------------------------------------------------------------------------------------------------------------------------------------------------------------------------------------------------------------------------------------------------------------------------------------------------------------------CAATGGTTTAGTCCC---------GTCCACCTCGGATTGGTGACCC--ATGCCCTTGGGGTCCGTGAACACTCAG--AAACA----AGAAAC----ACGGGAGTGGTTCCTTTCCTGATTTT-CGCATGTCATGCATGCCA-G-GGGGCGCCCGTGATTTTTTACTGTGACTAAAAAAGTGTGACCAAAGCAGTCATTT--CGACTTGAATTAGAAAGCATGGGATAACAA-AGGAGC---AGCCTATAGGCCACCGTTTCGGCTTTTGTTGGTTTT-AACAGTCTATTGGAGATTATGGGGCTGT-GCGACAAGCGCTCGAGTGCTCTC-----CTTTTCGG-----TGACACT--------------------------------------CGGCGCCTTTGTGGGAAATCCGCGGTTGCCTCGG---------------------------------------------------------------------------------------------------CAGGCTTCGGCCTCGCAGAGAGTGCTTCCGTCTTCCCTCAACTCGCGGCATCCAGGAATGAAGGAGGGTAGTTCGG-GGGAGAACGTACTG-GTGCGTCAGAGGTGAAATTCTTAGA-CCGCACC-AAGACGAACTACAGCGAAGGCATTCTTCAAGGATACCTTCCTCAATCAAG--AACCAAAGTGTGGGGATCGAAGATG-ATTAGAGACCATTGTAGTCCACA---CTGCAA-ACGATGACACCCATGAATTGGGGAGTTTT---------TGGTCGCAGGCG-GGGTCGGGTTCATCTCGCTCC----------------------------------------------------------------------------TCGTCTCGCCAATGTATATCAAT--TTACGTGCATATTCTTTTTGGTCC--------------TCGCA----------AGAGGTCCT-TTTACGGGAATATCCTCAGCACGTTATCTGACTTCT-TCACGCGAAAGCTTTGAGGTTACAGTCTCAAGGGGGAGTACGTT-C----GCAAGAGTGAA-CTTAAAGAAATTGACGGA---ATGGCACCACAAGACGTGAAGCGTGCGGTTTAATTTGACTCAACACGGGGAACTTTA-CCAGATCCGGACAGGGTGAGGATTGACAGATTGAGTGTTCTTTCTCGATCCCCTGAATGGTGGTGCATGGCCGCTTTTGGTCGGTGGAGTGATTTGTTT-GGTTGATTCCGTCAACGG--ACGAGATCCAAGCTGCCCAGTAGGATTCAGAATTGCCCATAGGATAGCAATCCCTTCTGCGGGTTTTACCCAAT-----------------------------------------GGGGGGCGGTATTCGTTTGTATCC-TTCTCTGCGGGATTCCT---TGTT--TTGCGCAAGG------TGAGATTTTGGGCAACAGCAGGTCTGTGATGCTCCTCAATGTTCTGGGCGACACGCGCACTACAATGTCAGTGAGAACAAGAAAAACGACTT---------CTGTCGGACCTACTTGATCAAAAGAGTGGGAAAACCCCG--------GAATCACATAGACCCACTTGGGACCGAGTATTGCAATTATTGGTCGCGCAACGAGGAATGTCTCGTAGGCGCAGCTCATCAA-----ACTGTGCCGA--TTACGTCCCTGCCATTTGTACACACCGCCCGTCGTTGTTTCCGATGATGGTGCAATACAGGTGATCGGACAGTCGGGT-------GTTTCATC-TGACCGAAAGTTCACCGATATTTCTTCAATAGAGGAAGCAAAAGTC--------------------------------------------------------------------------------------------------------------------------------------------------------------------------------------------------------------------------------------------------------------------------------------------------------------------------------------------------------------------------------------------------------------------------------------------------------------------------------------------------------------------------------------------------------------------------------------------------------------------------------------------------------------------------------------------------------------------------------------------------------------------------------------------------------------------------------------------------------------------------------------------------------------------------------------------------------------------------------------------------------------------------------------------------------------------------------------------------------------------------------------------------------------------------------------------------------------------------------------------------------------------------------------------------------------------------------------------------------</ns2:sequence><ns2:name>AY491765.1_Trypanosoma_rabinowitschae_18S_ribosomal_RNA_gene,_partial_sequence</ns2:name></ns2:Sequence><ns2:Sequence dsseqid="sq264" id="sq263"><ns2:sequence>-----------------------GTCATATGCTTGTTTCAAGGACTTAGCCATGCATGCCTCAGAATCACTGCAT-TGCAGGAATCTGCGCATGGCT-CATTACATCAGACGTAATCTGCCGCAAAAATTTTGC-GGTTTCCGCAACAGTGGATAACTTGGCGAAACGCCAAGCTAATACATGAACCAACCGGACGCTCTC--TGTTCCGGCTGCGGGGGGGCGACCCCCTGTGGTCATGGGACGTCCAGCGAATGAATGAAATTAAAACCAACGCCTTCACCGGC--AGTAACACT-CAGAAGTGTTGATTCAATTCATTCCGTGCGAAAGCCGGATTC---TTTCCGGCGTCTTTTGACGAACAACTGCCCTATCAGCCAGTGATGGCCGTGTAGTGGACTGCCATGGCGTTGACGGGAGCGGGGGATTAGGGTTCGATTCCGGAGAGGGAGCCTGAGAA------------ATAGCTACCACTTCTACGGAGGGCAGCAGGCGCGCAAATTGCCCAATG-TCTAAAAAAAACGATGAGGCAGCGAAAAGAAATAGAGCCGACAGTGCCTTTGGCATTGTCGT-TTTCAATGGGGGATATTTAAACCCATCCAAAATCGAGTAACAATTGG---AGGACAAG-TC-TGGTGCCAGCACCCGCGGTAATTCCAGCTCCAAAAGCGTA---------TATTAATGCTGTT-------GCTGTTAA-AGGGTTCGTAGTTGAATTGTGGGCCTT--TGAGGCG------------------------------------------------------------------------------------------------------------------------------------------------------------------------------------------------------------------------------------------------------------------------------------------------------------------------------------------------------------------------------------------------------------------------------------------------------------------CAATGGTTTAGTCCC---------GTCCACCTCGGATTGGTGACCC--ATGCCCTTGGGGTCCGTGAACACTCAG--AAACA----AGAAAC----ACGGGAGTGGTTCCTTTCCTGATTTT-CGCATGTCATGCATGCCA-G-GGGGCGCCCGTGATTTTTTACTGTGACTAAAAAAGTGTGACCAAAGCAGTCATTT--CGACTTGAATTAGAAAGCATGGGATAACAA-AGGAGC---AGCCTATAGGCCACCGTTTCGGCTTTTGTTGGTTTT-AACAGTCTATTGGAGATTATGGGGCTGT-GCGACAAGCGCTCGAGTGCTCTC-----CTTTTCGG-----TGACACT--------------------------------------CGGCGCCTTTGTGGGAAATCCGCGGTTGCCTCGG---------------------------------------------------------------------------------------------------CAGGCTTCGGCCTCGCAGAGAGTGCTTCCGTCTTCCCTCAACTCGCGGCATCCAGGAATGAAGGAGGGTAGTTCGG-GGGAGAACGTACTG-GTGCGTCAGAGGTGAAATTCTTAGA-CCGCACC-AAGACGAACTACAGCGAAGGCATTCTTCAAGGATACCTTCCTCAATCAAG--AACCAAAGTGTGGGGATCGAAGATG-ATTAGAGACCATTGTAGTCCACA---CTGCAA-ACGATGACACCCATGAATTGGGGAGTTTT---------TGGTCGCAGGCG-GGGTCGGGTTCATCTCGCTCC----------------------------------------------------------------------------TCGTCTCGCCAATGTATATCAAT--TTACGTGCATATTCTTTTTGGTCC--------------TCGCA----------AGAGGTCCT-TTTACGGGAATATCCTCAGCACGTTATCTGACTTCT-TCACGCGAAAGCTTTGAGGTTACAGTCTCAGGGGGGAGTACGTT-C----GCAAGAGTGAAACTTAAAGAAATTGACGGA---ATGGCACCACAAGACGTGGAGCGTGCGGTTTAATTTGACTCAACACGGGGAACTTTA-CCAGATCCGGACAGGGTGAGGATTGACAGATTGAGTGTTCTTTCTCGATCCCCTGAATGGTGGTGCATGGCCGCTTTTGGTCGGTGGAGTGATTTGTTT-GGTTGATTCCGTCAACGG--ACGAGATCCAAGCTGCCCAGTAGGATTCAGAATTGCCCATAGGATAGCAATCCCTTCTGCGGGTTTTACCCAAT-----------------------------------------GGGGGGCGGTATTCGTTTGTATCC-TTCTCTGCGGGATTCCT---TGTT--TTGCGCAAGG------TGAGATTTTGGGCAACAGCAGGTCTGTGATGCTCCTCAATGTTCTGGGCGACACGCGCACTACAATGTCAGTGAGAACAAGAAAAACGACTT---------CTGTCGGACCTACTTGATCAAAAGAGTGGGAAAACCCCG--------GAATCACATAGACCCACTTGGGACCGAGTATTGCAATTATTGGTCGCGCAACGAGGAATGTCTCGTAGGCGCAGCTCATCAA-----ACTGTGCCGA--TTACGTCCCTGCCATTTGTACACACCGCCCGTCGTTGTTTCCGATGATGGTGCAATACAGGTGATCGGACAGTCGGGT-------GTTTCATC-TGACCGAAAGTTCACCGATATTTCTTCAATAGAGGAAGCAAAAGTC--------------------------------------------------------------------------------------------------------------------------------------------------------------------------------------------------------------------------------------------------------------------------------------------------------------------------------------------------------------------------------------------------------------------------------------------------------------------------------------------------------------------------------------------------------------------------------------------------------------------------------------------------------------------------------------------------------------------------------------------------------------------------------------------------------------------------------------------------------------------------------------------------------------------------------------------------------------------------------------------------------------------------------------------------------------------------------------------------------------------------------------------------------------------------------------------------------------------------------------------------------------------------------------------------------------------------------------------------------</ns2:sequence><ns2:name>AY491764.1_Trypanosoma_blanchardi_18S_ribosomal_RNA_gene,_partial_sequence</ns2:name></ns2:Sequence><ns2:Sequence dsseqid="sq266" id="sq265"><ns2:sequence>----------------------------------------------------------------------------------------------------------------------------------------------------------------------------------------------------------------------------------------------------------------------------------------------------------------------------------------------------------------------------------------------------------TAGTC-----------ATATGCTTGTTTCAAGGACTTAGCCATGCATGCCTCAGAATCA--CTGCATTGCAGGAATCTGCGCATGGCTCATTACATCAGACGTAATCTGCCGCAAAAATATTGCGGTT-TCCGCAACATTGGATAACTTG--------------------------------------------------GCGAAACGCCAAGCTAATACATGAACCAACG-GGACGCTCTCTGTTCCGG-CGGTGGGGCAACTCACCGCCATGGGACGTCCAGCGAATGAATGAAAGTAAAA--TCAATGCCTTA----ACCGGCAGTAACACCCAGAAGTGTTGACTCAATTCATTC-CGTGCGAAAGCC-----------------------------GGGTT--TTACCCGGCGTCTTTTGACGAACAACTGCCCTATCAGCCAGTGATGGCCGTGTAG---TGGACTGCCATGGCGTTGACGGGAGCGGGGGATTAGGGTTCGATTCCGGAGAGGGAGCCTGAGAAATAGCTACCACTTCTACGGAGGGCAGCA-------------GGCG-CGCAAATTGCCCAATGTCAAAA-AAAACGATGAGGCA-GCGAAAAGAAATAGAGCCGACGGTGCCTA---GTGCATTGTCGTATTCAATGGGGGATATTTAAACCCATCC-AAAATCGAGTAACAATTGGAGGACAAGTCTGGTGCCAGCACCCGCGGTAATTCCAGCTCCAAAAGCGTATAT------TAATGCTGTTGCTGTTAA-GGGTTCGTAGTTGAATTGAGGGCCTTTGAGGCGCAATGGT-TTGTCCC---------GTCCACTTCGGATTGGTGACCC--ATGCCCTTGAGGTCCGTGAACACTCAGAAACAAG----AAACAC--GGGAGTG-----GTACCTTTCCTGATTTTCGCATGTCATGCATGCCAGG-GGGCGCC-C-GTGATTTTTACTGTGACTAAAAAAGTGTGACCAAAGCA-GTCATT--CGACTTGAATTAGAAAGCATGGGATAACAA-AGGAGC---AGCCTATGGGCCACCGTTTCGGCTTTTGTTGGTTTT-AAAAGTCCATTGGAGATTATGGGGCTGT-GCGACAAGCGGCTGGGTGTATTCCCCTTTACTGGGG-------GCACC--------------------------------------CGTCGCCTTTGTGAGAAATCAGTGGCGTTGTCG-------------------------------------------------------------------------------------------------------TAG---CTTCGGCTATCGATTTCGTCATCTTCTCGCAACTCGCGGCATCCAGGAATGAAGGAGGGTAGTTCGG-GGGAGAACGTACTG-GTGCGTCAGAGGTGAAATTCTTAGA-CCGCACC-AAGACGAACTACAGCGAAGGCATTCTTCAAGGATACCTTCCTCAAT--CAAGAACCAAAGTGTGGGGATCGAAGATG-ATTAGAGACCATTGTAGTCCACA---CTGCAA-ACGATGACACCCATGAATTGGGG-AGTTT---------TTGGTCGTAGGCGAGGACGAGTTCATCTCGC-TC-----------------------------------------------------------------------------CTCGTCTCGCCAATGTATATCAATTTACGTGCATATTCTTTTCGGTCC--------------TCGCAA----------GG-GGACCTTTAACGGGAATATCCTCAGCACGTTATCTGACTTCT-TCACGCGAAAGCTTTGAGGTTACAGTCTCAGGGGGGAGTACGTT-C----GCAAGAGTGAAACTTAAAGAAATTGACGGAAT---GGCACCACAAGACGTGGAGCGTGCGGTTTAATTTGACTCAACACGGGGAACTTTA-CCAGATCCGGACAGGGTGAGGATTGACAGATTGAGTGTTCTTTCTCGATCCCCTGAATGGTGGTGCATGGCCGCTTTTGGTCGGTGGAGTGATTTGTTT-GGTTGATTCCGTCAACGG--ACGAGATCCAAGCTGCCCAGTAGGATTCAGAATTGCCCATAGGATAGCAATCCCTTCCGCGGGTTTTACCCAAG-----------------------------------------GTGGGGCGGTATTCGTTTGTATCC-TTCTCTGCGGGATTCCT---TGTT--TTGCACAAGG------TGAGATTTTGGGCAACAGCAGGTCTGTGATGCTCCTCAATGTTCTGGGCGACACGCGCACTACAATGTCAGTGAGAACAAGAAAAACGACTT---------TTGTCGGACCTACTTGATCAAAAGAGTGGGAAAACCCCG--------GAATCACATAGACCCACTTGGGACCGAGTATTGCAATTATTGGTCGCGCAACGAGGAATGTCTCGTAGGCGCAGCTCATCAA-----ACTGTGCCGA--TTACGTCCCTGCCATTTGTACACACCGCCCGTCGTTGTTTCCGATGATGGTGCAATACAGGTGATCGGACAGTCGGGT-------TTTTAACTCGGCCGAAA-GTTCACCGATATTTCTTCAATAGAGGAAGCAAAAGTCGT-------------------------------------AACAAGGTAGCT-----------------------------------------------------------------------------------------------------------------------------------------------------------------------------------------------------------------------------------------------------------------------------------------------------------------------------------------------------------------------------------------------------------------------------------------------------------------------------------------------------------------------------------------------------------------------------------------------------------------------------------------------------------------------------------------------------------------------------------------------------------------------------------------------------------------------------------------------------------------------------------------------------------------------------------------------------------------------------------------------------------------------------------------------------------------------------------------------------------------------------------------------------------------------------------------------------------------------------------------------------------------------------------------------------</ns2:sequence><ns2:name>JN006827.1_Trypanosoma_sp._LZ-2011_isolate_PAS56_18S_ribosomal_RNA_gene,_partial_sequence</ns2:name></ns2:Sequence><ns2:Sequence dsseqid="sq268" id="sq267"><ns2:sequence>----------------------------------------------------------------------------------------------------------------------------------------------------------------------------------------------------------------------------------------------------------------------------------------------------------------------------------------------------------------------------------------------------------TAGTC-----------ATATGCTTGTTTCAAGGACTTAGCCATGCATGCCTCAGAATCA--CTGCATTGCAGGAATCTGCGCATGGCTCATTACATCAGACGTAATCTGCCGCAAAAATATTGCGGTT-TCCGCAACATTGGATAACTTG--------------------------------------------------GCGAAACGCCAAGCTAATACATGAACCAACG-GGACGCTCTCTGTTCCGG-CGGTGGGGCAACTCACCGCCATGGGACGTCCAGCGAATGAATGAAAGTAAAA--TCAATGCCTTA----ACCGGCAGTAACACCCAGAAGTGTTGACTCAATTCATTC-CGTGCGAAAGCC-----------------------------GGGTT--TTACCCGGCGTCTTTTGACGAACAACTGCCCTATCAGCCAGTGATGGCCGTGTAG---TGGACTGCCATGGCGTTGACGGGAGCGGGGGATTAGGGTTCGATTCCGGAGAGGGAGCCTGAGAAATAGCTACCACTTCTACGGAGGGCAGCA-------------GGCG-CGCAAATTGCCCAATGTCAAAA-AAAACGATGAGGCA-GCGAAAAGAAATAGAGCCGACGGTGCCTA---GTGCATTGTCGTATTCAATGGGGGATATTTAAACCCATCC-AAAATCGAGTAACAATTGGAGGACAAGTCTGGTGCCAGCACCCGCGGTAATTCCAGCTCCAAAAGCGTATAT------TAATGCTGTTGCTGTTAA-GGGTTCGTAGTTGAATTGAGGGCCTTTGAGGCGCAATGGT-TTGTCCC---------GTCCACTTCGGATTGGTGACCC--ATGCCCTTGAGGTCCGTGAACACTCAGAAACAAG----AAACAC--GGGAGTG-----GTACCTTTCCTGATTTTCGCATGTCATGCATGCCAGG-GGGCGCC-C-GTGATTTTTACTGTGACTAAAAAAGTGTGACCAAAGCA-GTCATT--CGACTTGAATTAGAAAGCATGGGATAACAA-AGGAGC---AGCCTATGGGCCACCGTTTCGGCTTTTGTTGGTTTT-AAAAGTCCATTGGAGATTATGGGGCTGT-GCGACAAGCGGCTGGGTGTATTCCCCTTTACTGGGG-------GCACC--------------------------------------CGTCGCCTTTGTGAGAAATCAGTGGCGTTGTCG-------------------------------------------------------------------------------------------------------TAG---CTTCGGCTATCGATTTCGTCATCTTCTCGCAACTCGCGGCATCCAGGAATGAAGGAGGGTAGTTCGG-GGGAGAACGTACTG-GTGCGTCAGAGGTGAAATTCTTAGA-CCGCACC-AAGACGAACTACAGCGAAGGCATTCTTCAAGGATACCTTCCTCAAT--CAAGAACCAAAGTGTGGGGATCGAAGATG-ATTAGAGACCATTGTAGTCCACA---CTGCAA-ACGATGACACCCATGAATTGGGG-AGTTT---------TTGGTCGTAGGCGAGGACGAGTTCATCTCGC-TC-----------------------------------------------------------------------------CTCGTCTCGCCAATGTATATCAATTTACGTGCATATTCTTTTCGGTCC--------------TCGCAA----------GG-GGACCTTTAACGGGAATATCCTCAGCACGTTATCTGACTTCT-TCACGCGAAAGCTTTGAGGTTACAGTCTCAGGGGGGAGTACGTT-C----GCAAGAGTGAAACTTAAAGAAATTGACGGAAT---GGCACCACAAGACGTGGAGCGTGCGGTTTAATTTGACTCAACACGGGGAACTTTA-CCAGATCCGGACAGGGTGAGGATTGACAGATTGAGTGTTCTTTCTCGATCCCCTGAATGGTGGTGCATGGCCGCTTTTGGTCGGTGGAGTGATTTGTTT-GGTTGATTCCGTCAACGG--ACGAGATCCAAGCTGCCCAGTAGGATTCAGAATTGCCCATAGGATAGCAATCCCTTCCGCGGGTTTTACCCAAG-----------------------------------------GTGGGGCGGTATTCGTTTGTATCC-TTCTCTGCGGGATTCCT---TGTT--TTGCACAAGG------TGAGATTTTGGGCAACAGCAGGTCTGTGATGCTCCTCAATGTTCTGGGCGACACGCGCACTACAATGTCAGTGAGAACAAGAAAAACGACTT---------TTGTCGGACCTACTTGATCAAAAGAGTGGGAAAACCCCG--------GAATCACATAGACCCACTTGGGACCGAGTATTGCAATTATTGGTCGCGCAACGAGGAATGTCTCGTAGGCGCAGCTCATCAA-----ACTGTGCCGA--TTACGTCCCTGCCATTTGTACACACCGCCCGTCGTTGTTTCCGATGATGGTGCAATACAGGTGATCGGACAGTCGGGT-------TTTTAACTCGGCCGAAA-GTTCACCGATATTTCTTCAATAGAGGAAGCAAAAGTCGT-------------------------------------AACAAGGTAGCT-----------------------------------------------------------------------------------------------------------------------------------------------------------------------------------------------------------------------------------------------------------------------------------------------------------------------------------------------------------------------------------------------------------------------------------------------------------------------------------------------------------------------------------------------------------------------------------------------------------------------------------------------------------------------------------------------------------------------------------------------------------------------------------------------------------------------------------------------------------------------------------------------------------------------------------------------------------------------------------------------------------------------------------------------------------------------------------------------------------------------------------------------------------------------------------------------------------------------------------------------------------------------------------------------------</ns2:sequence><ns2:name>AY099319.3_Trypanosoma_avium_strain_AFAL/CZ/99/FT2_18S_ribosomal_RNA_gene,_complete_sequence</ns2:name></ns2:Sequence><ns2:Sequence dsseqid="sq270" id="sq269"><ns2:sequence>----------------------------------------------------------------------------------------------------------------------------------------------------------------------------------------------------------------------------------------------------------------------------------------------------------------------------------------------------------------------------------------------------------TAGTC-----------ATATGCTTGTTTCAAGGACTTAGCCATGCATGCCTCAGAATCA--CTGCATTGCAGGAATCTGCGCATGGCTCATTACATCAGACGTAATCTGCCGCAAAAATATTGCGGTT-TCCGCAACATTGGATAACTTG--------------------------------------------------GCGAAACGCCAAGCTAATACATGAACCAACG-GGACGCTCTCTGTTCCGG-CGGTGGGGCAACTCACCGCCATGGGACGTCCAGCGAATGAATGAAAGTAAAA--TCAATGCCTTA----ACCGGCAGTAACACCCAGAAGTGTTGACTCAATTCATTC-CGTGCGAAAGCC-----------------------------GGGTT--TTACCCGGCGTCTTTTGACGAACAACTGCCCTATCAGCCAGTGATGGCCGTGTAG---TGGACTGCCATGGCGTTGACGGGAGCGGGGGATTAGGGTTCGATTCCGGAGAGGGAGCCTGAGAAATAGCTACCACTTCTACGGAGGGCAGCA-------------GGCG-CGCAAATTGCCCAATGTCAAAA-AAAACGATGAGGCA-GCGAAAAGAAATAGAGCCGACGGTGCCTA---GTGCATTGTCGTATTCAATGGGGGATATTTAAACCCATCC-AAAATCGAGTAACAATTGGAGGACAAGTCTGGTGCCAGCACCCGCGGTAATTCCAGCTCCAAAAGCGTATAT------TAATGCTGTTGCTGTTAAAGGGTTCGTAGTTGAATTGAGGGCCTTTGAGGCGCAATGGT-TTGTCCC---------GTCCACTTCGGATTGGTGACCC--ATGCCCTTGAGGTCCGTGAACACTCAGAAACAAG----AAACAC--GGGAGTG-----GTACCTTTCCTGATTTTCGCATGTCATGCATGCCAGG-GGGCGCC-C-GTGATTTTTACTGTGACTAAAAAAGTGTGACCAAAGCA-GTCATT--CGACTTGAATTAGAAAGCATGGGATAACAA-AGGAGC---AGCCTATGGGCCACCGTTTCGGCTTTTGTTGGTTTT-AAAAGTCCATTGGAGATTATGGGGCTGT-GCGACAAGCGGCTGGGTGTATTCCCCTTTACTGGGG-------GCACC--------------------------------------CGTCGCCTTTGTGAGAAATCAGTGGCGTTGTCG-------------------------------------------------------------------------------------------------------TAG---CTTCGGCTATCGATTTCGTCATCTTCTCGCAACTCGCGGCATCCAGGAATGAAGGAGGGTAGTTCGG-GGGAGAACGTACTG-GTGCGTCAGAGGTGAAATTCTTAGA-CCGCACC-AAGACGAACTACAGCGAAGGCATTCTTCAAGGATACCTTCCTCAAT--CAAGAACCAAAGTGTGGGGATCGAAGATG-ATTAGAGACCATTGTAGTCCACA---CTGCAA-ACGATGACACCCATGAATTGGGG-AGTTT---------TTGGTCGTAGGCGAGGACGAGTTCATCTCGC-TC-----------------------------------------------------------------------------CTCGTCTCGCCAATGTATATCAATTTACGTGCATATTCTTTTCGGTCC--------------TCGCAA----------GG-GGACCTTTAACGGGAATATCCTCAGCACGTTATCTGACTTCT-TCACGCGAAAGCTTTGAGGTTACAGTCTCAGGGGGGAGTACGTT-C----GCAAGAGTGAAACTTAAAGAAATTGACGGAAT---GGCACCACAAGACGTGGAGCGTGCGGTTTAATTTGACTCAACACGGGGAACTTTA-CCAGATCCGGACAGGGTGAGGATTGACAGATTGAGTGTTCTTTCTCGATCCCCTGAATGGTGGTGCATGGCCGCTTTTGGTCGGTGGAGTGATTTGTTT-GGTTGATTCCGTCAACGG--ACGAGATCCAAGCTGCCCAGTAGGATTCAGAATTGCCCATAGGATAGCAATCCCTTCCGCGGGTTTTACCCAAG-----------------------------------------GTGGGGCGGTATTCGTTTGTATCC-TTCTCTGCGGGATTCCT---TGTT--TTGCACAAGG------TGAGATTTTGGGCAACAGCAGGTCTGTGATGCTCCTCAATGTTCTGGGCGACACGCGCACTACAATGTCAGTGAGAACAAGAAAAACGACTT---------TTGTCGGACCTACTTGATCAAAAGAGTGGGAAAACCCCG--------GAATCACATAGACCCACTTGGGACCGAGTATTGCAATTATTGGTCGCGCAACGAGGAATGTCTCGTAGGCGCAGCTCATCAA-----ACTGTGCCGA--TTACGTCCCTGCCATTTGTACACACCGCCCGTCGTTGTTTCCGATGATGGTGCAATACAGGTGATCGGACAGTCGGGT-------TTTTAACTCGGCCGAAA-GTTCACCGATATTTCTTCAATAGAGGAAGCAAAAGTCGT-------------------------------------AACAAGGTAGCT-----------------------------------------------------------------------------------------------------------------------------------------------------------------------------------------------------------------------------------------------------------------------------------------------------------------------------------------------------------------------------------------------------------------------------------------------------------------------------------------------------------------------------------------------------------------------------------------------------------------------------------------------------------------------------------------------------------------------------------------------------------------------------------------------------------------------------------------------------------------------------------------------------------------------------------------------------------------------------------------------------------------------------------------------------------------------------------------------------------------------------------------------------------------------------------------------------------------------------------------------------------------------------------------------------</ns2:sequence><ns2:name>JN006826.1_Trypanosoma_sp._LZ-2011_isolate_PAS21_18S_ribosomal_RNA_gene,_partial_sequence</ns2:name></ns2:Sequence><ns2:Sequence dsseqid="sq272" id="sq271"><ns2:sequence>----------------------------------------------------------------------------------------------------------------------------------------------------------------------------------------------------------------------------------------------------------------------------------------------------------------------------------------------------------------------------------------------------------TAGTC-----------ATATGCTTGTTTCAAGGACTTAGCCATGCATGCCTCAGAATCA--CTGCATTGCAGGAATCTGCGCATGGCTCATTACATCAGACGTAATCTGCCGCAAAAATATTGCGGTT-TCCGCAACATTGGATAACTTG--------------------------------------------------GCGAAACGCCAAGCTAATACATGAACCAACG-GGACGCTCTCTGTTCCGG-CGGTGGGGCAACTCACCGCCATGGGACGTCCAGCGAATGAATGAAAGTAAAA--TCAATGCCTTA----ACCGGCAGTAACACCCAGAAGTGTTGACTCAATTCATTC-CGTGCGAAAGCC-----------------------------GGGTT--TTACCCGGCGTCTTTTGACGAACAACTGCCCTATCAGCCAGTGATGGCCGTGTAG---TGGACTGCCATGGCGTTGACGGGAGCGGGGGATTAGGGTTCGATTCCGGAGAGGGAGCCTGAGAAATAGCTACCACTTCTACGGAGGGCAGCA-------------GGCG-CGCAAATTGCCCAATGTCAAAA-AAAACGATGAGGCA-GCGAAAAGAAATAGAGCCGACGGTGCCTA---GTGCATTGTCGTATTCAATGGGGGATATTTAAACCCATCC-AAAATCGAGTAACAATTGGAGGACAAGTCTGGTGCCAGCACCCGCGGTAATTCCAGCTCCAAAAGCGTATAT------TAATGCTGTTGCTGTTAA-GGGTTCGTAGTTGAATTGAGGGCCTTTGAGGCGCAATGGT-TTGTCCC---------GTCCACTTCGGATTGGTGACCC--ATGCCCTTGAGGTCCGTGAACACTCAGAAACAAG----AAACAC--GGGAGTG-----GTACCTTTCCTGATTTTCGCATGTCATGCATGCCAGG-GGGCGCC-C-GTGATTTTTACTGTGACTAAAAAAGTGTGACCAAAGCA-GTCATT--CGACTTGAATTAGAAAGCATGGGATAACAA-AGGAGC---AGCCTATGGGCCACCGTTTCGGCTTTTGTTGGTTTT-AAAAGTCCATTGGAGATTATGGGGCTGT-GCGACAAGCGGCTGGGTGTATTCCCCTTTACTGGGG-------GCACC--------------------------------------CGTCGCCTTTGTGAGAAATCAGTGGCGTTGTCG-------------------------------------------------------------------------------------------------------TAG---CTTCGGCTATCGATTTCGTCATCTTCTCGCAACTCGCGGCATCCAGGAATGAAGGAGGGTAGTTCGG-GGGAGAACGTACTG-GTGCGTCAGAGGTGAAATTCTTAGA-CCGCACC-AAGACGAACTACAGCGAAGGCATTCTTCAAGGATACCTTCCTCAAT--CAAGAACCAAAGTGTGGGGATCGAAGATG-ATTAGAGACCATTGTAGTCCACA---CTGCAA-ACGATGACACCCATGAATTGGGGAAGTTT---------TTGGTCGTAGGCGAGGACGAGTTCATCTCGC-TC-----------------------------------------------------------------------------CTCGTCTCGCCAATGTATATCAATTTACGTGCATATTCTTTTCGGTCC--------------TCGCAA----------GG-GGACCTTTAACGGGAATATCCTCAGCACGTTATCTGACTTCT-TCACGCGAAAGCTTTGAGGTTACAGTCTCAGGGGGGAGTACGTT-C----GCAAGAGTGAAACTTAAAGAAATTGACGGAAT---GGCACCACAAGACGTGGAGCGTGCGGTTTAATTTGACTCAACACGGGGAACTTTA-CCAGATCCGGACAGGGTGAGGATTGACAGATTGAGTGTTCTTTCTCGATCCCCTGAATGGTGGTGCATGGCCGCTTTTGGTCGGTGGAGTGATTTGTTT-GGTTGATTCCGTCAACGG--ACGAGATCCAAGCTGCCCAGTAGGATTCAGAATTGCCCATAGGATAGCAATCCCTTCCGCGGGTTTTACCCAAG-----------------------------------------GTGGGGCGGTATTCGTTTGTATCC-TTCTCTGCGGGATTCCT---TGTT--TTGCACAAGG------TGAGATTTTGGGCAACAGCAGGTCTGTGATGCTCCTCAATGTTCTGGGCGACACGCGCACTACAATGTCAGTGAGAACAAGAAAAACGACTT---------TTGTCGGACCTACTTGATCAAAAGAGTGGGAAAACCCCG--------GAATCACATAGACCCACTTGGGACCGAGTATTGCAATTATTGGTCGCGCAACGAGGAATGTCTCGTAGGCGCAGCTCATCAA-----ACTGTGCCGA--TTACGTCCCTGCCATTTGTACACACCGCCCGTCGTTGTTTCCGATGATGGTGCAATACAGGTGATCGGACAGTCGGGT-------TTTTAACTCGGCCGAAA-GTTCACCGATATTTCTTCAATAGAGGAAGCAAAAGTCGT-------------------------------------AACAAGGTAGCT-----------------------------------------------------------------------------------------------------------------------------------------------------------------------------------------------------------------------------------------------------------------------------------------------------------------------------------------------------------------------------------------------------------------------------------------------------------------------------------------------------------------------------------------------------------------------------------------------------------------------------------------------------------------------------------------------------------------------------------------------------------------------------------------------------------------------------------------------------------------------------------------------------------------------------------------------------------------------------------------------------------------------------------------------------------------------------------------------------------------------------------------------------------------------------------------------------------------------------------------------------------------------------------------------------</ns2:sequence><ns2:name>JN006828.1_Trypanosoma_sp._LZ-2011_isolate_BUT19_18S_ribosomal_RNA_gene,_partial_sequence</ns2:name></ns2:Sequence><ns2:Sequence dsseqid="sq274" id="sq273"><ns2:sequence>----------------------------------------------------------------------------------------------------------------------------------------------------------------------------------------------------------------------------------------------------------------------------------------------------------------------------------------------------------------------------------------------------------TAGTC-----------ATATGCTTGTTTCAAGGACTTAGCCATGCATGCCTCAGAATCA--CTGCATTGCAGGAATCTGCGCATGGCTCATTACATCAGACGTAATCTGCCGCAAAAATGTTGCGGTC-TCCGCAAAATTGGATAACTTG--------------------------------------------------GCGAAACGCCAAGCTAATACATGAATTAAGG-GACGCGT-TCTGTTCCGGCGG-CGGGGCGACTCGCCGCCTTGACGTGTCCGGCGAATGAATGAAAGTAAAA--CCAACGCCTTC----ACCGGCAGTAACACTTAGAAGTGCTGACTCAATTCATTCC-GTGCGAAAGCT-----------------------------GGGTTTTTTACCCGGCGTCTTTTGACGAACAACTGCCCTATCAGCCAGCGATGGCCGTGTAG---TGGACTGCCATGGCGTTGACGGGAGCGGGGGATTAGGGTTCGATTCCGGAGAGGGAGCCTGAGAAATAGCTACCACTTCTACGGAGGGCAGCA-------------GGCG-CGCAAATTGCCCAATGTCAAAAAAAAACGATGAGGCA-GCGAAAAGAAATAGAGCCGAGAGCGCCTT---TGGTGTTGTCGGCTT-AATGGGGGATATTTAAACCCATCC-AAAATCGAGTAACAATTGGAGGACAAGTCTGGTGCCAGCACCCGCGGTAATTCCAGCTCCAAAAGCGTATAT------TAATGCTGTTGCTGTTAAAGGGTTCGTAGTTGAACTGTGGGCCTTTGAGGCGCATTGGTTTTGTCCC---------GTCCACTTCGGATCGGTGACCC--ATGCCCTTGAGGTCCGTGAACACACAGAACCAAG----AAAC-------ACGGG-AGTGGTACCTTCCTGATTCTCGCATGTCATGCATGCCAGG-GGGC-GCCCGTGATT-TTTACTGTGACTAAAAAAGTGTGACCAAAGCA-GTCAGT--CGACTTGAATTAGAAAGCATGGGATAACAA-AGGAGC---AGCCTATGGGCCACCGTTTCGGCTTTTGTTGGTTTT-AAAAGTCCATTGGAGATTATGGGGCTAC-GCGACAAGCGGCTGGGTGTCTTCTTCAAG-GAG----------GCAAC--------------------------------------CGTCGCCTTTGTGGGAAATCCGTGTCCACTCC------------------------------------------------------------------------------------------------------G--GGGGCTTCGGCTTCTCGTGTGTGGCGCCTTCCCTCAACTCGTGGCTTCCAGGAATGAAGGAGGGTAGTTCGG-GGGAGAACGTACTG-GTGCGTCAGAGGTGAAATTCTTAGA-CCGCACC-AAGACGAACTACAGCGAAGGCATTCTTCAAGGATACCTTCCTCAA-TCAAGAACCAGAGTGTGG-GGATCGAAGATG-ATTAGAGACCATTGTAGTCCACA---CTGCAA-ACGATGACACCCATGAATTGGGGAGTTTT---------TGGTCG-CAGGCGGAGTCGGGTTCGCCCCGCACC----------------------------------------------------------------------------CCG--CCTCACCAATAGATATCAATTTACGTGCATATTCTATTCGTCCC--------------TCGCAA----------GGGGGACCTATAACGGGAATATCCTCAGCACGTTATCTGACTTCT-TCACGCGAAAGCTTTGAGGTTACAGTCTCAGGGGGGAGTACGTT-CGCAA----GGGTG-AAACTTAAAGAAATTGACGGA--ATGGCACCACAAGACGTGGAGCGTGCGGTTTAATTTGACTCAACACGGGGAACTTTA-CCAGATCCGGACAGGGTGAGGATTGACAGATTGAGTGTTCTTTCTCGATCCCCTGAATGGTGGTGCATGGCCGCTTTTGGTCGGTGGAGTGATTTGTTT-GGTTGATTCCGTCAACGG--ACGAGATCCAAGCTGCCCAGTAGGATTCAGGATTATCCATAGGATAGCAATCCCTTCCGCGGGTTTTACCCAAG-----------------------------------------GGGGGGCGATATCCGGTTGAAT-CCTTCTCTGCGGGATTCCT---TGTT--TCGCGCAAGG------TGAGATTTTGGGCAACAGCAGGTCTGTGATGCTCCTCAATGTTCTGGGCGACACGCGCACTACAATGTCAGTGAGAACAAGAAAAACGACTT---------TTGTCGGACCTACTCGATCAAAAGAGTGGGGAAACCCCG--------GAATCACGTAGACCCACTTGGGACCGAGTATTGCAATTATTGGTCGCGCAACGAGGAATGTCTCGTAGGCGCAGCTCATCAA-----ACTGTGCCGA--TTACGTCCCTGCCATTTGTACACACCGCCCGTCGTTGTTTCCGATGATGGTGGAATACAGGTGATCGGACAGTCGAGC-------GTCTCGCTTGACTGAAA-GTTCACCGATATTTCTTCAATAGAGGAAGCAAAAGTCGT-------------------------------------AACAAGGTAGCT-----------------------------------------------------------------------------------------------------------------------------------------------------------------------------------------------------------------------------------------------------------------------------------------------------------------------------------------------------------------------------------------------------------------------------------------------------------------------------------------------------------------------------------------------------------------------------------------------------------------------------------------------------------------------------------------------------------------------------------------------------------------------------------------------------------------------------------------------------------------------------------------------------------------------------------------------------------------------------------------------------------------------------------------------------------------------------------------------------------------------------------------------------------------------------------------------------------------------------------------------------------------------------------------------------</ns2:sequence><ns2:name>JN006851.1_Trypanosoma_sp._LZ-2011_isolate_PAS64_18S_ribosomal_RNA_gene,_partial_sequence</ns2:name></ns2:Sequence><ns2:Sequence dsseqid="sq276" id="sq275"><ns2:sequence>----------------------------------------------------------------------------------------------------------------------------------------------------------------------------------------------------------------------------------------------------------------------------------------------------------------------------------------------------------------------------------------------------------TAGTC-----------ATATGCTTGTTTCAAGGACTTAGCCATGCATGCCTCAGAATCA--CTGCATTGCAGGAATCTGCGCATGGCTCATTACATCAGACGTAATCTGCCGCAAAAATGTTGCGGTC-TCCGCAAAATTGGATAACTTG--------------------------------------------------GCGAAACGCCAAGCTAATACATGAATTAAGG-GACGCGT-TCTGTTCCGGCGG-CGGGGCGACTCGCCGCCTTGACGTGTCCGGCGAATGAATGAAAGTAAAA--CCAACGCCTTC----ACCGGCAGTAACACTTAGAAGTGCTGACTCAATTCATTCC-GTGCGAAAGCT-----------------------------GGGTTTTTTACCCGGCGTCTTTTGACGAACAACTGCCCTATCAGCCAGCGATGGCCGTGTAG---TGGACTGCCATGGCGTTGACGGGAGCGGGGGATTAGGGTTCGATTCCGGAGAGGGAGCCTGAGAAATAGCTACCACTTCTACGGAGGGCAGCA-------------GGCG-CGCAAATTGCCCAATGTCAAAAAAAAACGATGAGGCA-GCGAAAAGAAATAGAGCCGAGAGCGCCTT---TGGTGTTGTCGGCTT-AATGGGGGATATTTAAACCCATCC-AAAATCGAGTAACAATTGGAGGACAAGTCTGGTGCCAGCACCCGCGGTAATTCCAGCTCCAAAAGCGTATAT------TAATGCTGTTGCTGTTAAAGGGTTCGTAGTTGAACTGTGGGCCTTTGAGGCGCATTGGTTTTGTCCC---------GTCCACTTCGGATCGGTGACCC--ATGCCCTTGAGGTCCGTGAACACACAGAACCAAG----AAAC-------ACGGG-AGTGGTACCTTCCTGATTCTCGCATGTCATGCATGCCAGG-GGGC-GCCCGTGATT-TTTACTGTGACTAAAAAAGTGTGACCAAAGCA-GTCAGT--CGACTTGAATTAGAAAGCATGGGATAACAA-AGGAGC---AGCCTATGGGCCACCGTTTCGGCTTTTGTTGGTTTT-AAAAGTCCATTGGAGATTATGGGGCTAC-GCGACAAGCGGCTGGGTGTCTTCTTCAAG-GAG----------GCAAC--------------------------------------CGTCGCCTTTGTGGGAAATCCGTGTCCACTCC------------------------------------------------------------------------------------------------------G--GGGGCTTCGGCTTCTCGTGTGTGGCGCCTTCCCTCAACTCGTGGCTTCCAGGAATGAAGGAGGGTAGTTCGG-GGGAGAACGTACTG-GTGCGTCAGAGGTGAAATTCTTAGA-CCGCACC-AAGACGAACTACAGCGAAGGCATTCTTCAAGGATACCTTCCTCAA-TCAAGAACCAGAGTGTGG-GGATCGAAGATG-ATTAGAGACCATTGTAGTCCACA---CTGCAA-ACGATGACACCCATGAATTGGGGAGTTTT---------TGGTCG-CAGGCGGAGTCGGGTTCGCCCCGCACC----------------------------------------------------------------------------CCG--CCTCACCAATAGATATCAATTTACGTGCATATTCTATTCGTCCC--------------TCGCAA----------GGGGGACCTATAACGGGAATATCCTCAGCACGTTATCTGACTTCT-TCACGCGAAAGCTTTGAGGTTACAGTCTCAGGGGGGAGTACGTT-CGCAA----GGGTG-AAACTTAAAGAAATTGACGGA--ATGGCACCACAAGACGTGGAGCGTGCGGTTTAATTTGACTCAACACGGGGAACTTTA-CCAGATCCGGACAGGGTGAGGATTGACAGATTGAGTGTTCTTTCTCGATCCCCTGAATGGTGGTGCATGGCCGCTTTTGGTCGGTGGAGTGATTTGTTT-GGTTGATTCCGTCAACGG--ACGAGATCCAAGCTGCCCAGTAGGATTCAGGATTATCCATAGGATAGCAATCCCTTCCGCGGGTTTTACCCAAG-----------------------------------------GGGGGGCGATATCCGGTTGAAT-CCTTCTCTGCGGGATTCCT---TGTT--TCGCGCAAGG------TGAGATTTTGGGCAACAGCAGGTCTGTGATGCTCCTCAATGTTCTGGGCGACACGCGCACTACAATGTCAGTGAGAACAAGAAAAACGACTT---------TTGTCGGACCTACTCGATCAAAAGAGTGGGGAAACCCCG--------GAATCACGTAGACCCACTTGGGACCGAGTATTGCAATTATTGGTCGCGCAACGAGGAATGTCTCGTAGGCGCAGCTCATCAA-----ACTGTGCCGA--TTACGTCCCTGCCATTTGTACACACCGCCCGTCGTTGTTTCCGATGATGGTGGAATACAGGTGATCGGACAGTCGAGC-------GTCTCGCTTGACTGAAA-GTTCACCGATATTTCTTCAATAGAGGAAGCAAAAGTCGT-------------------------------------AACAAGGTAGCT-----------------------------------------------------------------------------------------------------------------------------------------------------------------------------------------------------------------------------------------------------------------------------------------------------------------------------------------------------------------------------------------------------------------------------------------------------------------------------------------------------------------------------------------------------------------------------------------------------------------------------------------------------------------------------------------------------------------------------------------------------------------------------------------------------------------------------------------------------------------------------------------------------------------------------------------------------------------------------------------------------------------------------------------------------------------------------------------------------------------------------------------------------------------------------------------------------------------------------------------------------------------------------------------------------</ns2:sequence><ns2:name>JN006849.1_Trypanosoma_sp._LZ-2011_isolate_ANI54_18S_ribosomal_RNA_gene,_partial_sequence</ns2:name></ns2:Sequence><ns2:Sequence dsseqid="sq278" id="sq277"><ns2:sequence>----------------------------------------------------------------------------------------------------------------------------------------------------------------------------------------------------------------------------------------------------------------------------------------------------------------------------------------------------------------------------------------------------------TAGTC-----------ATATGCTTGTTTCAAGGACTTAGCCATGCATGCCTCAGAATCA--CTGCATTGCAGGAATCTGCGCATGGCTCATTACATCAGACGTAATCTGCCGCAAAAATATTGCGGTT-TCCGCAACATTGGATAACTTG--------------------------------------------------GCGAAACGCCAAGCTAATACATGAACCAACG-GGACGCTCTCTGTTCCGG-CGGTGGGGCAACTCACCGCCATGGGACGTCCAGCGAATGAATGAAAGTAAAA--TCAATGCCTTA----ACCGGCAGTAACACCCAGAAGTGTTGACTCAATTCATTC-CGTGCGAAAGCC-----------------------------GGGTT--TTACCCGGCGTCTTTTGACGAACAACTGCCCTATCAGCCAGTGATGGCCGTGTAG---TGGACTGCCATGGCGTTGACGGGAGCGGGGGATTAGGGTTCGATTCCGGAGAGGGAGCCTGAGAAATAGCTACCACTTCTACGGAGGGCAGCA-------------GGCG-CGCAAATTGCCCAATGTCAAAA-AAAACGATGAGGCA-GCGAAAAGAAATAGAGCCGACGGTGCCTA---GTGCATTGTCGTATTCAATGGGGGATATTTAAACCCATCC-AAAATCGAGTAACAATTGGAGGACAAGTCTGGTGCCAGCACCCGCGGTAATTCCAGCTCCAAAAGCGTATAT------TAATGCTGTTGCTGTTAAAGGGTTCGTAGTTGAATTGAGGGCCTTTGAGGCGCAATGGT-TTGTCCC---------GTCCACTTCGGATTGGTGACCC--ATGCCCTTGAGGTCCGTGAACACTCAGAAACAAG----AAACAC--GGGAGTG-----GTACCTTTCCTGATTTTCGCATGTCATGCATGCCAGG-GGGCGCC-C-GTGATTTTTACTGTGACTAAAAAAGTGTGACCAAAGCA-GTCATT--CGACTTGAATTAGAAAGCATGGGATAACAA-AGGAGC---AGCCTATGGGCCACCGTTTCGGCTTTTGTTGGTTTT-AAAAGTCCATTGGAGATTATGGGGCTGT-GCGACAAGCGGCTGGGTGTATTCCCCTTTACTGGGG-------GCACC--------------------------------------CGTCGCCTTTGTGAGAAATCAGTGGCGTTGTCG-------------------------------------------------------------------------------------------------------TAG---CTTCGGCTATCGATTTCGTCATCTTCTCGCAACTCGCGGCATCCAGGAATGAAGGAGGGTAGTTCGG-GGGAGAACGTACTG-GTGCGTCAGAGGTGAAATTCTTAGA-CCGCACC-AAGACGAACTACAGCGAAGGCATTCTTCAAGGATACCTTCCTCAAT--CAAGAACCAAAGTGTGGGGATCGAAGATG-ATTAGAGACCATTGTAGTCCACA---CTGCAA-ACGATGACACCCATGAATTGGGG-AGTTT---------TTGGTCGTAGGCGAGGACGAGTTCATCTCGC-TC-----------------------------------------------------------------------------CTCGTCTCGCCAATGTATATCAATTTACGTGCATATTCTTTTCGGTCC--------------TCGCAA----------GG-GGACCTTTAACGGGAATATCCTCAGCACGTTATCTGACTTCT-TCACGCGAAAGCTTTGAGGTTACAGTCTCAGGGGGGAGTACGTT-C----GCAAGAGTGAAACTTAAAGAAATTGACGGAAT---GGCACCACAAGACGTGGAGCGTGCGGTTTAATTTGACTCAACACGGGGAACTTTA-CCAGATCCGGACAGGGTGAGGATTGACAGATTGAGTGTTCTTTCTCGATCCCCTGAATGGTGGTGCATGGCCGCTTTTGGTCGGTGGAGTGATTTGTTT-GGTTGATTCCGTCAACGG--ACGAGATCCAAGCTGCCCAGTAGGATTCAGAATTGCCCATAGGATAGCAATCCCTTCCGCGGGTTTTACCCAAG-----------------------------------------GTGGGGCGGTATTCGTTTGTATCC-TTCTCTGCGGGATTCCT---TGTT--TTGCACAAGG------TGAGATTTTGGGCAACAGCAGGTCTGTGATGCTCCTCAATGTTCTGGGCGACACGCGCACTACAATGTCAGTGAGAACAAGAAAAACGACTT---------TTGTCGGACCTACTTGATCAAAAGAGTGGGAAAACCCCG--------GAATCACATAGACCCACTTGGGACCGAGTATTGCAATTATTGGTCGCGCAACGAGGAATGTCTCGTAGGCGCAGCTCATCAA-----ACTGTGCCGA--TTACGTCCCTGCCATTTGTACACACCGCCCGTCGTTGTTTCCGATGATGGTGCAATACAGGTGATCGGACAGTCGGGT-------TTTTAACTCGGCCGAAA-GTTCACCGATATTTCTTCAATAGAGGAAGCAAAAGTCGT-------------------------------------AACAAGGTAGCT-----------------------------------------------------------------------------------------------------------------------------------------------------------------------------------------------------------------------------------------------------------------------------------------------------------------------------------------------------------------------------------------------------------------------------------------------------------------------------------------------------------------------------------------------------------------------------------------------------------------------------------------------------------------------------------------------------------------------------------------------------------------------------------------------------------------------------------------------------------------------------------------------------------------------------------------------------------------------------------------------------------------------------------------------------------------------------------------------------------------------------------------------------------------------------------------------------------------------------------------------------------------------------------------------------</ns2:sequence><ns2:name>JN006829.1_Trypanosoma_sp._LZ-2011_isolate_AGE3_18S_ribosomal_RNA_gene,_partial_sequence</ns2:name></ns2:Sequence><ns2:Sequence dsseqid="sq280" id="sq279"><ns2:sequence>----------------------------------------------------------------------------------------------------------------------------------------------------------------------------------------------------------------------------------------------------------------------------------------------------------------------------------------------------------------------------------------------------------TAGTC-----------ATATGCTTGTTTCAAGGACTTAGCCATGCATGCCTCAGAATCA--CTGCATTGCAGGAATCTGCGCATGGCTCATTACATCAGACGTAATCTGCCGCAAAAATGTTGCGGTC-TCCGCAAAATTGGATAACTTG--------------------------------------------------GCGAAACGCCAAGCTAATACATGAATTAAGG-GACGCGT-TCTGTTCCGGCGG-CGGGGCAACTTGCCGCCTTGGCGCGTCCAGCGAATGAATGAAAGTAAAA--CCAACGCCTTC----ACCGGCAGTAACACTTAGAAGTGCTGACTCAATTCATTCC-GTGCGAAAGCT-----------------------------GGGTTTTTTACCTGGCGTCTTTTGACGAACAACTGCCCTATCAGCCAGTGATGGCCGTGTAG---TGGACTGCCATGGCGTTGACGGGAGCGGGGGATTAGGGTTCGATTCCGGAGAGGGAGCCTGAGAAATAGCTACCACTTCTACGGAGGGCAGCA-------------GGCG-CGCAAATTGCCCAATGTCAAAAAAAAACGATGAGGCA-GCGAAAAGAAATAGAGCCGAGAGCGCCTT---TGGCGTTGTCGTATTCAATGGGGGATATTTAAACCCATCC-AAAATCGAGTAACAA-TGGAGGACAAGTCTGGTGCCAGCACCCGCGGTAATTCCAGCTCCAAAAGCGTATAT------TAATGCTGTTGCTGTTAAAGGGTTCGTAGTTGAACTGTGGGCCTTTGAGGCGCATTGGTTTTGTCCC---------GTCCACTTCGGATCGGTGACCC--ATGCCCTTGAGGTCCGTGAACACACAGAACCAAG----AAAC-------ACGGG-AGTGGTACCTTCCTGATTCTCGCATGTCATGCATGCCAGG-GGGC-GCCCGTGATT-TTTACTGTGACTAAAAAAGTGTGACCAAAGCA-GTCAGT--CGACTTGAATTAGAAAGCATGGGATAACAA-AGGAGC---AGCCTATGGGCCACCGTTTCGGCTTTTGTTGGTTTT-AAAAGTCCATTGGAGATTATGGGGCTGC-GCGACAAGCGGCTGGGTGTCTTCTTCAAG-GAG----------GCAAC--------------------------------------CGTCGCCTTTGTGGGAAATCCGTGTCCATTCC------------------------------------------------------------------------------------------------------G--GGGGCTTCGGCTTCTCGTGTTTGGCGCCTTCCCTCAACTCGTGGCTTCCAGGAATGAAGGAGGGTAGTTCGG-GGGAGAACGTACTG-GTGCGTCAGAGGTGAAATTCTTAGA-CCGCACC-AAGACGAACTACAGCGAAGGCATTCTTCAAGGATACCTTCCTCAA-TCAAGAACCAGAGTGTGG-GGATCGAAGATG-ATTAGAGACCATTGTAGTCCACA---CTGCAA-ACGATGACACCCATGAATTGGGGAGTTTT---------TGGTCG-CAGGCGGAGTCGGGTTCGCCCCGCACT----------------------------------------------------------------------------TCG--CCTCACCAATAGATATCAATTTACGTGCATATTCTATTCGTCCC--------------TCGCAA----------GGGGGGCCTATAACGGGAATATCCTCAGCACGTTATCTGACTTCT-TCACGCGAAAGCTTTGAGGTTACAGTCTCAGGGGGGAGTACGTT-CGCAA----GGGTG-AAACTTAAAGAAATTGACGGA--ATGGCACCACAAGACGTGGAGCGTGCGGTTTAATTTGACTCAACACGGGGAACTTTA-CCAGATCCGGACAGGGTGAGGATTGACAGATTGAGTGTTCTTTCTCGATCCCCTGAATGGTGGTGCATGGCCGCTTTTGGTCGGTGGAGTGATTTGTTT-GGTTGATTCCGTCAACGG--ACGAGATCCAAGCTGCCCAGTAGGATTCAGGATTGTCCATAGGATAGCAATCCCTTCCGCGGGTTTTACCCAAG-----------------------------------------GGGGGGCGGTATCCAGTTGAAT-CCTTCTCTGCGGGATTCCT---TGTT--TTGCACAAGG------TGAGATTTTGGGCAACAGCAGGTCTGTGATGCTCCTCAATGTTCTGGGCGACACGCGCACTACAATGTCAGTGAGAACAAGAAAAACGACTT---------TTGTCGGACCTACTCGATCAAAAGAGTGGGGAAACCCCG--------GAATCACGTAGACCCACTTGGGACCGAGTATTGCAATTATTGGTCGCGCAACGAGGAATGTCTCGTAGGCGCAGCTCATCAA-----ACTGTGCCGA--TTACGTCCCTGCCATTTGTACACACCGCCCGTCGTTGTTTCCGATGATGGTGGAATACAGGTGATCGGACAGTCGAGC-------GTTTCGCTTGACTGAAA-GTTCACCGATATTTCTTCAATAGAGGAAGCAAAAGTCGT-------------------------------------AACAAGGTAGCT-----------------------------------------------------------------------------------------------------------------------------------------------------------------------------------------------------------------------------------------------------------------------------------------------------------------------------------------------------------------------------------------------------------------------------------------------------------------------------------------------------------------------------------------------------------------------------------------------------------------------------------------------------------------------------------------------------------------------------------------------------------------------------------------------------------------------------------------------------------------------------------------------------------------------------------------------------------------------------------------------------------------------------------------------------------------------------------------------------------------------------------------------------------------------------------------------------------------------------------------------------------------------------------------------------</ns2:sequence><ns2:name>JN006845.1_Trypanosoma_sp._LZ-2011_isolate_PAS48_18S_ribosomal_RNA_gene,_partial_sequence</ns2:name></ns2:Sequence><ns2:Sequence dsseqid="sq282" id="sq281"><ns2:sequence>----------------------------------------------------------------------------------------------------------------------------------------------------------------------------------------------------------------------------------------------------------------------------------------------------------------------------------------------------------------------------------------------------------TAGTC-----------ATATGCTTGTTTCAAGGACTTAGCCATGCATGCCTCAGAATCA--CTGCATTGCAGGAATCTGCGCATGGCTCATTACATCAGACGTAATCTGCCGCAAAAATATTGCGGTT-TCCGCAACATTGGATAACTTG--------------------------------------------------GCGAAACGCCAAGCTAATACATGAACCAACG-GGACGCTCTCTGTTCCGG-CGGTGGGGCAACTCACCGCCATGGGACGTCCAGCGAATGAATGAAAGTAAAA--TCAATGCCTTA----ACCGGCAGTAACACCCAGAAGTGTTGACTCAATTCATTC-CGTGCGAAAGCC-----------------------------GGGTT--TTACCCGGCGTCTTTTGACGAACAACTGCCCTATCAGCCAGTGATGGCCGTGTAG---TGGACTGCCATGGCGTTGACGGGAGCGGGGGATTAGGGTTCGATTCCGGAGAGGGAGCCTGAGAAATAGCTACCACTTCTACGGAGGGCAGCA-------------GGCG-CGCAAATTGCCCAATGTCAAAA-AAAACGATGAGGCA-GCGAAAAGAAATAGAGCCGACGGTGCCTA---GTGCATTGTCGTATTCAATGGGGGATATTTAAACCCATCC-AAAATCGAGTAACAATTGGAGGACAAGTCTGGTGCCAGCACCCGCGGTAATTCCAGCTCCAAAAGCGTATAT------TAATGCTGTTGCTGTTAAAGGGTTCGTAGTTGAATTGAGGGCCTTTGAGGCGCAATGGT-TTGTCCC---------GTCCACTTCGGATTGGTGACCC--ATGCCCTTGAGGTCCGTGAACACTCAGAAACAAG----AAACAC--GGGAGTG-----GTACCTTTCCTGATTTTCGCATGTCATGCATGCCAGG-GGGCGCC-C-GTGATTTTTACTGTGACTAAAAAAGTGTGACCAAAGCA-GTCATT--CGACTTGAATTAGAAAGCATGGGATAACAA-AGGAGC---AGCCTATGGGCCACCGTTTCGGCTTTTGTTGGTTTT-AAAAGTCCATTGGAGATTATGGGGCTGT-GCGACAAGCGGCTGGGTGTATTCCCCTTTACTGGGG-------GCACC--------------------------------------CGTCGCCTTTGTGAGAAATCAGTGGCGTTGTCG-------------------------------------------------------------------------------------------------------TAG---CTTCGGCTATCGATTTCGTCATCTTCTCGCAACTCGCGGCATCCAGGAATGAAGGAGGGTAGTTCGG-GGGAGAACGTACTG-GTGCGTCAGAGGTGAAATTCTTAGA-CCGCACC-AAGACGAACTACAGCGAAGGCATTCTTCAAGGATACCTTCCTCAAT--CAAGAACCAAAGTGTGGGGATCGAAGATG-ATTAGAGACCATTGTAGTCCACA---CTGCAA-ACGATGACACCCATGAATTGGGG-AGTTT---------TTGGTCGTAGGCGAGGACGAGTTCATCTCGC-TC-----------------------------------------------------------------------------CTCGTCTCGCCAATGTATATCAATTTACGTGCATATTCTTTTCGGTCC--------------TCGCAA----------GG-GGACCTTTAACGGGAATATCCTCAGCACGTTATCTGACTTCT-TCACGCGAAAGCTTTGAGGTTACAGTCTCAGGGGGGAGTACGTT-C----GCAAGAGTGAAACTTAAAGAAATTGACGGAAT---GGCACCACAAGACGTGGAGCGTGCGGTTTAATTTGACTCAACACGGGGAACTTTA-CCAGATCCGGACAGGGTGAGGATTGACAGATTGAGTGTTCTTTCTCGATCCCCTGAATGGTGGTGCATGGCCGCTTTTGGTCGGTGGAGTGATTTGTTT-GGTTGATTCCGTCAACGG--ACGAGATCCAAGCTGCCCAGTAGGATTCAGAATTGCCCATAGGATAGCAATCCCTTCCGCGGGTTTTACCCAAG-----------------------------------------GTGGGGCGGTATTCGTTTGTATCC-TTCTCTGCGGGATTCCT---TGTT--TTGCACAAGG------TGAGATTTTGGGCAACAGCAGGTCTGTGATGCTCCTCAATGTTCTGGGCGACACGCGCACTACAATGTCAGTGAGAACAAGAAAAACGACTT---------TTGTCGGACCTACTTGATCAAAAGAGTGGGAAAACCCCG--------GAATCACATAGACCCACTTGGGACCGAGTATTGCAATTATTGGTCGCGCAACGAGGAATGTCTCGTAGGCGCAGCTCATCAA-----ACTGTGCCGA--TTACGTCCCTGCCATTTGTACACACCGCCCGTCGTTGTTTCCGATGATGGTGCAATACAGGTGATCGGACAGTCGGGT-------TTTTAACTCGGCCGAAA-GTTCACCGATATTTCTTCAATAGAGGAAGCAAAAGTCGT-------------------------------------AACAAGGTAGCT-----------------------------------------------------------------------------------------------------------------------------------------------------------------------------------------------------------------------------------------------------------------------------------------------------------------------------------------------------------------------------------------------------------------------------------------------------------------------------------------------------------------------------------------------------------------------------------------------------------------------------------------------------------------------------------------------------------------------------------------------------------------------------------------------------------------------------------------------------------------------------------------------------------------------------------------------------------------------------------------------------------------------------------------------------------------------------------------------------------------------------------------------------------------------------------------------------------------------------------------------------------------------------------------------------</ns2:sequence><ns2:name>JN006825.1_Trypanosoma_sp._LZ-2011_isolate_BUT50_18S_ribosomal_RNA_gene,_partial_sequence</ns2:name></ns2:Sequence><ns2:Sequence dsseqid="sq284" id="sq283"><ns2:sequence>----------------------------------------------------------------------------------------------------------------------------------------------------------------------------------------------------------------------------------------------------------------------------------------------------------------------------------------------------------------------------------------------------------TAGTC-----------ATATGCTTGTTTCAAGGACTTAGCCATGCATGCCTCAGAATCA--CTGCATTGCAGGAATCTGCGCATGGCTCATTACATCAGACGTAATCTGCCGCAAAAATATTGCGGTT-TCCGCAACATTGGATAACTTG--------------------------------------------------GCGAAACGCCAAGCTAATACATGAACCAACG-GGACGCTCTCTGTTCCGG-CGGTGGGGCAACTCACCGCCATGGGACGTCCAGCGAATGAATGAAAGTAAAA--TCAATGCCTTA----ACCGGCAGTAACACCCAGAAGTGTTGACTCAATTCATTC-CGTGCGAAAGCC-----------------------------GGGTT--TTACCCGGCGTCTTTTGACGAACAACTGCCCTATCAGCCAGTGATGGCCGTGTAG---TGGACTGCCATGGCGTTGACGGGAGCGGGGGATTAGGGTTCGATTCCGGAGAGGGAGCCTGAGAAATAGCTACCACTTCTACGGAGGGCAGCA-------------GGCG-CGCAAATTGCCCAATGTCAAAA-AAAACGATGAGGCA-GCGAAAAGAAATAGAGCCGACGGTGCCTA---GTGCATTGTCGTATTCAATGGGGGATATTTAAACCCATCC-AAAATCGAGTAACAATTGGAGGACAAGTCTGGTGCCAGCACCCGCGGTAATTCCAGCTCCAAAAGCGTATAT------TAATGCTGTTGCTGTTAAAGGGTTCGTAGTTGAATTGAGGGCCTTTGAGGCGCAATGGT-TTGTCCC---------GTCCACTTCGGATTGGTGACCC--ATGCCCTTGAGGTCCGTGAACACTCAGAAACAAG----AAACAC--GGGAGTG-----GTACCTTTCCTGATTTTCGCATGTCATGCATGCCAGG-GGGCGCC-C-GTGATTTTTACTGTGACTAAAAAAGTGTGACCAAAGCA-GTCATT--CGACTTGAATTAGAAAGCATGGGATAACAA-AGGAGC---AGCCTATGGGCCACCGTTTCGGCTTTTGTTGGTTTT-AAAAGTCCATTGGAGATTATGGGGCTGT-GCGACAAGCGGCTGGGTGTATTCCCCTTTACTGGGG-------GCACC--------------------------------------CGTCGCCTTTGTGAGAAATCAGTGGCGTTGTCG-------------------------------------------------------------------------------------------------------TAG---CTTCGGCTATCGATTTCGTCATCTTCTCGCAACTCGCGGCATCCAGGAATGAAGGAGGGTAGTTCGG-GGGAGAACGTACTG-GTGCGTCAGAGGTGAAATTCTTAGA-CCGCACC-AAGACGAACTACAGCGAAGGCATTCTTCAAGGATACCTTCCTCAAT--CAAGAACCAAAGTGTGGGGATCGAAGATG-ATTAGAGACCATTGTAGTCCACA---CTGCAA-ACGATGACACCCATGAATTGGGG-AGTTT---------TTGGTCGTAGGCGAGGACGAGTTCATCTCGC-TC-----------------------------------------------------------------------------CTCGTCTCGCCAATGTATATCAATTTACGTGCATATTCTTTTCGGTCC--------------TCGCAA----------GG-GGACCTTTAACGGGAATATCCTCAGCACGTTATCTGACTTCT-TCACGCGAAAGCTTTGAGGTTACAGTCTCAGGGGGGAGTACGTT-C----GCAAGAGTGAAACTTAAAGAAATTGACGGAAT---GGCACCACAAGACGTGGAGCGTGCGGTTTAATTTGACTCAACACGGGGAACTTTA-CCAGATCCGGACAGGGTGAGGATTGACAGATTGAGTGTTCTTTCTCGATCCCCTGAATGGTGGTGCATGGCCGCTTTTGGTCGGTGGAGTGATTTGTTT-GGTTGATTCCGTCAACGG--ACGAGATCCAAGCTGCCCAGTAGGATTCAGAATTGCCCATAGGATAGCAATCCCTTCCGCGGGTTTTACCCAAG-----------------------------------------GTGGGGCGGTATTCGTTTGTATCC-TTCTCTGCGGGATTCCT---TGTT--TTGCACAAGG------TGAGATTTTGGGCAACAGCAGGTCTGTGATGCTCCTCAATGTTCTGGGCGACACGCGCACTACAATGTCAGTGAGAACAAGAAAAACGACTT---------TTGTCGGACCTACTTGATCAAAAGAGTGGGAAAACCCCG--------GAATCACATAGACCCACTTGGGACCGAGTATTGCAATTATTGGTCGCGCAACGAGGAATGTCTCGTAGGCGCAGCTCATCAA-----ACTGTGCCGA--TTACGTCCCTGCCATTTGTACACACCGCCCGTCGTTGTTTCCGATGATGGTGCAATACAGGTGATCGGACAGTCGGGT-------TTTTAACTCGGCCGAAA-GTTCACCGATATTTCTTCAATAGAGGAAGCAAAAGTCGT-------------------------------------AACAAGGTAGCT-----------------------------------------------------------------------------------------------------------------------------------------------------------------------------------------------------------------------------------------------------------------------------------------------------------------------------------------------------------------------------------------------------------------------------------------------------------------------------------------------------------------------------------------------------------------------------------------------------------------------------------------------------------------------------------------------------------------------------------------------------------------------------------------------------------------------------------------------------------------------------------------------------------------------------------------------------------------------------------------------------------------------------------------------------------------------------------------------------------------------------------------------------------------------------------------------------------------------------------------------------------------------------------------------------</ns2:sequence><ns2:name>AY099320.2_Trypanosoma_avium_strain_ABUT/CZ/99/BUT15_18S_ribosomal_RNA,_partial_sequence</ns2:name></ns2:Sequence><ns2:Sequence dsseqid="sq286" id="sq285"><ns2:sequence>----------------------------------------------------------------------------------------------------------------------------------------------------------------------------------------------------------------------------------------------------------------------------------------------------------------------------------------------------------------------------------------------------------TAGTC-----------ATATGCTTGTTTCAAGGACTTAGCCATGCATGCCTCAGAATCA--CTGCATTGCAGGAATCTGCGCATGGCTCATTACATCAGACGTAATCTGCCGCAAAAATATTGCGGTT-TCCGCAACATTGGATAACTTG--------------------------------------------------GCGAAACGCCAAGCTAATACATGAACCAACG-GGACGCTCTCTGTTCCGG-CGGTGGGGCAACTCACCGCCATGGGACGTCCAGCGAATGAATGAAAGTAAAA--TCAATGCCTTA----ACCGGCAGTAACACCCAGAAGTGTTGACTCAATTCATTC-CGTGCGAAAGCC-----------------------------GGGTT--TTACCCGGCGTCTTTTGACGAACAACTGCCCTATCAGCCAGTGATGGCCGTGTAG---TGGACTGCCATGGCGTTGACGGGAGCGGGGGATTAGGGTTCGATTCCGGAGAGGGAGCCTGAGAAATAGCTACCACTTCTACGGAGGGCAGCA-------------GGCG-CGCAAATTGCCCAATGTCAAAA-AAAACGATGAGGCA-GCGAAAAGAAATAGAGCCGACGGTGCCTA---GTGCATTGTCGTATTCAATGGGGGATATTTAAACCCATCC-AAAATCGAGTAACAATTGGAGGACAAGTCTGGTGCCAGCACCCGCGGTAATTCCAGCTCCAAAAGCGTATAT------TAATGCTGTTGCTGTTAAAGGGTTCGTAGTTGAATTGAGGGCCTTTGAGGCGCAATGGT-TTGTCCC---------GTCCACTTCGGATTGGTGACCC--ATGCCCTTGAGGTCCGTGAACACTCAGAAACAAG----AAACAC--GGGAGTG-----GTACCTTTCCTGATTTTCGCATGTCATGCATGCCAGG-GGGCGCC-C-GTGATTTTTACTGTGACTAAAAAAGTGTGACCAAAGCA-GTCATT--CGACTTGAATTAGAAAGCATGGGATAACAA-AGGAGC---AGCCTATGGGCCACCGTTTCGGCTTTTGTTGGTTTT-AAAAGTCCATTGGAGATTATGGGGCTGT-GCGACAAGCGGCTGGGTGTATTCCCCTTTACTGGGG-------GCACC--------------------------------------CGTCGCCTTTGTGAGAAATCAGTGGCGTTGTCG-------------------------------------------------------------------------------------------------------TAG---CTTCGGCTATCGATTTCGTCATCTTCTCGCAACTCGCGGCATCCAGGAATGAAGGAGGGTAGTTCGG-GGGAGAACGTACTG-GTGCGTCAGAGGTGAAATTCTTAGA-CCGCACC-AAGACGAACTACAGCGAAGGCATTCTTCAAGGATACCTTCCTCAAT--CAAGAACCAAAGTGTGGGGATCGAAGATG-ATTAGAGACCATTGTAGTCCACA---CTGCAA-ACGATGACACCCATGAATTGGGG-AGTTT---------TTGGTCGTAGGCGAGGACGAGTTCATCTCGC-TC-----------------------------------------------------------------------------CTCGTCTCGCCAATGTATATCAATTTACGTGCATATTCTTTTCGGTCC--------------TCGCAA----------GG-GGACCTTTAACGGGAATATCCTCAGCACGTTATCTGACTTCT-TCACGCGAAAGCTTTGAGGTTACAGTCTCAGGGGGGAGTACGTT-C----GCAAGAGTGAAACTTAAAGAAATTGACGGAAT---GGCACCACAAGACGTGGAGCGTGCGGTTTAATTTGACTCAACACGGGGAACTTTA-CCAGATCCGGACAGGGTGAGGATTGACAGATTGAGTGTTCTTTCTCGATCCCCTGAATGGTGGTGCATGGCCGCTTTTGGTCGGTGGAGTGATTTGTTT-GGTTGATTCCGTCAACGG--ACGAGATCCAAGCTGCCCAGTAGGATTCAGAATTGCCCATAGGATAGCAATCCCTTCCGCGGGTTTTACCCAAG-----------------------------------------GTGGGGCGGTATTCGTTTGTATCC-TTCTCTGCGGGATTCCT---TGTT--TTGCACAAGG------TGAGATTTTGGGCAACAGCAGGTCTGTGATGCTCCTCAATGTTCTGGGCGACACGCGCACTACAATGTCAGTGAGAACAAGAAAAACGACTT---------TTGTCGGACCTACTTGATCAAAAGAGTGGGAAAACCCCG--------GAATCACATAGACCCACTTGGGACCGAGTATTGCAATTATTGGTCGCGCAACGAGGAATGTCTCGTAGGCGCAGCTCATCAA-----ACTGTGCCGA--TTACGTCCCTGCCATTTGTACACACCGCCCGTCGTTGTTTCCGATGATGGTGCAATACAGGTGATCGGACAGTCGGGT-------TTTTAACTCGGCCGAAA-GTTCACCGATATTTCTTCAATAGAGGAAGCAAAAGTCGT-------------------------------------AACAAGGTAGCT-----------------------------------------------------------------------------------------------------------------------------------------------------------------------------------------------------------------------------------------------------------------------------------------------------------------------------------------------------------------------------------------------------------------------------------------------------------------------------------------------------------------------------------------------------------------------------------------------------------------------------------------------------------------------------------------------------------------------------------------------------------------------------------------------------------------------------------------------------------------------------------------------------------------------------------------------------------------------------------------------------------------------------------------------------------------------------------------------------------------------------------------------------------------------------------------------------------------------------------------------------------------------------------------------------</ns2:sequence><ns2:name>AF416563.2_Trypanosoma_avium_SIM3_18S_ribosomal_RNA_gene,_complete_sequence</ns2:name></ns2:Sequence><ns2:Sequence dsseqid="sq288" id="sq287"><ns2:sequence>----------------------------------------------------------------------------------------------------------------------------------------------------------------------------------------------------------------------------------------------------------------------------------------------------------------------------------------------------------------------------------------------------------TAGTC-----------ATATGCTTGTTTCAAGGACTTAGCCATGCATGCCTCAGAATCA--CTGCATTGCAGGAATCTGCGCATGGCTCATTACATCAGACGTAATCTGCCGCAAAAATATTGCGGTT-TCCGCAACATTGGATAACTTG--------------------------------------------------GCGAAACGCCAAGCTAATACATGAACCAACG-GGACGCTCTCTGTTCCGG-CGGTGGGGCAACTCACCGCCATGGGACGTCCAGCGAATGAATGAAAGTAAAA--TCAATGCCTTA----ACCGGCAGTAACACCCAGAAGTGTTGACTCAATTCATTC-CGTGCGAAAGCC-----------------------------GGGTT--TTACCCGGCGTCTTTTGACGAACAACTGCCCTATCAGCCAGTGATGGCCGTGTAG---TGGACTGCCATGGCGTTGACGGGAGCGGGGGATTAGGGTTCGATTCCGGAGAGGGAGCCTGAGAAATAGCTACCACTTCTACGGAGGGCAGCA-------------GGCG-CGCAAATTGCCCAATGTCAAAA-AAAACGATGAGGCA-GCGAAAAGAAATAGAGCCGACGGTGCCTA---GTGCATTGTCGTATTCAATGGGGGATATTTAAACCCATCC-AAAATCGAGTAACAATTGGAGGACAAGTCTGGTGCCAGCACCCGCGGTAATTCCAGCTCCAAAAGCGTATAT------TAATGCTGTTGCTGTTAAAGGGTTCGTAGTTGAATTGAGGGCCTTTGAGGCGCAATGGT-TTGTCCC---------GTCCACTTCGGATTGGTGACCC--ATGCCCTTGAGGTCCGTGAACACTCAGAAACAAG----AAACAC--GGGAGTG-----GTACCTTTCCTGATTTTCGCATGTCATGCATGCCAGG-GGGCGCC-C-GTGATTTTTACTGTGACTAAAAAAGTGTGACCAAAGCA-GTCATT--CGACTTGAATTAGAAAGCATGGGATAACAA-AGGAGC---AGCCTATGGGCCACCGTTTCGGCTTTTGTTGGTTTT-AAAAGTCCATTGGAGATTATGGGGCTGT-GCGACAAGCGGCTGGGTGTATTCCCCTTTACTGGGG-------GCACC--------------------------------------CGTCGCCTTTGTGAGAAATCAGTGGCGTTGTCG-------------------------------------------------------------------------------------------------------TAG---CTTCGGCTATCGATTTCGTCATCTTCTCGCAACTCGCGGCATCCAGGAATGAAGGAGGGTAGTTCGG-GGGAGAACGTACTG-GTGCGTCAGAGGTGAAATTCTTAGA-CCGCACC-AAGACGAACTACAGCGAAGGCATTCTTCAAGGATACCTTCCTCAAT--CAAGAACCAAAGTGTGGGGATCGAAGATG-ATTAGAGACCATTGTAGTCCACA---CTGCAA-ACGATGACACCCATGAATTGGGG-AGTTT---------TTGGTCGTAGGCGAGGACGAGTTCATCTCGC-TC-----------------------------------------------------------------------------CTCGTCTCGCCAATGTATATCAATTTACGTGCATATTCTTTTCGGTCC--------------TCGCAA----------GG-GGACCTTTAACGGGAATATCCTCAGCACGTTATCTGACTTCT-TCACGCGAAAGCTTTGAGGTTACAGTCTCAGGGGGGAGTACGTT-C----GCAAGAGTGAAACTTAAAGAAATTGACGGAAT---GGCACCACAAGACGTGGAGCGTGCGGTTTAATTTGACTCAACACGGGGAACTTTA-CCAGATCCGGACAGGGTGAGGATTGACAGATTGAGTGTTCTTTCTCGATCCCCTGAATGGTGGTGCATGGCCGCTTTTGGTCGGTGGAGTGATTTGTTT-GGTTGATTCCGTCAACGG--ACGAGATCCAAGCTGCCCAGTAGGATTCAGAATTGCCCATAGGATAGCAATCCCTTCCGCGGGTTTTACCCAAG-----------------------------------------GTGGGGCGGTATTCGTTTGTATCC-TTCTCTGCGGGATTCCT---TGTT--TTGCACAAGG------TGAGATTTTGGGCAACAGCAGGTCTGTGATGCTCCTCAATGTTCTGGGCGACACGCGCACTACAATGTCAGTGAGAACAAGAAAAACGACTT---------TTGTCGGACCTACTTGATCAAAAGAGTGGGAAAACCCCG--------GAATCACATAGACCCACTTGGGACCGAGTATTGCAATTATTGGTCGCGCAACGAGGAATGTCTCGTAGGCGCAGCTCATCAA-----ACTGTGCCGA--TTACGTCCCTGCCATTTGTACACACCGCCCGTCGTTGTTTCCGATGATGGTGCAATACAGGTGATCGGACAGTCGGGT-------TTTTAACTCGGCCGAAA-GTTCACCGATATTTCTTCAATAGAGGAAGCAAAAGTCGT-------------------------------------AACAAGGTAGCT-----------------------------------------------------------------------------------------------------------------------------------------------------------------------------------------------------------------------------------------------------------------------------------------------------------------------------------------------------------------------------------------------------------------------------------------------------------------------------------------------------------------------------------------------------------------------------------------------------------------------------------------------------------------------------------------------------------------------------------------------------------------------------------------------------------------------------------------------------------------------------------------------------------------------------------------------------------------------------------------------------------------------------------------------------------------------------------------------------------------------------------------------------------------------------------------------------------------------------------------------------------------------------------------------------</ns2:sequence><ns2:name>JN006824.1_Trypanosoma_sp._LZ-2011_isolate_OA11_18S_ribosomal_RNA_gene,_partial_sequence</ns2:name></ns2:Sequence><ns2:Sequence dsseqid="sq290" id="sq289"><ns2:sequence>----------------------------------------------------------------------------------------------------------------------------------------------------------------------------------------------------------------------------------------------------------------------------------------------------------------------------------------------------------------------------------------------------------TAGTC-----------ATATGCTTGTTTCAAGGACTTAGCCATGCATGCCTCAGAATCA--CTGCATTGCAGGAATCTGCGCATGGCTCATTACATCAGACGTAATCTGCCGCAAAAATGTTGCGGTC-TCCGCAAAATTGGATAACTTG--------------------------------------------------GCGAAACGCCAAGCTAATACATGAATTAAGG-GACGCGT-TCTGTTCCGGCGG-CGGGGCGACTCGCCGCCTTGACGTGTCCGGCGAATGAATGAAAGTAAAA--CCAACGCCTTC----ACCGGCAGTAACACTTAGAAGTGCTGACTCAATTCATTCC-GTGCGAAAGCT-----------------------------GGGTTTTTTACCCGGCGTCTTTTGACGAACAACTGCCCTATCAGCCAGCGATGGCCGTGTAG---TGGACTGCCATGGCGTTGACGGGAGCGGGGGATTAGGGTTCGATTCCGGAGAGGGAGCCTGAGAAATAGCTACCACTTCTACGGAGGGCAGCA-------------GGCG-CGCAAATTGCCCAATGTCAAAAAAAAACGATGAGGCA-GCGAAAAGAAATAGAGCCGAGAGCGCCTT---TGGTGTTGTCGGCTT-AATGGGGGATATTTAAACCCATCC-AAAATCGAGTAACAATTGGAGGACAAGTCTGGTGCCAGCACCCGCGGTAATTCCAGCTCCAAAAGCGTATAT------TAATGCTGTTGCTGTTAAAGGGTTCGTAGTTGAACTGTGGGCCTTTGAGGCGCATTGGTTTTGTCCC---------GTCCACTTCGGATCGGTGACCC--ATGCCCTTGAGGTCCGTGAACACACAGAACCAAG----AAAC-------ACGGG-AGTGGTACCTTCCTGATTCTCGCATGTCATGCATGCCAGG-GGGC-GCCCGTGATT-TTTACTGTGACTAAAAAAGTGTGACCAAAGCA-GTCAGT--CGACTTGAATTAGAAAGCATGGGATAACAA-AGGAGC---AGCCTATGGGCCACCGTTTCGGCTTTTGTTGGTTTT-AAAAGTCCATTGGAGATTATGGGGCTAC-GCGACAAGCGGCTGGGTGTCTTCTTCAAG-GAG----------GCAAC--------------------------------------CGTCGCCTTTGTGGGAAATCCGTGTCCACTCC------------------------------------------------------------------------------------------------------G--GGGGCTTCGGCTTCTCGTGTGTGGCGCCTTCCCTCAACTCGTGGCTTCCAGGAATGAAGGAGGGTAGTTCGG-GGGAGAACGTACTG-GTGCGTCAGAGGTGAAATTCTTAGA-CCGCACC-AAGACGAACTACAGCGAAGGCATTCTTCAAGGATACCTTCCTCAA-TCAAGAACCAGAGTGTGG-GGATCGAAGATG-ATTAGAGACCATTGTAGTCCACA---CTGCAA-ACGATGACACCCATGAATTGGGGAGTTTT---------TGGTCG-CAGGCGGAGTCGGGTTCGCCCCGCACC----------------------------------------------------------------------------CCG--CCTCACCAATAGATATCAATTTACGTGCATATTCTATTCGTCCC--------------TCGCAA----------GGGGGACCTATAACGGGAATATCCTCAGCACGTTATCTGACTTCT-TCACGCGAAAGCTTTGAGGTTACAGTCTCAGGGGGGAGTACGTT-CGCAA----GGGTG-AAACTTAAAGAAATTGACGGA--ATGGCACCACAAGACGTGGAGCGTGCGGTTTAATTTGACTCAACACGGGGAACTTTA-CCAGATCCGGACAGGGTGAGGATTGACAGATTGAGTGTTCTTTCTCGATCCCCTGAATGGTGGTGCATGGCCGCTTTTGGTCGGTGGAGTGATTTGTTT-GGTTGATTCCGTCAACGG--ACGAGATCCAAGCTGCCCAGTAGGATTCAGGATTATCCATAGGATAGCAATCCCTTCCGCGGGTTTTACCCAAG-----------------------------------------GGGGGGCGATATCCGGTTGAAT-CCTTCTCTGCGGGATTCCT---TGTT--TCGCGCAAGG------TGAGATTTTGGGCAACAGCAGGTCTGTGATGCTCCTCAATGTTCTGGGCGACACGCGCACTACAATGTCAGTGAGAACAAGAAAAACGACTT---------TTGTCGGACCTACTCGATCAAAAGAGTGGGGAAACCCCG--------GAATCACGTAGACCCACTTGGGACCGAGTATTGCAATTATTGGTCGCGCAACGAGGAATGTCTCGTAGGCGCAGCTCATCAA-----ACTGTGCCGA--TTACGTCCCTGCCATTTGTACACACCGCCCGTCGTTGTTTCCGATGATGGTGGAATACAGGTGATCGGACAGTCGAGC-------GTCTCGCTTGACTGAAA-GTTCACCGATATTTCTTCAATAGAGGAAGCAAAAGTCGT-------------------------------------AACAAGGTAGCT-----------------------------------------------------------------------------------------------------------------------------------------------------------------------------------------------------------------------------------------------------------------------------------------------------------------------------------------------------------------------------------------------------------------------------------------------------------------------------------------------------------------------------------------------------------------------------------------------------------------------------------------------------------------------------------------------------------------------------------------------------------------------------------------------------------------------------------------------------------------------------------------------------------------------------------------------------------------------------------------------------------------------------------------------------------------------------------------------------------------------------------------------------------------------------------------------------------------------------------------------------------------------------------------------------</ns2:sequence><ns2:name>JN006850.1_Trypanosoma_sp._LZ-2011_isolate_PAS23_18S_ribosomal_RNA_gene,_partial_sequence</ns2:name></ns2:Sequence><ns2:Sequence dsseqid="sq292" id="sq291"><ns2:sequence>----------------------------------------------------------------------------------------------------------------------------------------------------------------------------------------------------------------------------------------------------------------------------------------------------------------------------------------------------------------------------------------------------------TAGTC-----------ATATGCTTGTTTCAAGGACTTAGCCATGCATGCCTCAGAATCA--CTGCATTGCAGGAATCTGCGCATGGCTCATTACATCAGACGTAATCTGCCGCAAAAATGTTGCGGTC-TCCGCAAAATTGGATAACTTG--------------------------------------------------GCGAAACGCCAAGCTAATACATGAATTAAGG-GACGCGT-TCTGTTCCGGCGG-CGGGGCAACTCGCCGCCTTGGCGCGTCCGGCGAATGAATGAAAGTAAAA--CCAACGCCTTC----ACCGGCAGTAACACTTAGAAGTGCTGACTCAATTCATTCC-GTGCGAAAGCT-----------------------------GGGTTTTTTACCTGGCGTCTTTTGACGAACAACTGCCCTATCAGCCAGCGATGGCCGTGTAG---TGGACTGCCATGGCGTTGACGGGAGCGGGGGATTAGGGTTCGATTCCGGAGAGGGAGCCTGAGAAATAGCTACCACTTCTACGGAGGGCAGCA-------------GGCG-CGCAAATTGCCCAATGTCAAAAAAAAACGATGAGGCA-GCGAAAAGAAATAGAGCCGAGAGCGCCTT---TGGCGTTGTCGTTTTCAATGGGGGATATTTAAACCCATCC-AAAATCGAGTAACAATTGGAGGACAAGTCTGGTGCCAGCACCCGCGGTAATTCCAGCTCCAAAAGCGTATAT------TAATGCTGTTGCTGTTAA-GGGTTCGTAGTTGAACTGTGGGCCTTTGAGGCGCATTGGTTTTGTCCC---------GTCCACTTCGGATCGGTGACCC--ATGCCCTTGAGGTCCGTGAACACACAGAACCAAG----AAAC-------ACGGG-AGTGGTACCTTCCTGATTCTCGCATGTCATGCATGCCAGG-GGGC-GCCCGTGATT-TTTACTGTGACTAAAAAAGTGTGACCAAAGCA-GTCAGT--CGACTTGAATTAGAAAGCATGGGATAACAA-AGGAGC---AGCCTATGGGCCACCGTTTCGGCTTTTGTTGGTTTT-AAAAGTCCATTGGAGATTATGGGGCTGC-GCGACAAGCGGCTGGGTGTCTTCTTCAAG-GAG----------GCAAC--------------------------------------CGTCGCCTTTGTGGGAAATCCGTGTCCATTCC------------------------------------------------------------------------------------------------------G--GGGGCTTCGGCATCTCGTGTTTGGCGCCTTCCCTCAACTCGTGGCTTCCAGGAATGAAGGAGGGTAGTTCGG-GGGAGAACGTACTG-GTGCGTCAGAGGTGAAATTCTTAGA-CCGCACC-AAGACGAACTACAGCGAAGGCATTCTTCAAGGATACCTTCCTCAA-TCAAGAACCAGAGTGTGG-GGATCGAAGATG-ATTAGAGACCATTGTAGTCCACA---CTGCAA-ACGATGACACCCATGAATTGGGGAGTTTT---------TGGTCG-TAGGCGGAGTCGGGTTCGTCCCGCACT----------------------------------------------------------------------------TCG--CCTCACCAATGGATATCAATTTACGTGCATATTCTATTCGTCCC--------------TCGCAA----------GGGGGGCCTATAACGGGAATATCCTCAGCACGTTATCTGACTTCT-TCACGCGAAAGCTTTGAGGTTACAGTCTCAGGGGGGAGTACGTT-CGCAA----GGGTG-AAACTTAAAGAAATTGACGGA--ATGGCACCACAAGACGTGGAGCGTGCGGTTTAATTTGACTCAACACGGGGAACTTTA-CCAGATCCGGACAGGGTGAGGATTGACAGATTGAGTGTTCTTTCTCGATCCCCTGAATGGTGGTGCATGGCCGCTTTTGGTCGGTGGAGTGATTTGTTT-GGTTGATTCCGTCAACGG--ACGAGATCCAAGCTGCCCAGTAGGATTCAGGATTGTCCATAGGATAGCAATCCCTTCCGCGGGTTTTACCCAAG-----------------------------------------GGGGGGCGGTATCCAGTTGAAT-CCTTCTCTGCGGGATTCCT---TGTT--TCGCGCAAGG------TGAGATTTTGGGCAACAGCAGGTCTGTGATGCTCCTCAATGTTCTGGGCGACACGCGCACTACAATGTCAGTGAGAACAAGAAAAACGACTT---------TTGTCGGACCTACTCGATCAAAAGAGTGGGGAAACCCCG--------GAATCACGTAGACCCACTTGGGACCGAGTATTGCAATTATTGGTCGCGCAACGAGGAATGTCTCGTAGGCGCAGCTCATCAA-----ACTGTGCCGA--TTACGTCCCTGCCATTTGTACACACCGCCCGTCGTTGTTTCCGATGATGGTGGAATACAGGTGATCGGACAGTCGAGC-------GTCCCGCTTGACTGAAA-GTTCACCGATATTTCTTCAATAGAGGAAGCAAAAGTCGT-------------------------------------AACAAGGTAGCT-----------------------------------------------------------------------------------------------------------------------------------------------------------------------------------------------------------------------------------------------------------------------------------------------------------------------------------------------------------------------------------------------------------------------------------------------------------------------------------------------------------------------------------------------------------------------------------------------------------------------------------------------------------------------------------------------------------------------------------------------------------------------------------------------------------------------------------------------------------------------------------------------------------------------------------------------------------------------------------------------------------------------------------------------------------------------------------------------------------------------------------------------------------------------------------------------------------------------------------------------------------------------------------------------------</ns2:sequence><ns2:name>JF778738.1_Trypanosoma_bennetti_isolate_APO7_18S_ribosomal_RNA_gene,_partial_sequence</ns2:name></ns2:Sequence><ns2:Sequence dsseqid="sq294" id="sq293"><ns2:sequence>----------------------------------------------------------------------------------------------------------------------------------------------------------------------------------------------------------------------------------------------------------------------------------------------------------------------------------------------------------------------------------------------------------TAGTC-----------ATATGCTTGTTTCAAGGACTTAGCCATGCATGCCTCAGAATCA--CTGCATTGCAGGAATCTGCGCATGGCTCATTACATCAGACGTAATCTGCCGCAAAAATGTTGCGGTC-TCCGCAAAATTGGATAACTTG--------------------------------------------------GCGAAACGCCAAGCTAATACATGAACTAAAG-GACGCGT-TCTGTTCCGGCGG-CGGGGCAACTCGCCGCCTTGGCGCGTCCAGCGAATGAATGAAAGTAAAA--CCAACGCCTTC----ACCGGCAGTAACACTTAGAAGTGCTGACTCAATTCATTCC-GTGCGAAAGCT-----------------------------GGGTTTTTTACCTGGCGTCTTTTGACGAACAACTGCCCTATCAGCCAGTGATGGCCGTGTAG---TGGACTGCCATGGCGTTGACGGGAGCGGGGGATTAGGGTTCGATTCCGGAGAGGGAGCCTGAGAAATAGCTACCACTTCTACGGAGGGCAGCA-------------GGCG-CGCAAATTGCCCAATGTCAAAAAAAAACGATGAGGCA-GCGAAAAGAAATAGAGCCGAGAGCGCCTT---TGGCGTTGTCGTTTTCAATGGGGGATATTTAAACCCATCC-AAAATCGAGTAACAATTGGAGGACAAGTCTGGTGCCAGCACCCGCGGTAATTCCAGCTCCAAAAGCGTATAT------TAATGCTGTTGCTGTTAA-GGGTTCGTAGTTGAACTGTGGGCCTTCGAGGCGCATTGGTTTTGTCCC---------GTCCACTTCGGATCGGTGACCC--ATGCCCTTGAGGTCCGTGAACACACAGAACCAAG----AAAC-------ACGGG-AGTGGTACCTTCCTGATTCTCGCATGTCATGCATGCCAGG-GGGC-GCCCGTGATT-TTTACTGTGACTAAAAAAGTGTGACCAAAGCA-GTCAGT--CGACTTGAATTAGAAAGCATGGGATAACAA-AGGAGC---AGCCTATGGGCCACCGTTTCGGCTTTTGTTGGTTTT-AAAAGTCCATTGGAGATTATGGGGCTGC-GCGACAAGCGGCTGGGTGTCTTCTTCAAG-GAG----------GCAAC--------------------------------------CGTCGCCTTTGTGGGAAATCAGTGTCCACTCC------------------------------------------------------------------------------------------------------G--GGGGCTTCGGCATCTCGTGTGTGGCGCCTTCCCTCAACTCGTGGCTTCCAGGAATGAAGGAGGGTAGTTCGG-GGGAGAACGTACTGGGTGCGTCAGAGGTGAAATTCTTAGA-CCGCACC-AAGACGAACTACAGCGAAGGCATTCTTCAAGGATACCTTCCTCAA-TCAAGAACCAGAGTGTGG-GGATCGAAGATG-ATTAGAGACCATTGTAGTCCACA---CTGCAA-ACGATGACACCCATGAATTGGGGAGTTTT---------TGGTCG-CAGGCGGAGTCGGGTTCGCCCCGCACT----------------------------------------------------------------------------TCG--CCTCACCAATAGATATCAATTTACGTGCATATTCTATTCGTCCC--------------TCGCAA----------GGGGGGCCTATAACGGGAATATCCTCAGCACGTTTTCTGACTTCT-TCACGCGAAAGCTTTGAGGTTACAGTCTCAGGGGGGAGTACGTT-CGCAA----GGGTG-AAACTTAAAGAAATTGACGGA--ATGGCACCACAAGACGTGGAGCGTGCGGTTTAATTTGACTCAACACGGGGAACTTTA-CCAGATCCGGACAGGGTGAGGATTGACAGATTGAGTGTTCTTTCTCGATCCCCTGAATGGTGGTGCATGGCCGCTTTTGGTCGGTGGAGTGATTTGTTT-GGTTGATTCCGTCAACGG--ACGAGATCCAAGCTGCCCAGTAGGATTCAGGATTGTCCATAGGATAGCAATCCCTTCCGCGGGTTTTACCCAAG-----------------------------------------GGGGGGCGGTATCCAGTTGAAT-CCTTCTCTGCGGGATTCCT---TGTT--TTGCACAAGG------TGAGATTTTGGGCAACAGCAGGTCTGTGATGCTCCTCAATGTTCTGGGCGACACGCGCACTACAATGTCAGTGAGAACAAGAAAAACGACTT---------TTGTCGGACCTACTCGATCAAAAGAGTGGGGAAACCCCG--------GAATCACATAGACCCACTTGGGACCGAGTATTGCAATTATTGGTCGCGCAACGAGGAATGTCTCGTAGGCGCAGCTCATCAA-----ACTGTGCCGA--TTACGTCCCTGCCATTTGTACACACCGCCCGTCGTTGTTTCCGATGATGGTGGAATACAGGTGATCGGACAGTCGAGC-------GTTTCGCTTGACTGAAA-GTTCACCGATATTTCTTCAATAGAGGAAGCAAAAGTCGT-------------------------------------AACAAGGTAGCT-----------------------------------------------------------------------------------------------------------------------------------------------------------------------------------------------------------------------------------------------------------------------------------------------------------------------------------------------------------------------------------------------------------------------------------------------------------------------------------------------------------------------------------------------------------------------------------------------------------------------------------------------------------------------------------------------------------------------------------------------------------------------------------------------------------------------------------------------------------------------------------------------------------------------------------------------------------------------------------------------------------------------------------------------------------------------------------------------------------------------------------------------------------------------------------------------------------------------------------------------------------------------------------------------------</ns2:sequence><ns2:name>JN006847.1_Trypanosoma_sp._LZ-2011_isolate_PAS71_18S_ribosomal_RNA_gene,_partial_sequence</ns2:name></ns2:Sequence><ns2:Sequence dsseqid="sq296" id="sq295"><ns2:sequence>----------------------------------------------------------------------------------------------------------------------------------------------------------------------------------------------------------------------------------------------------------------------------------------------------------------------------------------------------------------------------------------------------------TAGTC-----------ATATGCTTGTTTCAAGGACTTAGCCATGCATGCCTCAGAATCA--CTGCATTGCAGGAATCTGCGCATGGCTCATTACATCAGACGTAATCTGCCGCAAAAATGTTGCGGTC-TCCGCAAAATTGGATAACTTG--------------------------------------------------GCGAAACGCCAAGCTAATACATGAATTAAGG-GACGCGT-TCTGTTCCGGCGG-CAGGGCAACTTGCCGCCTTGGCGCGTCCAGCGAATGAATGAAAGTAAAA--CCAACGCCTTC----ACCGGCAGTAACACTTAGAAGTGCTGACTCAATTCATTCC-GTGCGAAAGCT-----------------------------GGGTTTTTTACCTGGCGTCTTTTGACGAACAACTGCCCTATCAGCCAGTGATGGCCGTGTAG---TGGACTGCCATGGCGTTGACGGGAGCGGGGGATTAGGGTTCGATTCCGGAGAGGGAGCCTGAGAAATAGCTACCACTTCTACGGAGGGCAGCA-------------GGCG-CGCAAATTGCCCAATGTCAAAAAAAAACGATGAGGCA-GCGAAAAGAAATAGAGCCGAGAGCGCCTT---TGGCGTTGTCGTATTCAATGGGGGATATTTAAACCCATCC-AAAATCGAGTAACAATTGGAGGACAAGTCTGGTGCCAGCACCCGCGGTAATTCCAGCTCCAAAAGCGTATAT------TAATGCTGTTGCTGTTAAAGGGTTCGTAGTTGAACTGTGGGCCTTTGAGGCGCATTGGTTTTGTCCC---------GTCCACTTCGGATCGGTGACCC--ATGCCCTTGAGGTCCGTGAACACACAGAACCAAG----AAAC-------ACGGG-AGTGGTACCTTCCTGATTCTCGCATGTCATGCATGCCAGG-GGGC-GCCCGTGATT-TTTACTGTGACTAAAAAAGTGTGACCAAAGCA-GTCAGT--CGACTTGAATTAGAAAGCATGGGATAACAA-AGGAGC---AGCCTATGGGCCACCGTTTCGGCTTTTGTTGGTTTT-AAAAGTCCATTGGAGATTATGGGGCTGC-GCGACAAGCGGCTGGGTGTCTTCTTCAAG-GAG----------GCAAC--------------------------------------CGTCGCCTTTGTGGGAAATCCGTGTCCATTCC------------------------------------------------------------------------------------------------------G--GGGGCTTCGGCTTCTCGTGTTTGGCGCCTTCCCTCAACTCGTGGCTTCCAGGAATGAAGGAGGGTAGTTCGG-GGGAGAACGTACTG-GTGCGTCAGAGGTGAAATTCTTAGA-CCGCACC-AAGACGAACTACAGCGAAGGCATTCTTCAAGGATACCTTCCTCAA-TCAAGAACCAGAGTGTGG-GGATCGAAGATG-ATTAGAGACCATTGTAGTCCACA---CTGCAA-ACGATGACACCCATGAATTGGGGAGTTTT---------TGGTCG-CAGGCGGAGTCGGGTTCGCCCCGCACT----------------------------------------------------------------------------TCG--CCTCACCAATAGATATCAATTTACGTGCATATTCTATTCGTCCC--------------TCGCAA----------GGGGGGCCTATAACGGGAATATCCTCAGCACGTTATCTGACTTCT-TCACGCGAAAGCTTTGAGGTTACAGTCTCAGGGGGGAGTACGTT-CGCAA----GGGTG-AAACTTAAAGAAATTGACGGA--ATGGCACCACAAGACGTGGAGCGTGCGGTTTAATTTGACTCAACACGGGGAACTTTA-CCAGATCCGGACAGGGTGAGGATTGACAGATTGAGTGTTCTTTCTCGATCCCCTGAATGGTGGTGCATGGCCGCTTTTGGTCGGTGGAGTGATTTGTTT-GGTTGATTCCGTCAACGG--ACGAGATCCAAGCTGCCCAGTAGGATTCAGGATTGTCCATAGGATAGCAATCCCTTCCGCGGGTTTTACCCAAG-----------------------------------------GGGGGGCGGTATCCAGTTGAAT-CCTTCTCTGCGGGATTCCT---TGTT--TTGCACAAGG------TGAGATTTTGGGCAACAGCAGGTCTGTGATGCTCCTCAATGTTCTGGGCGACACGCGCACTACAATGTCAGTGAGAACAAGAAAAACGACTT---------TTGTCGGACCTACTCGATCAAAAGAGTGGGGAAACCCCG--------GAATCACGTAGACCCACTTGGGACCGAGTATTGCAATTATTGGTCGCGCAACGAGGAATGTCTCGTAGGCGCAGCTCATCAA-----ACTGTGCCGA--TTACGTCCCTGCCATTTGTACACACCGCCCGTCGTTGTTTCCGATGATGGTGGAATACAGGTGATCGGACAGTCGAGC-------GTTTCGCTTGACTGAAA-GTTCACCGATATTTCTTCAATAGAGGAAGCAAAAGTCGT-------------------------------------AACAAGGTAGCT-----------------------------------------------------------------------------------------------------------------------------------------------------------------------------------------------------------------------------------------------------------------------------------------------------------------------------------------------------------------------------------------------------------------------------------------------------------------------------------------------------------------------------------------------------------------------------------------------------------------------------------------------------------------------------------------------------------------------------------------------------------------------------------------------------------------------------------------------------------------------------------------------------------------------------------------------------------------------------------------------------------------------------------------------------------------------------------------------------------------------------------------------------------------------------------------------------------------------------------------------------------------------------------------------------</ns2:sequence><ns2:name>JN006846.1_Trypanosoma_sp._LZ-2011_isolate_PAS72_18S_ribosomal_RNA_gene,_partial_sequence</ns2:name></ns2:Sequence><ns2:Sequence dsseqid="sq298" id="sq297"><ns2:sequence>-----------------------------TGCTTGTTTCAAGGACTTAGCCATGCATGCCTCAGAATCACTGCAT-TGCAGGAATCTGCGCATGGCT-CATTACATCAGACGTAATCTGCCGCAAAAATTTTGC-GGTTTCCGCAACATTGGATAACTTGGCGAAACGCCAAGCTAATACATGAACCAATCGGACGCTCTC--TGTTCCGGCTGCGGGG------CAACTCGTGGTCATGGGACGTCCAGCGAATGAATGAAATTAAAACCAATGCCCTCACCGGC--AGTAACACC-CAGAAGTGTTGATTCAATTCATTCCGTGCGAAAGCCGGGTTT---TACCCGGCGTCTTTTGACGAACAACTGCCCTATCAGCCAGTGATGGCCGTGTAGTGGACTGCCATGGCGTTGACGGGAGCGGGGGATTAGGGTTCGATTCCGGAGAGGGAGCCTGAGAA------------ATAGCTACCACTTCTACGGAGGGCAGCAGGCGCGCAAATTGCCCAATG-TCAAAAAAAAACGATGAGGCAGCGAAAAGAAATAGAGCCGACAGTGCCTTTGGCATTGTCGTT-TTCAATGGGGGATATTTAAACCCATCCAAAATCGAGTAACAATTGG---AGGACAAG-TC-TGGTGCCAGCACCCGCGGTAATTCCAGCTCCAAAAGCGTA---------TATTAATGCTGTT-------GCTGTTAA-AGGGTTCGTAGTTGAATTGAGGGCCTT--TGAGGCG------------------------------------------------------------------------------------------------------------------------------------------------------------------------------------------------------------------------------------------------------------------------------------------------------------------------------------------------------------------------------------------------------------------------------------------------------------------CAATGGTTTAGTCCC---------GTCCACCTCGGATTGGTGACCC--ATGCCCTTGAGGTCCGTGAACACTCAG--AAACA----AGAAAC----ACGGGAGTGGTTCCTTTCCTGATTTT-CGCATGTCATGCATGCCA-G-GGGGCGCCCGTGATTTTTTACTGTGACTAAAAAAGTGTGACCAAAGCAGTCATTT--CGACTTGAATTAGAAAGCATGGGATAACAA-AGGAGC---AGCCTATAGGCCACCGTTTCGGCTTTTGTTGGTTTT-AACAGTCTATTGGAGATTATGGGGCTGT-GCGACAAGCGCTCGAGTGTGTGTACTCCTTTTGGGG-----TGACACT--------------------------------------CGGCGCCTTTGTGGGAAATCTGCGGGTGTACGTT---------------------------------------------------------------------------------------------------CTCGGGCTTCGGCTTCGCAGGGCACATCCGTCTTCCCTCAACTCGCGGCATCCAGGAATGAAGGAGGGTAGTTCGG-GGGAGAACGTACTG-GTGCGTCAGAGGTGAAATTCTTAGA-CCGCACC-AAGACGAACTACAGCGAAGGCATTCTTCAAGGATACCTTCCTCAATCAAG--AACCAAAGTGTGGGGATCGAAGATG-ATTAGAGACCATTGTAGTCCACA---CTGCAA-ACGATGACACCCATGAATTGGGGAGTTTT---------TGGTCGTAGGCG-GGGTCGGGTTCATCTCGCTCC----------------------------------------------------------------------------TCGTCTCGCCAATGTATATCAAT--TTACGTGCATATTCTTTCTGGTCC--------------CTCCTCTCGCAAGAGGGGGGGTCCTTCTACGGGAATATCCTCAGCACGTTATCTGACTTCT-TCACGCGAAAGCTTTGAGGTTACAGTCTCAGGGGGGAGTACGTT-C----GCAAGAGTGAAACTTAAAGAAATTGACGGA---ATGGCACCACAAGACGTGGAGCGTGCGGTTTAATTTGACTCAACACGGGGAACTTTA-CCAGATCCGGACAGGGTGAGGATTGACAGATTGAGTGTTCTTTCTCGATCCCCTGAATGGTGGTGCATGGCCGCTTTTGGTCGGTGGAGTGATTTGTTT-GGTTGATTCCGTCAACGG--ACGAGATCCAAGCTGCCCAGTAGGATTCAGAATTGCCCATAGGATAGCAATCCCTTCCGCGGGTTTTACCCAAG-----------------------------------------GGGGGGCGGTATTCGTTTGTATCC-TTCTCTGCGGGATTCCT---TGTT--TTGCGCAAGG------TGAGATTTTGGGCAACAGCAGGTCTGTGATGCTCCTCAATGTTCTGGGCGACACGCGCACTACAATGTCAGTGAGAACAAGAAAAACGACTT---------CTGTCGGACCTACTTGATCAAAAGAGTGGGAAAACCCCG--------GAATCACATAGACCCACTTGGGACCGAGTATTGCAATTATTGGTCGCGCAACGAGGAATGTCTCGTAGGCGCAGCTCATCAA-----ACTGTGCCGA--TTACGTCCCTGCCATTTGTACACACCGCCCGTCGTTGTTTCCGATGATGGTGCAATACAGGTGATCGGACAGTCGGGT-------GCTTCACCCTGACCGAAAGTTCACCGATATTTCTTCAATAGAGGAAGCAAAAG----------------------------------------------------------------------------------------------------------------------------------------------------------------------------------------------------------------------------------------------------------------------------------------------------------------------------------------------------------------------------------------------------------------------------------------------------------------------------------------------------------------------------------------------------------------------------------------------------------------------------------------------------------------------------------------------------------------------------------------------------------------------------------------------------------------------------------------------------------------------------------------------------------------------------------------------------------------------------------------------------------------------------------------------------------------------------------------------------------------------------------------------------------------------------------------------------------------------------------------------------------------------------------------------------------------------------------------------------------</ns2:sequence><ns2:name>AB242822.1_Trypanosoma_sapaensis_gene_for_18S_ribosomal_RNA,_partial_sequence</ns2:name></ns2:Sequence><ns2:Sequence dsseqid="sq300" id="sq299"><ns2:sequence>------------------------------------------------------------------------------------------------------------------------------------------------------------------------------------------------------------------------------------------------------------------------------------------------------------------------------------------------------------------------------------------------------------------------------------------------------------------------------------------------------------------------------------------------------------------------------------------------------------------------------------------------------------------------------------------------------------------------------------------------------------------------------------------------------------------------------------------------------------------------------------------------------------------------------------------------------------------------------------------------------------------------------------------------------------------------------------------------------------------------------------------------------------------------------------------------------------------------------------------------------------------------------------------------------------------------------------------------------------------------------------------------------------------------GACTTTTGCTTCCTCTATTGAAGCAATATCGGTGAA-CTTTCGGTCGCCCGAGACGAGCGACGGTCCGATCACCTGCATTGCACCATCATCGGAAACAACGAC--------GGGCGGTGTGTACAAATGGCAGGGACGTAATCGGCACAGTTTGATGAGCTGCG-CCT----------ACGAGACAT-----TCCTCGTTGCGCGACCAATAATTGCAATACTCGGTCCCAAGTGGGTC----------------------TACGTGATTCCGTGGT---TTCCCCGCTCTTTTGATCAAGCGGGAGCGACA-TTGTGAAGTGCCGCTCGGACTCTTGTTCTCAC-TGACATTGTAGTGCGCGTGTC-GCCCAGAACATTGAGGAGCATCACAGACCTGCTGTTGCCCAAAATCTCACCTTGCGCGAAAA---GCAAGGAATCCCG-CAGAGAAGGGGCCTGTAAAAAGAAGGATGACGACCACCGTTGGGGAAAAAATCCCCGCCGGAGGGACTGCTGTCCT--------GTGTGGACAATCCCG--GCACCTACTGGGCAGCTTGGA-------TCTCGTCCGTTGACGGAATCAACCAAACAA-ATCACTCCACCGACCAAAAGCGGCCATGCACCACCATTCAGGGGATCGAGAAAGAACACTCCATCTGTCAATCCTCACCCTGTCCG--GATCTGGTAAAGTTCCCCGTGTTGAGT------------------------------------------C-----AAATTAAACCGCTCGCTCCACGTCTTGTGGTGCCAT-TCCGTCAAT--------TTCTTTAAGT-----TTCACTCTTGCGAACGTACTCCCCCCT-------GAAACTGTAACCTCCAAGCTTTCGCGTGAAGAAGTAAGAAACGTGCTGAGGATATTCCCGTAAAAAACCCCGGAAGAACCTCAAAAG---AGGGAACCGGGGGTGATAGAATAGGCACGTAAATTGATAA------------------ATAAATTG----GGGCCGAGGGTCGGCACTAAAGGCCGCCACACGGGAACCCAA---------TGATGTTCCCCAATTCATGGGTGTCATGGTTTGCAGTGTGGACTACAATGGTCTCTAATCATCTTTGATCCCCACACTTTGGTTCTTGATTGAGGAAGGTATCCTTGAAGAATGCCTTCGCTGTAGTTCGT---------CTTGGTGCGGTCT---------------AAGAATTTCACCTCTGACGCACCAGTACGTTCTCCCCCGAACTACCCTCCTTCATTCCTGGAAGCCGCGCGTCGCAATGAATGTAAAAAAACATCACGAAGA--GCCGAATGT---GCGC------GCCGCAAAAATGAGACACGAAACACCGTCCCAAGG-C---------ACGCGGCCCCATAATCTCCCAAGGACTTCTAAAACCAACAAAAGCCGAAACGGTGGCCCCAGGGCTGATGCTTCGTTATCCCATGCTTTGTAATTCAAGTCGGCAGACTGCTTTGGT------------C----G-----CACTTTTTTGGTCACAGTAAAATTCACGGACGCCCCCTCGCA--------------TGCATG----------------ACATGC-------GTGAAA-GTGAGGAGGAACCGCTCCCGTGTTTCTTGTATCTGAGTGTGTTCACGGGCCACGAGGGCGTGGG-------------------TCAAAACACGTCCGAGGTGGACGGGACTGGCACGGCACAAAACTACGTGGCCCACAGTTCAACTACG---------------------------AACCCTTTAACAGCAACAGCATTAATATAC-------GCTTTTGGAGCTGGAATTACCG-------CGGGTGCTGGCACCAGACT----TGTCCTCCAATTGTTACTCGATATTGGATGGGTTTGAGTATCCCCCA---------------------------------------------------TTGAAA--AC--AACCATGCACTAGGGCACGGTCGGC--TCTATTTCTTTTCGCTGCCTCATCGTAT---TTTTTCGACATTGGGCAATTTGCGCGCCTGCTGCCCTCCG----TAGAAGTGGTAGCTAT----TTCTCAGGCTCCCTCTCCGGAATCGAACCCTA----------------------ATCCCCCGCTCCCGTCAAC-------------------------------------------------------------------GCCATGGCAGTCCACTA-----CACGGCCATCACTGGCTGATA-------------------GGGCAGTTGTTCGTCAGTAGACGCCGAGCAACAAGGCTCGGCTTTCGCACGGAATGAATTGAGTCAACACGTCTGAGTGTTACTGCCCCCGGGTGGAGGCGTTGGTTCT---AATTTCATTCATTCGCTGGACGTCCCATCGCCACGACAAGTGCGTAAACACAAGCCGCGACATAGAAAA----AGAGAGCGTCCGATTGGTTCATGTATTAGCTT-------------GGCGTTTCGCCAAGTTATCCAGTAATGCGGAGACCGCAAAATTTTGGCGGCAGA-------------TTACGTCTGATGTAAT--GAGCCATGCGCAGATTCC-----TGCAATGCAGTGATTCTGAGGC-----------------------------------ATGC---------------------------------------------------------------------------------------------------------------------------------------------------------------------------------------------------------A---------------------------------------------------</ns2:sequence><ns2:name>KR858265.1_Trypanosoma_evansi_18S_ribosomal_RNA_gene,_partial_sequence</ns2:name></ns2:Sequence><ns2:Sequence dsseqid="sq302" id="sq301"><ns2:sequence>---------------------------------------------------------GCCTCAGAATCACTGCAT-TGCAGGAATCTGCGCATGGCT-CATTACATCAGACGTAATCTGCCGCAAAAATTTTGC-GGTCTCCGCAACAGTGGATAACTTGGCGAAACGCCAAGCTAATACATGAACCAAACGGACGCTCTC--TGTTCCGGCTGCGGGGGGGCGACCCCCTGTGGTCATGGGACGTCCAGCGAATGAATGAAATTAAAACCAACGCCCTCACCGGC--AGTAACACC-CAGAAGTGTTGATTCAATTCATTCCGTGCGAAAGCCGGATTC---TTTCCGGCGTCTTTTGACGAACAACTGCCCTATCAGCCAGTGATGGCCGTGTAGTGGACTGCCATGGCGTTGACGGGAGCGGGGGATTAGGGTTCGATTCCGGAGAGGGAGCCTGAGAA------------ATAGCTACCACTTCTACGGAGGGCAGCAGGCGCGCAAATTGCCCAATG-TCAAAAAAAAACGATGAGGCAGCGAAAAGAAATAGAGCCGACAGTGCCTTTGGCATTGTCGTT-TTCAATGGGGGATATTTAAACCCATCCAAAATCGAGTAACAATCGG---AGGACAAG-TC-TGGTGCCAGCACCCGCGGTAATTCCAGCTCCAAAAGCGTA---------TATTAATGCTGTT-------GCTGTTAA-AGGGTTCGTAGTTGAATTGTGGGCCCT--TGAGGCG------------------------------------------------------------------------------------------------------------------------------------------------------------------------------------------------------------------------------------------------------------------------------------------------------------------------------------------------------------------------------------------------------------------------------------------------------------------CAATGGTTTAGTCCC---------GTCCACCTCGGATTGGTGACCC--ATGCCCTTGGGGCCCGTGAACACTCAG--AAACA----AGAAAC----ACGGGAGTGGTTCCTTTCCTGATTCT-CGCATGTCATGCATGCCA-G-GGGGCGCCCGTGATTTTTTACTGTGACTAAAAAAGTGTGACCAAAGCAGTCATTT--CGACTTGAATTAGAAAGCATGGGATAACAA-AGGAGC---AGCCTATAGGCCACCGTTTCGGCTTTTGTTGGTTTT-AACAGTCTATTGGAGATTATGGGGCTGT-GCGACAAGCGCTCGAGTGCTCTC-----CTTTTCGG-----TGACACT--------------------------------------CGGCGCCTTTGTGGGAAATCCGCGGTTGCCTCGG---------------------------------------------------------------------------------------------------CAGGCTTCGGCCTCGCAGAGAGTACTTCCGTCTTCCCTCAACTCGCGGCATCCAGGAATGAAGGAGGGTAGTTCGG-GGGAGAACGTACTG-GTGCGTCAGAGGTGAAATTCTTAGA-CCGCACC-AAGACGAACTACAGCGAAGGCATTCTTCAAGGATACCTTCCTCAATCAAG--AACCAAAGTGTGGGGATCGAAGATG-ATTAGAGACCATTGTAGTCCACA---CTGCAA-ACGATGACACCCATGAATTGGGGAGTTTT---------TGGTCGTAGGCG-GGGTCGGGTTCATCTCGCTCC----------------------------------------------------------------------------TCGTCTCGCCAATGTATATCAAT--TTACGTGCATATTCTTTTTGGTCC--------------TCGCA----------AGAGGTCCT-CTTACGGGAATATCCTCAGCACGTTATCTGACTTCT-TCACGCGAAAGCTTTGAGGTTACAGTCTCAGGGGGGAGTACGTT-C----GCAAGAGTGAAACTTAAAGAAATTGACGGA---ATGGCACCACAAGACGTGGAGCGTGCGGTTTAATTTGACTCAACACGGGGAACTTTA-CCAGATCCGGACAGGGTGAGGATTGACAGATTGAGTGTTCTTTCTCGATCCCCTGAATGGTGGTGCATGGCCGCTTTTGGTCGGTGGAGTGATTTGTTT-GGTTGATTCCGTCAACGG--ACGAGATCCAAGCTGCCCAGTAGGATTCAGAATTGCCCATAGGATAGCAATCCCTTCTGCGGGTTTTACCCAAT-----------------------------------------GGGGGGCGGTATTCGTTTGTATCC-TTCTCTGCGGGATTCCT---TGTT--TTGCGCAAGG------TGAGATTTTGGGCAACAGCAGGTCTGTGATGCTCCTCAATGTTCTGGGCGACACGCGCACTACAATGTCAGTGAGAACAAGAAAAACGACTT---------CTGTCGGACCTACTTGATCAAAAGAGTGGGAAAACCCCG--------GAATCACATGGACCCACTTGGGACCGAGTATTGCAATTATTGGTCGCGCAACGAGGAATGACTCGTAGGCGCAGCTCATCAA-----ACTGTGCCGA--TTACGTCCCTGCCATTTGTACACACCGCCCGTCGTTGTTTCCGATGATGGTGCAATACAGGTGATCGGACAGTCGGGT-------GCTTCACC-TGACCGAAAGTTCACCGATATTTCTTCAATAGAGGAAGCAAAAGTCGT-------------------------------------AACAAGGTAGCTGTAGGTGAACCTGCAGCTGGATCA-----------------------------------------------------------------------------------------------------------------------------------------------------------------------------------------------------------------------------------------------------------------------------------------------------------------------------------------------------------------------------------------------------------------------------------------------------------------------------------------------------------------------------------------------------------------------------------------------------------------------------------------------------------------------------------------------------------------------------------------------------------------------------------------------------------------------------------------------------------------------------------------------------------------------------------------------------------------------------------------------------------------------------------------------------------------------------------------------------------------------------------------------------------------------------------------------------------------------------------------------------------------------------</ns2:sequence><ns2:name>FJ694763.1_Trypanosoma_grosi_isolate_Cha1_18S_ribosomal_RNA_gene,_partial_sequence</ns2:name></ns2:Sequence><ns2:Sequence dsseqid="sq304" id="sq303"><ns2:sequence>-----------------------------------------------------------------------------------------------------------------------------------------------------------------------------------------------------------------------------------------------------------------------------------------------------------------------------------------------------TTGATCTGGTTGATTCT--------------------GCCA-----------GTAGTC-----------ATATGCTTGTTTCAAGGACTTAGCCATGCATGCCTCAGAATCA--CTGCATTGCAGGAATCTGCGCATGGCTCATTACATCAGACGTAATCTGCCGCAAAAATGTTGCGGTC-TCCGCAAAATTGGATAACTTG--------------------------------------------------GCGAAACGCCAAGCTAATACATGAACCAA-ACGGACGCTCTCTGTTCCGGCGG-TGGGGAAACTCACCGTTATGGGACGTCCAGCGAATGAATGAAAGTAAAA--CCAATGCCTTC----ACCGGCAGTAACACCCAGAAGTGTTGACTCAATTCATTC-CGTGCGAAAGCT-----------------------------GGGTTTTTTACCCGGCGTCTTTTGACGAACAACTGCCCTATCAGCCAGTGATGGCCGTGTAG---TGGACTGCCATGGCGTTGACGGGAGCGGGGGATTAGGGTTCGATTCCGGAGAGGGAGCCTGAGAAATAGCTACCACTTCTACGGAGGGCAGCA-------------GGCG-CGCAAATTGCCCAATGTCAAAAAAAAACGATGAGGCA-GCGAAAAGAAATAGAGCCGACAGTGCCTAT---GGTATTGTCGTTTTCAATGGGGGATATTTAAACCCATCC-AAAATCGAGTAACAATTGGAGGACAAGTCTGGTGCCAGCACCCGCGGTAATTCCAGCTCCAAAAGCGTATAT------TAATGCTGTTGCTGTTAAAGGGTTCGTAGTTGAATTGTGGGCCTTTGAGGCGCAATGGTTTTGTCCC---------ATCCACTTCGGATCGGTGACCC--ATGCCCTTGAGGTCCGTGAACACTCAGAAACAAG----AAAC-------ACGGG-AGTGGTTCCTTCCTGATTTTCGCATGTCATGCATGCCAGG-GGGC-GCCCGTGATT-TTTACTGTGACTAAAAAAGTGTGACCAAAGCA-GTCATT--CGACTTGAATTAGAAAGCATGGGATAACAA-AGGAGC---AGCCTATGGGCCACCGTTTCGGCTTTTGTTGGTTTT-AAAAGTCCATTGGAGATTATGGGGCTGT-GCGACAAGCGGCTGGGTGTTTCCCTCTCGGGGAC-A----------CC--------------------------------------CGTCGCCTTTGTGGGAAATCCGTGCCCTGAT---------------------------------------------------------------------------------------------------------TCGAGTTTCGGCTCGTTA-TCTTGGCACCTTCCCTCAACTCGCGGCATCCAGGAATGAAGGAGGGTAGTTCGG-GGGAGAACGTACTG-GTGCGTCAGAGGTGAAATTCTTAGA-CCGCACC-AAGACGAACTACAGTGTAGGCATTCTTCAAGGATACCTTCCTCAA-TCAAGAACCTAAGTGTGG-GGATCGAAGATG-ATTAGAGACCATTGTAGTCCACA---CTGCAA-ACGATGACACCCATGAATTGGGGAGTTTT---------TGGTCG-CAGGCAAGGTCGGGTTTACCTCGCTCC----------------------------------------------------------------------------TTG--CCTCACCAATGGATATCAATTTACGTGCATAATCTTTTCGGACC--------------CTTTAC----------CG-GGTCCTTTAACGGGAATATCCTCAGCACGTTATCTGACTTCT-TCACGCGAAAGCTTTGAGGTTACAGTCTCAGGG-GGGAGTACGT-TCG---CAAGAGTGAAACTTAAAGAAATTGACGGAATGG---CACCACAAGACGTGGAGCGTGCGGTTTAATTTGACTCAACACGGGGAACTTTA-CCAGATCCGGACAGGGTGAGGATTGACAGATTGAGTGTTCTTTCTCGATCCCTTGAATGGTGGTGCATGGCCGCTTTTGGTCGGTGGAGTGATTTGTTT-GGTTGATTCCGTCAACGG--ACGAGATCCAAGCTGCCCAGTAGGATTCAGAATTGCCCATAGGATAGCAATCCCTTCCGCGGGTTTTACCCAAG-----------------------------------------GGGGGGCGGTATTCGTTTGTAT-CCTTCTCTGCGGGATTCCT---TGTT--TTGCGCAAGG------TGAGATTTTGGGCAACAGCAGGTCTGTGATGCTCCTCAATGTTCTGGGCGACACGCGCACTACAATGTCAGTGAGAACAAGAAAAACGACTT---------TTGTCGGACCTACTTGATCAAAAGAGTGGGAAAACCCCG--------GAATCACATAGACCCACTTGGGACCGAGTATTGCAATTATTGGTCGCGCAACGAGGAATGTCTCGTAGGCGCAGCTCATCAA-----ACTGTGCCCGATTACGGTCCCTGCCATTTGTACACACCGCCCGTCGTTGTTTCCGATGATGGTGAAATACAGGTGATCGGACAGTCGAGT-------GTTTTCACTTGACCGAAAGTTCACCGATATTTCTTCAATAGAGGAAG----------------------------------------------------------------------------------------------------------------------------------------------------------------------------------------------------------------------------------------------------------------------------------------------------------------------------------------------------------------------------------------------------------------------------------------------------------------------------------------------------------------------------------------------------------------------------------------------------------------------------------------------------------------------------------------------------------------------------------------------------------------------------------------------------------------------------------------------------------------------------------------------------------------------------------------------------------------------------------------------------------------------------------------------------------------------------------------------------------------------------------------------------------------------------------------------------------------------------------------------------------------------------------------------------------------------------------------------------------------</ns2:sequence><ns2:name>KF586848.1_Trypanosoma_terrestris_isolate_CBT_61_18S_ribosomal_RNA_gene,_partial_sequence</ns2:name></ns2:Sequence><ns2:Sequence dsseqid="sq306" id="sq305"><ns2:sequence>----------------------------------------------------------------------------------------------------------------------------------------------------------------------------------------------------------------------------------------------------------------------------------------------------------------------------------------------------------------------------------------------------------TAGTC-----------ATATGCTTGTTTCAAGGACTTAGCCATGCATGCCTCAGAATCA--CTGCATTGCAGGAATCTGCGCATGGCTCATTACATCAGACGTAATCTGCCGCAAAAATTTTGCGGTT-TCCGCAACATTGGATAACTTG--------------------------------------------------GCGAAACGCCAAGCTAATACATGAACCAAAG-GGACGATCTCTGTTCTGG-CGGTGGGGCAACTCACCGCCATGGGACGTCCAGCGAATGAATGAAAGTAAAA--TCAATGCCTTA----ACCGGCAGTAACACCCAGAAGTGTTGACTCAATTCATTC-CGTGCGAAAGCC-----------------------------GGGTT--TTACCCGGCGTCTTTTGACGAACAACTGCCCTATCAGCCAGTGATGGCCGTGTAG---TGGACTGCCATGGCGTTGACGGGAGCGGGGGATTAGGGTTCGATTCCGGAGAGGGAGCCTGAGAAATAGCTACCACTTCTACGGAGGGCAGCA-------------GGCG-CGCAAATTGCCCAATGTCAAAAAAAAACGATGAGGCA-GCGAAAAGAAATAGAGCCGACGGTGCCTA---GTGCATTGTCGTATTCAATGGGGGATATTTAAACCCATCC-AAAATCGAGTAACAATTGGAGGACAAGTCTGGTGCCAGCACCCGCGGTAATTCCAGCTCCAAAG-CGTATAT------TAATGCTGTTGCTGT-TAAGGGTTCGTAGTTGAATTGAGGGCCTTTGAGGCGCAATGGT-TTGTCCC---------GTCCACTTCGGATTGGTGACCC--ATGCCCTTGAGGTCCGTGAACACTCAGAAACAAG----AAACAC--GGGAGTG-----GTACCTTTCCTGATTTACGCATGTCATGCATGCCAGG-GGGCGCC-C-GTGATTTTTACTGTGACTAAAAAAGTGTGACCAAAGCA-GTCATT--CGACTTGAATTAGAAAGCATGGGATAACAA-AGGAGC---AGCCTATGGGCCACCGTTTCGGCTTTTGTTGGTTTT-AAAAGTCCATTGGAGATTATGGGGCTGT-GCGACAAGCGGCTTGGTGTATTCCCCTTTACTGGGG-------GCACC--------------------------------------AGTCGCCTTTGTGAGAAATCCGTGGCGTT-ATTG-----------------------------------------------------------------------------------------------------TATAAACTTCGGTTTATCAATTTCGTCGCCTTCTCGCAACTCGCGGCATCCAGGAATGAAGGAGGGTAGTTCGG-GGGAGAACGTACTG-GTGCGTCAGAGGTGAAATTCTTAGA-CCGCACC-AAGACGAACTACAGCGAAGGCATTCTTCAAGGAT-ACCTTCCTCAATCAAG-AACCAAAGTGTGGGGATCGAAGATG-ATTAGAGACCATTGTAGTCCACA---CTGC-A-AACGATGACACCCATGAATTGGGGAGTTT---------TTGGTCGTAGGCGAGGACGGGTTCATCTCGC-T-----------------------------------------------------------------------------CCTTGTCTCGCCAATGTATATCAATTTACGTGCATATTCTTTTCGGTTC--------------TCGCAA----------GG-GAACCTTTAACGGGAATATCCTCAGCACGTTATCTGACTTCT-TCACGCGAAAGCTTTGAGGTTACAGTCTCAGGGGGGAGTACGTT-C----GCAAGAGTGAAACTTAAAGAAATTGACGGAAT---GGCACCACAAGACGTGGAGCGTGCGGTTTAATTTGACTCAACACGGGGAACTTTA-CCAGATCCGGACAGGGTGAGGATTGACAGATTGAGTGTTCTTTCTCGATCCCCTGAATGGTGGTGCATGGCCGCTTTTGGTCGGTGGAGTGATTTGTTT-GGTTGATTCCGTCAACGG--ACGAGATCCAAGCTGCCCAGTAGGATTCAGAATTGCCCATAGGATAGCAATCCCTTCCGCGGGTTTTACCCAAG-----------------------------------------GTGGGGCGGTATTCGTTTGTATCC-TTCTCTGCGGGATTCCT---TGTT--TTGCACAAGG------TGAGATTTTGGGCAACAGCAGGTCTGTGATGCTCCTCAATGTTCTGGGCGACACGCGCACTACAATGTCAGTGAGAACAAGAAAAACGACTT---------TTGTCGGACCTACTTGATCAAAAGAGTGGGAAAACCCCG--------GAATCACATAGACCCACTTGGGACCGAGTATTGCAATTATTGGTCGCGCAACGAGGAATGTCTCGTAGGCGCAGCTCATCAA-----ACTGTGCCGA--TTACGTCCCTGCCATTTGTACACACCGCCCGTCGTTGTTTCCGATGATGGTGCAATACAGGTGATCGGACAGTCGGGT-------TTTTAACCCGGCCGAAA-GTTCACCGATATTTCTTCAATAGAGGAAGCAAAAGTCGT-------------------------------------AACAAGGTAGCT-----------------------------------------------------------------------------------------------------------------------------------------------------------------------------------------------------------------------------------------------------------------------------------------------------------------------------------------------------------------------------------------------------------------------------------------------------------------------------------------------------------------------------------------------------------------------------------------------------------------------------------------------------------------------------------------------------------------------------------------------------------------------------------------------------------------------------------------------------------------------------------------------------------------------------------------------------------------------------------------------------------------------------------------------------------------------------------------------------------------------------------------------------------------------------------------------------------------------------------------------------------------------------------------------------</ns2:sequence><ns2:name>JN006838.1_Trypanosoma_sp._LZ-2011_isolate_CUL5_18S_ribosomal_RNA_gene,_partial_sequence</ns2:name></ns2:Sequence><ns2:Sequence dsseqid="sq308" id="sq307"><ns2:sequence>----------------------------------------------------------------------------------------------------------------------------------------------------------------------------------------------------------------------------------------------------------------------------------------------------------------------------------------------------------------------------------------------------------TAGTC-----------ATATGCTTGTTTCAAGGACTTAGCCATGCATGCCTCAGAATCA--CTGCATTGCAGGAATCTGCGCATGGCTCATTACATCAGACGTAATCTGCCGCAAAAATGTTGCGGTC-TCCGCAAAATTGGATAACTTG--------------------------------------------------GCGAAACGCCAAGCTAATACATGAATTAAGG-GACGCGTTTCTGTTTCGGCGG-CGGGGCAACTCGTCGCCTTGGCGCGTCCGGCGAATGAATGAAAGTAAAA--CCAACGCCTTC----ACCGGCAGTAACACTTAGAAGTGCTGACTCAATTCATTCC-GTGCGAAAGCT-----------------------------GGGTTTTTTACCTGGCGTCTTTTGACGAACAACTGCCCTATCAGCCAGCGATGGCCGTGTAG---TGGACTGCCATGGCGTTGACGGGAGCGGGGGATTAGGGTTCGATTCCGGAGAGGGAGCCTGAGAAATAGCTACCACTTCTACGGAGGGCAGCA-------------GGCG-CGCAAATTGCCCAATGTCAAAAAAAAACGATGAGGCA-GCGAAAAGAAATAGAGCCGAGAGCGCCTT---TGGCGTTGTCGTTTTCAATGGGGGATATTTAAACCCATCC-AAAATCGAGTAACAATTGGAGGACAAGTCTGGTGCCAGCACCCGCGGTAATTCCAGCTCCAAAAGCGTATAT------TAATGCTGTTGCTGTTAAAGGGTTCGTAGTTGAACTGTGGGCCTTTGAGGCGCATTGGTTTTGTCCC---------GTCCACTTCGGATCGGTGACCC--ATGCCCTTGAGGTCCGTGAACACACAGAACCAAG----AAAC-------ACGGG-AGTGGTACCTTCCTGATTCTCGCATGTCATGCATGCCAGG-GGGC-GCCCGTGATT-TTTACTGTGACTAAAAAAGTGTGACCAAAGCA-GTCAGT--CGACTTGAATTAGAAAGCATGGGATAACAA-AGGAGC---AGCCTATGGGCCACCGTTTCGGCTTTTGTTGGTTTT-AAAAGTCCATTGGAGATTATGGGGCTGC-GCGACAAGCGGCTGGGTGTCTTCTTCAATGGAG----------GCAAC--------------------------------------CGTCGCCTTTGTGGGAAATCCGTGTCCATTCC------------------------------------------------------------------------------------------------------G--GGAGCTTCGGCATCTCGTGTTTGGCGCCTTCCCTCAACTCGTGGCTTCCAGGAATGAAGGAGGGTAGTTCGG-GGGAGAACGTACTG-GTGCGTCAGAGGTGAAATTCTTAGA-CCGCACC-AAGACGAACTACAGCGAAGGCATTCTTCAAGGATACCTTCCTCAA-TCAAGAACCAGAGTGTGG-GGATCGAAGATG-ATTAGAGACCATTGTAGTCCACA---CTGCAA-ACGATGACACCCATGAATTGGGGAGTTTT---------TGGTCG-CAGGCGAAGTCGGGTTCGCCCCGCACT----------------------------------------------------------------------------TCG--CCTCACCAATGGATATCAATTTACGTGCATATTCTATTCGTCCC--------------TCGCAA----------GGGGGGCCTATAACGGGAATATCCTCAGCACGTTATCTGACTTCT-TCACGCGAAAGCTTTGAGGTTACAGTCTCAGGGGGGAGTACGTT-CGCAA----GGGTG-AAACTTAAAGAAATTGACGGA--ATGGCACCACAAGACGTGGAGCGTGCGGTTTAATTTGACTCAACACGGGGAACTTTA-CCAGATCCGGACAGGGTGAGGATTGACAGATTGAGTGTTCTTTCTCGATCCCCTGAATGGTGGTGCATGGCCGCTTTTGGTCGGTGGAGTGATTTGTTT-GGTTGATTCCGTCAACGG--ACGAGATCCAAGCTGCCCAGTAGGATTCAGGATTGTCCATAGGATAGCAATCCCTTCCGCGGGTTTTACCCAAG-----------------------------------------GGGGGGCGGTATCCAGTTGAAT-CCTTCTCTGCGGGATTCCT---TGTT--TCGCGCAAGG------TGAGATTTTGGGCAACAGCAGGTCTGTGATGCTCCTCAATGTTCTGGGCGACACGCGCACTACAATGTCAGTGAGAACAAGAAAAACGACTT---------TTGTCGGACCTACTCGATCAAAAGAGTGGGGAAACCCCG--------GAATCACATAGACCCACTTGGGACCGAGTATTGCAATTATTGGTCGCGCAACGAGGAATGTCTCGTAGGCGCAGCTCATCAA-----ACTGTGCCGA--TTACGTCCCTGCCATTTGTACACACCGCCCGTCGTTGTTTCCGATGATGGTGGAATACAGGTGATCGGACAGTCGAGT-------GTTTCACTTGACTGAAA-GTTCACCGATATTTCTTCAATAGAGGAAGCAAAAGTCGT-------------------------------------AACAAGGTAGCT-----------------------------------------------------------------------------------------------------------------------------------------------------------------------------------------------------------------------------------------------------------------------------------------------------------------------------------------------------------------------------------------------------------------------------------------------------------------------------------------------------------------------------------------------------------------------------------------------------------------------------------------------------------------------------------------------------------------------------------------------------------------------------------------------------------------------------------------------------------------------------------------------------------------------------------------------------------------------------------------------------------------------------------------------------------------------------------------------------------------------------------------------------------------------------------------------------------------------------------------------------------------------------------------------------</ns2:sequence><ns2:name>JN006848.1_Trypanosoma_sp._LZ-2011_isolate_PAS96_18S_ribosomal_RNA_gene,_partial_sequence</ns2:name></ns2:Sequence><ns2:Sequence dsseqid="sq310" id="sq309"><ns2:sequence>--------------------------------------------------------------------------------------------------------------------------------------------------------------------------------------------------------------------------------------------------------------------------------------------------------------------------------------------------------------------------------------------------------------C-----------ATATGCTTGTTTCAAGGACTTAGCCATGCATGCCTCAGAATCACTG-CACTTGCAGGAATCTGCGCATGGCTCATTACATCAGACGTAATCTGCCGCAAACATGTTGCGGTT-TCCGCATTATTGGATAACTTG--------------------------------------------------GCGAAACGCCAAGCTAATACATGAGTAGAAGGAACGTTCTCTGTACCGGGTAGTGGGGCAACTCACTGCTTATGGGACGTTCAGCGAATGAATGAAAGTAAGACCAATGCCCTCTT----GAGGGCAGTATCACCTAGAAGTGTTGACTCAATTCATTCCGTGCGAAAGC--------------------------------CGGATT--TTCCGGCGTCTTTTGACGAACAACTGCCCTATCAGCCAGTGATGGCCGTGTAG---TGGACTGCCATGGCGTTGACGGGAGCGGGGGATTAGGGTTCGATTCCGGAGAGGGAGCCTGAGAAATAGCTACCACTTCTACGGAGGGCAGCA-------------GGCG-CGCAAATTGCCCAATGTCAAAACAAACG-ATGAGGCA-GCGAAAAGAAATAGAGCCGACAGTCCCAT--TCGGGATTGTCGTATTCAATGGGGGTTATTTAATACCATCC-AATATCGAGTAACAATTGGAGGACAAGTCTGGTGCCAGCACCCGCGGTAATTCCAGCTCCAAAAGCGTATAT------TAATGCTGTTGCTGTTAAAGGGTTCGTAGTTGAATTGAGGGCCTCTGAGGCGCACTGGTA-TGTCCC---------GTTCACTTCGAATTGGTGACCC--AGGCCCTTGTGGTCCGTGAACATTCAGAAACAAG----AAAC-------ACGGG-AGTGGTTCCTTCCTGATTTTCGCATGTCATGCATGCCAGG-GGGCGC--CCGTGATTTTTACTGTGACTAAAAAAGTGTGACCAAAGCA-GTCATC--CGACTTGAATTAGAAAGCATGGGATAACAA-AGGAGC---AGCCTATGAGCTACCGTTTCGGCTTTTGTTGGTTTT-AAAAACTCATTGGAGATTATGGAGTTGT-GCGACAAGCGGCCGGGCGCCTATT-TATTTGGTG------------CC--------------------------------------CGTCGCCTTTGTGGGAAACCCGTACCGATGCAGGGAAGG--------------------------------------------------------------------------------------GC-----GGCTTCGGCTTGTCTTTTTTCCCTCTCGGTGCATTCCCTCAACTCACTGCTTCCAGGAATGAAGGAGGGTAGT-CGG-GGGAGAACGTACTG-GTGCGTCAGAGGTGAAATTCTTAGA-CCGCACC-AAGACGAACTACAGCGAAGGCATTCTTCAAGGATACCTTCCTCAA-TCAAGAACCAAAGTGTGG-GGATCGAAGATG-ATTAGAGACCATTGTAGTCCACA---CTGCAA-ACGATGACACCCATGAATTGGGGAGTTTT---------TGGTCG-CAGGCGGTGTCGGGTTCATCTCGCTCA----------------------------------------------------------------------------CTC--GTCTCACCAATGATATCAATTTACGTGCATATTCTTTTCGGTCC--------------CCGCAA----------GG-GGGCTTTTTACGGGAATATCCTCAGCACGTTTTCTTACTTCT-TCACGCGAAAGCTTTGAGGTTACAGTCTCAGGGGGGAGTACGTT-C----GCAAGAGTGAAACTTAAAGAAATTGACGGAAT---GGCACCACAAGACGTGGAGCGTGCGGTTTAATTTGACTCAACACGGGGAACTTTA-CCAGATCCGGACAGGGTGAGGATTGACAGATTGAGTGTTCTTTCTCGATCCCCTGAATGGTGGTGCATGGCCGCTTTTGGTCGGTGGAGTGATTTGTTT-GGTTGATTCCGTCAACGG--ACGAGATCCAAGCTGCCCAGTAGGATTCAGAATTGCCCATAGGATAGCAATCCCTTCCGCGGGTTTTACCTAAG-----------------------------------------GGGGGGCGGTATTCGTTTGTATCCTTCTCTGCGGGATTCCTT---GACT--TTGCACAAGG------TGAGATTTTGGGCAACAGCAGGTCTGTGATGCTCCTCAATGTTCTGGGCGACACGCGCACTACAATGTCAGTGAGAACAAGAAAAACGACTC---------TTGTCGTACCTACTTGATCAAAAGAGTGGGAAAACACCG--------GAATCACATAGACCCACTTGGGACCGAGTATTGCAATTATTGGTCGCGCAACGAGGAATGTCTCGTAGGCGCAGCTCATCAA-----ACTGTGCCGA--TTACGTCCCTGCCATTTGTACACACCGCCCGTCGTTGTTTCCGATGATGGTGCAATACAGGTGATCGGACAGTCGAGT-------GTCTCACTTGACTGAAA-GTTCACCGATATTGCTTCAATAGAGGAAGCAAAAGTCAA-------------------------------------TCGTCGA----------------------------------------------------------------------------------------------------------------------------------------------------------------------------------------------------------------------------------------------------------------------------------------------------------------------------------------------------------------------------------------------------------------------------------------------------------------------------------------------------------------------------------------------------------------------------------------------------------------------------------------------------------------------------------------------------------------------------------------------------------------------------------------------------------------------------------------------------------------------------------------------------------------------------------------------------------------------------------------------------------------------------------------------------------------------------------------------------------------------------------------------------------------------------------------------------------------------------------------------------------------------------------------------------------</ns2:sequence><ns2:name>MH635421.1_Trypanosoma_sp._18S_ribosomal_RNA_gene,_partial_sequence</ns2:name></ns2:Sequence><ns2:Sequence dsseqid="sq312" id="sq311"><ns2:sequence>--------------------------------------------------------------------------------------------------------------------------------------------------------------------------------------------------------------------------------------------------------------------------------------------------------------------------------------------------------------------------------------------------------------------------------------------------------------------------------------------------------------------------------------------------------------------------------------------------------------------------------------------------------------------------------------------------------------------------------------------------------------------------------------------------------------------------------------------------------------------------------------------------------------------------------------------------------------------------------------------------------------------------------------------------------------------------------------------------------------------------------------------------------------------------------------------------------------------------------------------------------------------------------------------------------------------------------------------------------------------------------------------------------------------------CTTTTGCTTCCTCTATTGAAGCAATATCGGTGAA-CTTTCGGTCGCCCGAGACGAGCGACGGTCCGATCACCTGTATTGCACCATCATCGAAAACAACGAC--------GGGCGGTGTGTACAAATGGCAGGGACGTAATCGGCACAGTTTGATGAGCTGCG-CCT----------ACGAGACAT-----TCCTCGTTGCGCGACCAATAATTGCAATACTCGGTCCCAAGTGGGTC----------------------TACGTGATTCCGTGGT---TTCCCCGCTCTTTTGATCAAGCGGGAGCGACA-TTGTGAAGTGCCGCTCGGACTCTTGTTCTCAC-TGACATTGTAGTGCGCGTGTC-GCCCAGAACATTGAGGAGCATCACAGACCTGCTGTTGCCCAAAATCTCACCTTGCGCGAAAA---GCAAGGAATCCCG-CAGAGTAGGGGCCTGTAAAAAGAAGGATGACGACCACCGTTGGGGAAAAAATCCCCGCCGGAGGGACTGCTGTCCT--------GTGTGGACAATCCCG--GCACCTACTGGGCAGCTTGGA-------TCTCGTCCGTTGACGGAATCAACCAAACAA-ATCACTCCACCGACCAAAAGCGGCCATGCACCACCATTCAGGGGATCGAGAAAGAACACTCCATCTGTCAATCCTCACCCTGTCCG--GATCTGGTAAAGTTCCCCGTGTTGAGT------------------------------------------C-----AAATTAAACCGCACGCTCCACGTCTTGTGGTGCCAT-TCCGTCAAT--------TTCTTTAAGT-----TTCACTCTTGCGAACGTACTCCCCCCT-------GAGACTGTAACCTCCAAGCTTTCGCGTGAAGAAGTAAGAAACGTGCTGAGGATATTCCCGTAAAAAACCCCGGAAGAACCTCAAAAG---AGGGAACCGGGGGTGATAGAATAGGCACGTAAATTGATAA------------------ATAAATTG----GGGCCGAGGGTCGGCACAAAAGGCCGCCACACGGGCACCCAA---------TGATGTTCCCCAATTCATGGGTGTCATGGTTTGCAGTGTGGACTACAATGGTCTCTAATCATCTTTGATCCCCACACTTTGGTTCATGATTGAGGAAGGTATCCTTGAAGAATGCCTTCGCTGTAGTTCGT---------CTTGGTGCGGTCT---------------AAGAATTTCACCTCTGACGCACCAGTACGTTCTCCCCCGAACTACCCTCCTTCATTCCTGGAAGCCGCGCGTCGCAATGAATGTAAAAAAACATCACGAAGA--GCCGAATGT---GCGC------GCCACAAAAATGAGACACGAAACACCGACCCAAGG-C---------ACGCGGCCCCATAATCTCCCAAGGACTTCAAAAACCAACAAAAGCCGAAACGGTGGCCCCAGGGCTGATGCTTCGTTATCCCATGCTTTGTAATTCAAGTCGGCAGACTGCTTTGGT------------C----G-----CACTTTTTTGGTCACAGTAAAATTCACGGACGCCCCCTCGCA--------------TGCATG----------------ACATGC-------GTGAAA-GTGGGGAGGAGCCGCTCCCGTGTTTCTTGTATCTGAGTGTGTTCACGGGCCACGAGGGCGTGGG-------------------TCAAAACACGTCCGAGGTGGACGGGACTGGCACGGCACAAAACTACGTGGCCCACAGTTCAACTACG---------------------------AACCCTTTAACAGCAACAGCATTAATATAC-------GCTTTTGGAGCTGGAATTACCG-------CGGGTGCTGGCACCAGACT----TGTCCTCCAATTGTTACTCGATATTGGATGGGTTTGAGTATCCCCCA---------------------------------------------------TTGAAA--AC--AACCATGCACTAGGGCACGGTCGGC--TCTATTTCTTTTCGCTGCCTCATCGTAT---TTTTTCGACATTGGGCAATTTGCGCGCCTGCTGCCCTCCG----TAGAAGTGGTAGCTAT----TTCTCAGGCTCCCTCTCCGGAATCGAACCCTA----------------------ATCCCCCGCTCCCGTCAAC-------------------------------------------------------------------GCCATGGCAGTCCACTA-----CACGGCCATCACTGGCTGATA-------------------GGGCAGTTGTTCGTCAGTAGACGCCGAGCAACAAGGCTCGGCTTTCGCACGGAATGAATTGAGTCAACACGTCTGAGTGTTACTGCCCCCGGGTGGAGGCGTTGGTTCT---AATTTCATTCATTCGCTGGACGTCCCATCGCCACGACAAGTGCGTAAACACAAGCCGCGACATAGAAAA----AGAGAGCGTCCGATTGGTTCATGTATTAGCTT-------------GGCGTTTCGCCAAGTTATCCAGTAATGCGGAGACCGCAAAATTTTGGCGGCAGA-------------TTACGTCTGATGTAAT--GAGCCATGCGCAGATTCC-----TGCAATGCAGTGATTCTGAGGC-----------------------------------ATGC---------------------------------------------------------------------------------------------------------------------------------------------------------------------------------------------------------ATGG------------------------------------------------</ns2:sequence><ns2:name>KR858262.1_Trypanosoma_evansi_18S_ribosomal_RNA_gene,_partial_sequence</ns2:name></ns2:Sequence><ns2:Sequence dsseqid="sq314" id="sq313"><ns2:sequence>----------------------------------------------------------------------------------------------------------------------------------------------------------------------------------------------------------------------------------------------------------------------------------------------------------------------------------------------------------------------------------------------------------TAGTC-----------ATATGCTTGTTTCAAGGACTTAGCCATGCATGCCTCAGAATCA--CTGCATTGCAGGAATCTGCGCATGGCTCATTACATCAGACGTAATCTGCCGCAAAAATTTTGCGGTT-TCCGCAACATTGGATAACTTG--------------------------------------------------GCGAAACGCCAAGCTAATACATGAACCAAAG-GGACGATCTCTGTTCTGG-CGGTGGGGCAACTCACCGCCATGGGACGTCCAGCGAATGAATGAAAGTAAAA--TCAATGCCTTA----ACCGGCAGTAACACCCAGAAGTGTTGACTCAATTCATTC-CGTGCGAAAGCC-----------------------------GGGTT--TTACCCGGCGTCTTTTGACGAACAACTGCCCTATCAGCCAGTGATGGCCGTGTAG---TGGACTGCCATGGCGTTGACGGGAGCGGGGGATTAGGGTTCGATTCCGGAGAGGGAGCCTGAGAAATAGCTACCACTTCTACGGAGGGCAGCA-------------GGCG-CGCAAATTGCCCAATGTCAAAAAAAAACGATGAGGCA-GCGAAAAGAAATAGAGCCGACGGTGCCTA---GTGCATTGTCGTATTCAATGGGGGATATTTAAACCCATCC-AAAATCGAGTAACAATTGGAGGACAAGTCTGGTGCCAGCACCCGCGGTAATTCCAGCTCCAAAAGCGTATAT------TAATGCTGTTGCTGTTAAAGGGTTCGTAGTTGAATTGAGGGCCTTTGAGGCGCAATGGT-TTGTCCC---------GTCCACTTCGGATTGGTGACCC--ATGCCCTTGAGGTCCGTGAACACTCAGAAACAAG----AAACAC--GGGAGTG-----GTACCTTTCCTGATTTACGCATGTCATGCATGCCAGG-GGGCGCC-C-GTGATTTTTACTGTGACTAAAAAAGTGTGACCAAAGCA-GTCATT--CGACTTGAATTAGAAAGCATGGGATAACAA-AGGAGC---AGCCTATGGGCCACCGTTTCGGCTTTTGTTGGTTTT-AAAAGTCCATTGGAGATTATGGGGCTGT-GCGACAAGCGGCTTGGTGTATTCCCCTTTACTGGGG-------GCACC--------------------------------------AGTCGCCTTTGTGAGAAATCCGTGGCGTT-ATTG-----------------------------------------------------------------------------------------------------TATAAACTTCGGTTTATCAATTTCGTCGCCTTCTCGCAACTCGCGGCATCCAGGAATGAAGGAGGGTAGTTCGG-GGGAGAACGTACTG-GTGCGTCAGAGGTGAAATTCTTAGA-CCGCACC-AAGACGAACTACAGCGAAGGCATTCTTCAAGGAT-ACCTTCCTCAATCAAG-AACCAAAGTGTGGGGATCGAAGATG-ATTAGAGACCATTGTAGTCCACA---CTGC-A-AACGATGACACCCATGAATTGGGGAGTTT---------TTGGTCGTAGGCGAGGACGGGTTCATCTCGC-T-----------------------------------------------------------------------------CCTTGTCTCGCCAATGTATATCAATTTACGTGCATATTCTTTTCGGTTC--------------TCGCAA----------GG-GAACCTTTAACGGGAATATCCTCAGCACGTTATCTGACTTCT-TCACGCGAAAGCTTTGAGGTTACAGTCTCAGGGGGGAGTACGTT-C----GCAAGAGTGAAACTTAAAGAAATTGACGGAAT---GGCACCACAAGACGTGGAGCGTGCGGTTTAATTTGACTCAACACGGGGAACTTTA-CCAGATCCGGACAGGGTGAGGATTGACAGATTGAGTGTTCTTTCTCGATCCCCTGAATGGTGGTGCATGGCCGCTTTTGGTCGGTGGAGTGATTTGTTT-GGTTGATTCCGTCAACGG--ACGAGATCCAAGCTGCCCAGTAGGATTCAGAATTGCCCATAGGATAGCAATCCCTTCCGCGGGTTTTACCCAAG-----------------------------------------GTGGGGCGGTATTCGTTTGTATCC-TTCTCTGCGGGATTCCT---TGTT--TTGCACAAGG------TGAGATTTTGGGCAACAGCAGGTCTGTGATGCTCCTCAATGTTCTGGGCGACACGCGCACTACAATGTCAGTGAGAACAAGAAAAACGACTT---------TTGTCGGACCTACTTGATCAAAAGAGTGGGAAAACCCCG--------GAATCACATAGACCCACTTGGGACCGAGTATTGCAATTATTGGTCGCGCAACGAGGAATGTCTCGTAGGCGCAGCTCATCAA-----ACTGTGCCGA--TTACGTCCCTGCCATTTGTACACACCGCCCGTCGTTGTTTCCGATGATGGTGCAATACAGGTGATCGGACAGTCGGGT-------TTTTAACCCGGCCGAAA-GTTCACCGATATTTCTTCAATAGAGGAAGCAAAAGTCGT-------------------------------------AACAAGGTAGCT-----------------------------------------------------------------------------------------------------------------------------------------------------------------------------------------------------------------------------------------------------------------------------------------------------------------------------------------------------------------------------------------------------------------------------------------------------------------------------------------------------------------------------------------------------------------------------------------------------------------------------------------------------------------------------------------------------------------------------------------------------------------------------------------------------------------------------------------------------------------------------------------------------------------------------------------------------------------------------------------------------------------------------------------------------------------------------------------------------------------------------------------------------------------------------------------------------------------------------------------------------------------------------------------------------</ns2:sequence><ns2:name>JN006834.1_Trypanosoma_sp._LZ-2011_isolate_CUL2_18S_ribosomal_RNA_gene,_partial_sequence</ns2:name></ns2:Sequence><ns2:Sequence dsseqid="sq316" id="sq315"><ns2:sequence>----------------------------------------------------------------------------------------------------------------------------------------------------------------------------------------------------------------------------------------------------------------------------------------------------------------------------------------------------------------------------------------------------------TAGTC-----------ATATGCTTGTTTCAAGGACTTAGCCATGCATGCCTCAGAATCA--CTGCATTGCAGGAATCTGCGCATGGCTCATTACATCAGACGTAATCTGCCGCAAAAATATTGCGGTT-TCCGCAACATTGGATAACTTG--------------------------------------------------GCGAAACGCCAAGCTAATACATGAACCAAAG-GGACGCTCTCTGTTCCGG-CGGTGGGGCAACTCACCGCCATGGGACGTCCAGCGAATGAATGAAAGTAAAA--TCAATGCCTTA----ACCGGCAGTAACACCCAGAAGTGTTGACTCAATTCATTC-CGTGCGAAAGCC-----------------------------GGGTT--TTACCCGGCGTCTTTTGACGAACAACTGCCCTATCAGCCAGTGATGGCCGTGTAG---TGGACTGCCATGGCGTTGACGGGAGCGGGGGATTAGGGTTCGATTCCGGAGAGGGAGCCTGAGAAATAGCTACCACTTCTACGGAGGGCAGCA-------------GGCG-CGCAAATTGCCCAATGTCAAAAAAAAACGATGAGGCA-GCGAAAAGAAATAGAGCCGACGGTGCCTA---GTGCATTGTCGTATTCAATGGGGGATATTTAAACCCATCC-AAAATCGAGTAACAATTGGAGGACAAGTCTGGTGCCAGCACCCGCGGTAATTCCAGCTCCAAAAGCGTATAT------TAATGCTGTTGCTGTTAA-GGGTTCGTAGTTGAATTGAGGGCCTTTGAGGCGCAATGGT-TTGTCCC---------GTCCACTTCGGATTGGTGACCC--ATGCCCTTGAGGTCCGTGAACACTCAGAAACAAG----AAACAC--GGGAGTG-----GTACCTTTCCTGATTTACGCATGTCATGCATGCCAGG-GGGCGCC-C-GTGATTTTTACTGTGACTAAAAAAGTGTGACCAAAGCA-GTCATT--CGACTTGAATTAGAAAGCATGGGATAACAA-AGGAGC---AGCCTATGGGCCACCGTTTCGGCTTTTGTTGGTTTT-AAAAGTCCATTGGAGATTATGGGGCTGT-GCGACAAGCGGCTGGGTGTATTCCCCTTTACTGGGG-------GCAAC--------------------------------------CGTCGCCTTTGTGAGAAATCCGTGGCGTTAATTG-----------------------------------------------------------------------------------------------------TATAGGCTTCGGTTTATCAATTTCGTCGCCTTCTCGCAACTCGCGGCATCCATGAATGAAGGAGGGTAGTTCGG-GGGAGAACGTACTG-GTGCGTCAGAGGTGAAATTCTTAGA-CCGCACC-AAGACGAACTACAGCGAAGGCATTCTTCAAGGAT-ACCTTCCTCAATCAAG-AACCAAAGTGTGGGGATCGAAGATG-ATTAGAGACCATTGTAGTCCACA---CTGC-A-AACGATGACACCCATGAATTGGGGAGTTT---------TTGGTCGTAGGCGAGGACGGGTTCATCTCGC-T-----------------------------------------------------------------------------CCTTGTCTCGCCAATGTATATCAATTTACGTGCATATTCTTTTCGGTCC--------------TCGCAA----------GG-GGACCTTTAACGGGAATATCCTCAGCACGTTATCTGACTTCT-TCACGCGAAAGCTTTGAGGTTACAGTCTCAGGGGGGAGTACGTT-C----GCAAGAGTGAAACTTAAAGAAATTGACGGAAT---GGCACCACAAGACGTGGAGCGTGCGGTTTAATTTGACTCAACACGGGGAACTTTA-CCAGATCCGGACAGGGTGAGGATTGACAGATTGAGTGTTCTTTCTCGATCCCCTGAATGGTGGTGCATGGCCGCTTTTGGTCGGTGGAGTGATTTGTTT-GGTTGATTCCGTCAACGG--ACGAGATCCAAGCTGCCCAGTAGGATTCAGAATTGCCCATAGGATAGCAATCCCTTCCGCGGGTTTTACCCAAG-----------------------------------------GTGGGGCGGTATTCGTTTGTATCC-TTCTCTGCGGGATTCCT---TGTT--TTGCACAAGG------TGAGATTTTGGGCAACAGCAGGTCTGTGATGCTCCTCAATGTTCTGGGCGACACGCGCACTACAATGTCAGTGAGAACAAGAAAAACGACTT---------TTGTCGGACCTACTTGATCAAAAGAGTGGGAAAACCCCG--------GAATCACATAGACCCACTTGGGACCGAGTATTGCAATTATTGGTCGCGCAACGAGGAATGTCTCGTAGGCGCAGCTCATCAA-----ACTGTGCCGA--TTACGTCCCTGCCATTTGTACACACCGCCCGTCGTTGTTTCCGATGATGGTGCAATACAGGTGATCGGACAGTCGGGT-------TTTTAACTCGGCCGAAA-GTTCACCGATATTTCTTCAATAGAGGAAGCAAAAGTCGT-------------------------------------AACAAGGTAGCT-----------------------------------------------------------------------------------------------------------------------------------------------------------------------------------------------------------------------------------------------------------------------------------------------------------------------------------------------------------------------------------------------------------------------------------------------------------------------------------------------------------------------------------------------------------------------------------------------------------------------------------------------------------------------------------------------------------------------------------------------------------------------------------------------------------------------------------------------------------------------------------------------------------------------------------------------------------------------------------------------------------------------------------------------------------------------------------------------------------------------------------------------------------------------------------------------------------------------------------------------------------------------------------------------------</ns2:sequence><ns2:name>JN006832.1_Trypanosoma_sp._LZ-2011_isolate_PAS112_18S_ribosomal_RNA_gene,_partial_sequence</ns2:name></ns2:Sequence><ns2:Sequence dsseqid="sq318" id="sq317"><ns2:sequence>----------------------------------------------------------------------------------------------------------------------------------------------------------------------------------------------------------------------------------------------------------------------------------------------------------------------------------------------------------------------------------------------------------TAGTC-----------ATATGCTTGTTTCAAGGACTTAGCCATGCATGCCTCAGAATCA--CTGCATTGCAGGAATCTGCGCATGGCTCATTACATCAGACGTAATCTGCCGCAAAAATTTTGCGGTT-TCCGCAACATTGGATAACTTG--------------------------------------------------GCGAAACGCCAAGCTAATACATGAACCAAAG-GGACGATCTCTGTTCTGG-CGGTGGGGCAACTCACCGCCATGGGACGTCCAGCGAATGAATGAAAGTAAAA--TCAATGCCTTA----ACCGGCAGTAACACCCAGAAGTGTTGACTCAATTCATTC-CGTGCGAAAGCC-----------------------------GGGTT--TTACCCGGCGTCTTTTGACGAACAACTGCCCTATCAGCCAGTGATGGCCGTGTAG---TGGACTGCCATGGCGTTGACGGGAGCGGGGGATTAGGGTTCGATTCCGGAGAGGGAGCCTGAGAAATAGCTACCACTTCTACGGAGGGCAGCA-------------GGCG-CGCAAATTGCCCAATGTCAAAAAAAAACGATGAGGCA-GCGAAAAGAAATAGAGCCGACGGTGCCTA---GTGCATTGTCGTATTCAATGGGGGATATTTAAACCCATCC-AAAATCGAGTAACAATTGGAGGACAAGTCTGGTGCCAGCACCCGCGGTAATTCCAGCTCCAAAAGCGTATAT------TAATGCTGTTGCTGTTAAAGGGTTCGTAGTTGAATTGAGGGCCTTTGAGGCGCAATGGT-TTGTCCC---------GTCCACTTCGGATTGGTGACCC--ATGCCCTTGAGGTCCGTGAACACTCAGAAACAAG----AAACAC--GGGAGTG-----GTACCTTTCCTGATTTACGCATGTCATGCATGCCAGG-GGGCGCC-C-GTGATTTTTACTGTGACTAAAAAAGTGTGACCAAAGCA-GTCATT--CGACTTGAATTAGAAAGCATGGGATAACAA-AGGAGC---AGCCTATGGGCCACCGTTTCGGCTTTTGTTGGTTTT-AAAAGTCCATTGGAGATTATGGGGCTGT-GCGACAAGCGGCTTGGTGTATTCCCCTTTACTGGGG-------GCACC--------------------------------------AGTCGCCTTTGTGAGAAATCCGTGGCGTT-ATTG-----------------------------------------------------------------------------------------------------TATAAACTTCGGTTTATCAATTTCGTCGCCTTCTCGCAACTCGCGGCATCCAGGAATGAAGGAGGGTAGTTCGG-GGGAGAACGTACTG-GTGCGTCAGAGGTGAAATTCTTAGA-CCGCACC-AAGACGAACTACAGCGAAGGCATTCTTCAAGGAT-ACCTTCCTCAATCAAG-AACCAAAGTGTGGGGATCGAAGATG-ATTAGAGACCATTGTAGTCCACA---CTGC-A-AACGATGACACCCATGAATTGGGGAGTTT---------TTGGTCGTAGGCGAGGACGGGTTCATCTCGC-T-----------------------------------------------------------------------------CCTTGTCTCGCCAATGTATATCAATTTACGTGCATATTCTTTTCGGTTC--------------TCGCAA----------GG-GAACCTTTAACGGGAATATCCTCAGCACGTTATCTGACTTCT-TCACGCGAAAGCTTTGAGGTTACAGTCTCAGGGGGGAGTACGTT-C----GCAAGAGTGAAACTTAAAGAAATTGACGGAAT---GGCACCACAAGACGTGGAGCGTGCGGTTTAATTTGACTCAACACGGGGAACTTTA-CCAGATCCGGACAGGGTGAGGATTGACAGATTGAGTGTTCTTTCTCGATCCCCTGAATGGTGGTGCATGGCCGCTTTTGGTCGGTGGAGTGATTTGTTT-GGTTGATTCCGTCAACGG--ACGAGATCCAAGCTGCCCAGTAGGATTCAGAATTGCCCATAGGATAGCAATCCCTTCCGCGGGTTTTACCCAAG-----------------------------------------GTGGGGCGGTATTCGTTTGTATCC-TTCTCTGCGGGATTCCT---TGTT--TTGCACAAGG------TGAGATTTTGGGCAACAGCAGGTCTGTGATGCTCCTCAATGTTCTGGGCGACACGCGCACTACAATGTCAGTGAGAACAAGAAAAACGACTT---------TTGTCGGACCTACTTGATCAAAAGAGTGGGAAAACCCCG--------GAATCACATAGACCCACTTGGGACCGAGTATTGCAATTATTGGTCGCGCAACGAGGAATGTCTCGTAGGCGCAGCTCATCAA-----ACTGTGCCGA--TTACGTCCCTGCCATTTGTACACACCGCCCGTCGTTGTTTCCGATGATGGTGCAATACAGGTGATCGGACAGTCGGGT-------TTTTAACCCGGCCGAAA-GTTCACCGATATTTCTTCAATAGAGGAAGCAAAAGTCGT-------------------------------------AACAAGGTAGCT-----------------------------------------------------------------------------------------------------------------------------------------------------------------------------------------------------------------------------------------------------------------------------------------------------------------------------------------------------------------------------------------------------------------------------------------------------------------------------------------------------------------------------------------------------------------------------------------------------------------------------------------------------------------------------------------------------------------------------------------------------------------------------------------------------------------------------------------------------------------------------------------------------------------------------------------------------------------------------------------------------------------------------------------------------------------------------------------------------------------------------------------------------------------------------------------------------------------------------------------------------------------------------------------------------</ns2:sequence><ns2:name>JN006837.1_Trypanosoma_sp._LZ-2011_isolate_PAS44_18S_ribosomal_RNA_gene,_partial_sequence</ns2:name></ns2:Sequence><ns2:Sequence dsseqid="sq320" id="sq319"><ns2:sequence>----------------------------------------------------------------------------------------------------------------------------------------------------------------------------------------------------------------------------------------------------------------------------------------------------------------------------------------------------------------------------------------------------------TAGTC-----------ATATGCTTGTTTCAAGGACTTAGCCATGCATGCCTCAGAATCA--CTGCATTGCAGGAATCTGCGCATGGCTCATTACATCAGACGTAATCTGCCGCAAAAATTTTGCGGTT-TCCGCAACATTGGATAACTTG--------------------------------------------------GCGAAACGCCAAGCTAATACATGAACCAAAG-GGACGATCTCTGTTCTGG-CGGTGGGGCAACTCACCGCCATGGGACGTCCAGCGAATGAATGAAAGTAAAA--TCAATGCCTTA----ACCGGCAGTAACACCCAGAAGTGTTGACTCAATTCATTC-CGTGCGAAAGCC-----------------------------GGGTT--TTACCCGGCGTCTTTTGACGAACAACTGCCCTATCAGCCAGTGATGGCCGTGTAG---TGGACTGCCATGGCGTTGACGGGAGCGGGGGATTAGGGTTCGATTCCGGAGAGGGAGCCTGAGAAATAGCTACCACTTCTACGGAGGGCAGCA-------------GGCG-CGCAAATTGCCCAATGTCAAAAAAAAACGATGAGGCA-GCGAAAAGAAATAGAGCCGACGGTGCCTA---GTGCATTGTCGTATTCAATGGGGGATATTTAAACCCATCC-AAAATCGAGTAACAATTGGAGGACAAGTCTGGTGCCAGCACCCGCGGTAATTCCAGCTCCAAAAGCGTATAT------TAATGCTGTTGCTGTTAAAGGGTTCGTAGTTGAATTGAGGGCCTTTGAGGCGCAATGGT-TTGTCCC---------GTCCACTTCGGATTGGTGACCC--ATGCCCTTGAGGTCCGTGAACACTCAGAAACAAG----AAACAC--GGGAGTG-----GTACCTTTCCTGATTTACGCATGTCATGCATGCCAGG-GGGCGCC-C-GTGATTTTTACTGTGACTAAAAAAGTGTGACCAAAGCA-GTCATT--CGACTTGAATTAGAAAGCATGGGATAACAA-AGGAGC---AGCCTATGGGCCACCGTTTCGGCTTTTGTTGGTTTT-AAAAGTCCATTGGAGATTATGGGGCTGT-GCGACAAGCGGCTTGGTGTATTCCCCTTTACTGGGG-------GCACC--------------------------------------AGTCGCCTTTGTGAGAAATCCGTGGCGTT-ATTG-----------------------------------------------------------------------------------------------------TATAAACTTCGGTTTATCAATTTCGTCGCCTTCTCGCAACTCGCGGCATCCAGGAATGAAGGAGGGTAGTTCGG-GGGAGAACGTACTG-GTGCGTCAGAGGTGAAATTCTTAGA-CCGCACC-AAGACGAACTACAGCGAAGGCATTCTTCAAGGAT-ACCTTCCTCAATCAAG-AACCAAAGTGTGGGGATCGAAGATG-ATTAGAGACCATTGTAGTCCACA---CTGC-A-AACGATGACACCCATGAATTGGGGAGTTT---------TTGGTCGTAGGCGAGGACGGGTTCATCTCGC-T-----------------------------------------------------------------------------CCTTGTCTCGCCAATGTATATCAATTTACGTGCATATTCTTTTCGGTTC--------------TCGCAA----------GG-GAACCTTTAACGGGAATATCCTCAGCACGTTATCTGACTTCT-TCACGCGAAAGCTTTGAGGTTACAGTCTCAGGGGGGAGTACGTT-C----GCAAGAGTGAAACTTAAAGAAATTGACGGAAT---GGCACCACAAGACGTGGAGCGTGCGGTTTAATTTGACTCAACACGGGGAACTTTA-CCAGATCCGGACAGGGTGAGGATTGACAGATTGAGTGTTCTTTCTCGATCCCCTGAATGGTGGTGCATGGCCGCTTTTGGTCGGTGGAGTGATTTGTTT-GGTTGATTCCGTCAACGG--ACGAGATCCAAGCTGCCCAGTAGGATTCAGAATTGCCCATAGGATAGCAATCCCTTCCGCGGGTTTTACCCAAG-----------------------------------------GTGGGGCGGTATTCGTTTGTATCC-TTCTCTGCGGGATTCCT---TGTT--TTGCACAAGG------TGAGATTTTGGGCAACAGCAGGTCTGTGATGCTCCTCAATGTTCTGGGCGACACGCGCACTACAATGTCAGTGAGAACAAGAAAAACGACTT---------TTGTCGGACCTACTTGATCAAAAGAGTGGGAAAACCCCG--------GAATCACATAGACCCACTTGGGACCGAGTATTGCAATTATTGGTCGCGCAACGAGGAATGTCTCGTAGGCGCAGCTCATCAA-----ACTGTGCCGA--TTACGTCCCTGCCATTTGTACACACCGCCCGTCGTTGTTTCCGATGATGGTGCAATACAGGTGATCGGACAGTCGGGT-------TTTTAACCCGGCCGAAA-GTTCACCGATATTTCTTCAATAGAGGAAGCAAAAGTCGT-------------------------------------AACAAGGTAGCT-----------------------------------------------------------------------------------------------------------------------------------------------------------------------------------------------------------------------------------------------------------------------------------------------------------------------------------------------------------------------------------------------------------------------------------------------------------------------------------------------------------------------------------------------------------------------------------------------------------------------------------------------------------------------------------------------------------------------------------------------------------------------------------------------------------------------------------------------------------------------------------------------------------------------------------------------------------------------------------------------------------------------------------------------------------------------------------------------------------------------------------------------------------------------------------------------------------------------------------------------------------------------------------------------------</ns2:sequence><ns2:name>JN006836.1_Trypanosoma_sp._LZ-2011_isolate_PAS110_18S_ribosomal_RNA_gene,_partial_sequence</ns2:name></ns2:Sequence><ns2:Sequence dsseqid="sq322" id="sq321"><ns2:sequence>----------------------------------------------------------------------------------------------------------------------------------------------------------------------------------------------------------------------------------------------------------------------------------------------------------------------------------------------------------------------------------------------------------TAGTC-----------ATATGCTTGTTTCAAGGACTTAGCCATGCATGCCTCAGAATCA--CTGCATTGCAGGAATCTGCGCATGGCTCATTACATCAGACGTAATCTGCCGCAAAAATTTTGCGGTT-TCCGCAACATTGGATAACTTG--------------------------------------------------GCGAAACGCCAAGCTAATACATGAACCAAAG-GGACGATCTCTGTTCTGG-CGGTGGGGCAACTCACCGCCATGGGACGTCCAGCGAATGAATGAAAGTAAAA--TCAATGCCTTA----ACCGGCAGTAACACCCAGAAGTGTTGACTCAATTCATTC-CGTGCGAAAGCC-----------------------------GGGTT--TTACCCGGCGTCTTTTGACGAACAACTGCCCTATCAGCCAGTGATGGCCGTGTAG---TGGACTGCCATGGCGTTGACGGGAGCGGGGGATTAGGGTTCGATTCCGGAGAGGGAGCCTGAGAAATAGCTACCACTTCTACGGAGGGCAGCA-------------GGCG-CGCAAATTGCCCAATGTCAAAAAAAAACGATGAGGCA-GCGAAAAGAAATAGAGCCGACGGTGCCTA---GTGCATTGTCGTATTCAATGGGGGATATTTAAACCCATCC-AAAATCGAGTAACAATTGGAGGACAAGTCTGGTGCCAGCACCCGCGGTAATTCCAGCTCCAAAAGCGTATAT------TAATGCTGTTGCTGTTAAAGGGTTCGTAGTTGAATTGAGGGCCTTTGAGGCGCAATGGT-TTGTCCC---------GTCCACTTCGGATTGGTGACCC--ATGCCCTTGAGGTCCGTGAACACTCAGAAACAAG----AAACAC--GGGAGTG-----GTACCTTTCCTGATTTACGCATGTCATGCATGCCAGG-GGGCGCC-C-GTGATTTTTACTGTGACTAAAAAAGTGTGACCAAAGCA-GTCATT--CGACTTGAATTAGAAAGCATGGGATAACAA-AGGAGC---AGCCTATGGGCCACCGTTTCGGCTTTTGTTGGTTTT-AAAAGTCCATTGGAGATTATGGGGCTGT-GCGACAAGCGGCTTGGTGTATTCCCCTTTACTGGGG-------GCACC--------------------------------------AGTCGCCTTTGTGAGAAATCCGTGGCGTT-ATTG-----------------------------------------------------------------------------------------------------TATAAACTTCGGTTTATCAATTTCGTCGCCTTCTCGCAACTCGCGGCATCCAGGAATGAAGGAGGGTAGTTCGG-GGGAGAACGTACTG-GTGCGTCAGAGGTGAAATTCTTAGA-CCGCACC-AAGACGAACTACAGCGAAGGCATTCTTCAAGGAT-ACCTTCCTCAATCAAG-AACCAAAGTGTGGGGATCGAAGATG-ATTAGAGACCATTGTAGTCCACA---CTGC-A-AACGATGACACCCATGAATTGGGGAGTTT---------TTGGTCGTAGGCGAGGACGGGTTCATCTCGC-T-----------------------------------------------------------------------------CCTTGTCTCGCCAATGTATATCAATTTACGTGCATATTCTTTTCGGTTC--------------TCGCAA----------GG-GAACCTTTAACGGGAATATCCTCAGCACGTTATCTGACTTCT-TCACGCGAAAGCTTTGAGGTTACAGTCTCAGGGGGGAGTACGTT-C----GCAAGAGTGAAACTTAAAGAAATTGACGGAAT---GGCACCACAAGACGTGGAGCGTGCGGTTTAATTTGACTCAACACGGGGAACTTTA-CCAGATCCGGACAGGGTGAGGATTGACAGATTGAGTGTTCTTTCTCGATCCCCTGAATGGTGGTGCATGGCCGCTTTTGGTCGGTGGAGTGATTTGTTT-GGTTGATTCCGTCAACGG--ACGAGATCCAAGCTGCCCAGTAGGATTCAGAATTGCCCATAGGATAGCAATCCCTTCCGCGGGTTTTACCCAAG-----------------------------------------GTGGGGCGGTATTCGTTTGTATCC-TTCTCTGCGGGATTCCT---TGTT--TTGCACAAGG------TGAGATTTTGGGCAACAGCAGGTCTGTGATGCTCCTCAATGTTCTGGGCGACACGCGCACTACAATGTCAGTGAGAACAAGAAAAACGACTT---------TTGTCGGACCTACTTGATCAAAAGAGTGGGAAAACCCCG--------GAATCACATAGACCCACTTGGGACCGAGTATTGCAATTATTGGTCGCGCAACGAGGAATGTCTCGTAGGCGCAGCTCATCAA-----ACTGTGCCGA--TTACGTCCCTGCCATTTGTACACACCGCCCGTCGTTGTTTCCGATGATGGTGCAATACAGGTGATCGGACAGTCGGGT-------TTTTAACCCGGCCGAAA-GTTCACCGATATTTCTTCAATAGAGGAAGCAAAAGTCGT-------------------------------------AACAAGGTAGCT-----------------------------------------------------------------------------------------------------------------------------------------------------------------------------------------------------------------------------------------------------------------------------------------------------------------------------------------------------------------------------------------------------------------------------------------------------------------------------------------------------------------------------------------------------------------------------------------------------------------------------------------------------------------------------------------------------------------------------------------------------------------------------------------------------------------------------------------------------------------------------------------------------------------------------------------------------------------------------------------------------------------------------------------------------------------------------------------------------------------------------------------------------------------------------------------------------------------------------------------------------------------------------------------------------</ns2:sequence><ns2:name>JN006835.1_Trypanosoma_sp._LZ-2011_isolate_PAS107_18S_ribosomal_RNA_gene,_partial_sequence</ns2:name></ns2:Sequence><ns2:Sequence dsseqid="sq324" id="sq323"><ns2:sequence>------------------------------------------------------------------------------------------------------------------------------------------------------------------------------------------------------------------------------------------------------------------------------------------------------------------------------------------------------------------------------------------------AGAACTGGTTGATCCTGCCAGTAGTCATATGCTTGTTTCAAGGAATTAGCCATGCATGCCTCAGAATCACT-GCATTGC-AGAA-TCTGAGCATGGCTCATTACATCAGACGTAATCTGCCGCAAACACCTTGCGGTTTTCCCGAACATTGGATAACTTGGCGAAACGCCAAGCTAATACATGAACCGAAGGGACGCTCTCTG--TTCCGGGCGGTGGGGC-GACTC-------------------------------------------ACCGTTATGGACGTCAGGACGTCCAGGAATGATGAAAGTAA--AACCAATGCCTTCA---GCTGGCAGTAACACCCGAGAGAGTGTTGAGCT---------------------GCAGATTCATGTCCGTGCG-AAA-------CCGGGTTAGCCGGCGAGCTTGTTGACAGCAACTGCCGCTGGTCAGCCGGATGCCGTG-TA---GTGACTGCCATGGCGTTGACGGGAGCGGGGGATTAGGGTTCGATTC----CGGAGAGAGGGAGAAATAGCTACCACTTCTACGGAGGGCAGCA-------------GGCG-CGCAAATTGCCCAATGTCAAAAAAAAAAGATGAGGCA-GCGAAAAGAAATAGAGTCGGCAGTCCCTT-AGTGGATTGTCGTTTTCAATGGGGGATTATTTAAACCCATCC-AATATCGAGTAACAATTGGA-GGCAAGTCTGGTGCCAGCACCCGCGTAATTCC-A-GCTCCAAAGCGTATAT------TAATGCTGTTGCTGTTAAAGGGTTCGTAGTTGAATTGAGGGCCTCCGAGGCGCACTGGTACGTCCC----------ATCCACTTCGGATCGGTGA-CC-CAGGCCCTTGCGGTCCGTGAACATACAATTTTTCAGAAACAAGAAACACGGGAGCGG-TTCC---TTCCTGATTCTCGCATGTCATGCATGCCA-G-GGGGCGTCCGTGA-TTTTTACTGTGACTAAAAAAGTGTGACCAAAGCA-GTCATC--CGACTTGAATTAGAAAGCATGGGATAACAA-AGGAGC---AGCCTATGGGCCACCGTTTCGGCTTTTGTTGGTTTT-AAAAGTCCATTGGAAATTATGGGGCTGT-GCGACAAGCGGCTGGGCGCGTGTGATCCT-CTTCGTAGGCCACCGCCCGTC---------------------------------------------------------------GCCTTTGCGG------------GAA-ATCAGCG------------------------TCACGTTT---------------------------------------------------------TATGCGTGGGTTCGGGTGG------CATCTGCTTA-----------------------------------------------CCCCTCTCACGCATGGGC--GCAGAGGTGAAATTCTTACAGCGAAGGCATTCTTCAAGGATACCTTCCTCAATCAAG--AACCAAAGTGTGGGGATCGAAGATG-ATTAGAGACCATTGTAGTCCACA---CTGCAA-ACGATGACACCCATGAATTGGGGAGTTTT---------TGGTCGAAGACGAGGGC-GAGTTCATCTCGTTCCTCTCGTCTC----------------------------------------------------------------------------GCCAATGTTTATCAATTTACGAGCATATTCTGTATGGT---------------CCCCTTCCGAAAGGGAGGGGCCTTTTTTTACCGGGATATCCTCAGCACG-TTTTCTTACTTCTTCACGCGAAAGCTTTGAGGTTACAGTCTCAGGGGG----GAGTACG-TTCGCAAGAGTGAAACTTAAAGAAATTGACGGA---ATGGCACCACAAGACGTGGAGCGTGCGTTTAATTTGACTC-AACACGGGGAACTTTA-CCAGATCCGGACAGGGTGAGGATTGACAGATTGAGTGTTCTTTCTCGATCCCCTGAATGGTGGTGCATGGCCGCTTTTGGTCGGTGGAGTGATTTGTTT-GGTTGATTCCGTCAACGG--ACGAGATCCAAGCTGCCCAGTAGGATTCAGGATTGCCCATAGGATAGGCAATG-----CCATTCCGCGGGTTTTAC-----------------------------CA----AGGGGGGGCCGGTAATCCGGTTGCAATCCTTCTCTGCTGGG-ATTC---CTTGTTTTGCACAAGG------TGAGATTTTGGGCAACAGCAGGTCTGTGATGCTCCTCAAGTTC-TGGGCGACACGCGCACTACAATGTCAGTGAGAACAAGAAAAACGACTT---------TTGTCGGACCTACTTGATCAAAAGAGTGGGAAAACCCCG--------GAATCACATAGACC-CATTGGGACCGAGTATTGCAATTATTGGCTGCGCAAGAGGCAATGTCTCTGTAGGCGC--AGCTCACT----AAACTGTGCCGATTAGCTCCCTGCCATTTGTACACACCGCCCGTCGTTGTTTCCGATGATGGTACAATACAGGTGATCGAAGCCTCGAGT-------GTTCA---CTTGACCGAAGTTCACCGATATTTCTTCAATAGAGGAAGC------------------AAAAG-------------------TCGTAACAAGGTAGCTGTAGGTGAACCTGCAGA------------------------------------------------------------------------------------------------------------------------------------------------------------------------------------------------------------------------------------------------------------------------------------------------------------------------------------------------------------------------------------------------------------------------------------------------------------------------------------------------------------------------------------------------------------------------------------------------------------------------------------------------------------------------------------------------------------------------------------------------------------------------------------------------------------------------------------------------------------------------------------------------------------------------------------------------------------------------------------------------------------------------------------------------------------------------------------------------------------------------------------------------------------------------------------------------------------------------------------------------------------------------------------</ns2:sequence><ns2:name>AF119810.1_Trypanosoma_ranarum_18S_ribosomal_RNA_gene,_partial_sequence</ns2:name></ns2:Sequence><ns2:Sequence dsseqid="sq326" id="sq325"><ns2:sequence>----------------------------------------------------------------------------------------------------------------------------------------------------------------------------------------------------------------------------------------------------------------------------------------------------------------------------------------------------------------------------------------------------------TAGTC-----------ATATGCTTGTTTCAAGGACTTAGCCATGCATGCCTCAGAATCA--CTGCATTGCAGGAATCTGCGCATGGCTCATTACATCAGACGTAATCTGCCGCAAAAATATTGCGGTT-TCCGCAACATTGGATAACTTG--------------------------------------------------GCGAAACGCCAAGCTAATACATGAACCAAAG-GGACGCTCTCTGTTCCGG-CGGTGGGGCAACTCACCGCCATGGGACGTCCAGCGAATGAATGAAAGTAAAA--TCAATGCCTTA----ACCGGCAGTAACACCCAGAAGTGTTGACTCAATTCATTC-CGTGCGAAAGCC-----------------------------GGGTT--TTACCCGGCGTCTTTTGACGAACAACTGCCCTATCAGCCAGTGATGGCCGTGTAG---TGGACTGCCATGGCGTTGACGGGAGCGGGGGATTAGGGTTCGATTCCGGAGAGGGAGCCTGAGAAATAGCTACCACTTCTACGGAGGGCAGCA-------------GGCG-CGCAAATTGCCCAATGTCAAAAAAAAACGATGAGGCA-GCGAAAAGAAATAGAGCCGACGGTGCCTA---GTGCATTGTCGTATTCAATGGGGGATATTTAAACCCATCC-AAAATCGAGTAACAATTGGAGGACAAGTCTGGTGCCAGCACCCGCGGTAATTCCAGCTCCAAAAGCGTATAT------TAATGCTGTTGCTGTTAAAGGGTTCGTAGTTGAATTGAGGGCCTTTGAGGCGCAATGGT-TTGTCCC---------GTCCACTTCGGATTGGTGACCC--ATGCCCTTGAGGTCCGTGAACACTCAGAAACAAG----AAACAC--GGGAGTG-----GTACCTTTCCTGATTTACGCATGTCATGCATGCCAGG-GGGCGCC-C-GTGATTTTTACTGTGACTAAAAAAGTGTGACCAAAGCA-GTCATT--CGACTTGAATTAGAAAGCATGGGATAACAA-AGGAGC---AGCCTATGGGCCACCGTTTCGGCTTTTGTTGGTTTT-AAAAGTCCATTGGAGATTATGGGGCTGT-GCGACAAGCGGCTGGGTGTATTCCCCTTTACTGGGG-------GCACC--------------------------------------CGTCGCCTTTGTGAGAAATCCGTGGCGTTAATTG-----------------------------------------------------------------------------------------------------TATAGGCTTCGGTTTATCAATTTCGTCGCCTTCTCGCAACTCGCGGCATCCAGGAATGAAGGAGGGTAGTTCGG-GGGAGAACGTACTG-GTGCGTCAGAGGTGAAATTCTTAGA-CCGCACC-AAGACGAACTACAGCGAAGGCATTCTTCAAGGAT-ACCTTCCTCAATCAAG-AACCAAAGTGTGGGGATCGAAGATG-ATTAGAGACCATTGTAGTCCACA---CTGC-A-AACGATGACACCCATGAATTGGGGAGTTT---------TTGGTCGTAGGCGAGGACGGGTTCATCTCGC-T-----------------------------------------------------------------------------CCTTGTCTCGCCAATGTATATCAATTTACGTGCATATTCTTTTCGGTCC--------------TCGCAA----------GG-GGACCTTTAACGGGAATATCCTCAGCACGTTATCTGACTTCT-TCACGCGAAAGCTTTGAGGTTACAGTCTCAGGGGGGAGTACGTT-C----GCAAGAGTGAAACTTAAAGAAATTGACGGAAT---GGCACCACAAGACGTGGAGCGTGCGGTTTAATTTGACTCAACACGGGGAACTTTA-CCAGATCCGGACAGGGTGAGGATTGACAGATTGAGTGTTCTTTCTCGATCCCCTGAATGGTGGTGCATGGCCGCTTTTGGTCGGTGGAGTGATTTGTTT-GGTTGATTCCGTCAACGG--ACGAGATCCAAGCTGCCCAGTAGGATTCAGAATTGCCCATAGGATAGCAATCCCTTCCGCGGGTTTTACCCAAG-----------------------------------------GTGGGGCGGTATTCGTTTGTATCC-TTCTCTGCGGGATTCCT---TGTT--TTGCACAAGG------TGAGATTTTGGGCAACAGCAGGTCTGTGATGCTCCTCAATGTTCTGGGCGACACGCGCACTACAATGTCAGTGAGAACAAGAAAAACGACTT---------TTGTCGGACCTACTTGATCAAAAGAGTGGGAAAACCCCG--------GAATCACATAGACCCACTTGGGACCGAGTATTGCAATTATTGGTCGCGCAACGAGGAATGTCTCGTAGGCGCAGCTCATCAA-----ACTGTGCCGA--TTACGTCCCTGCCATTTGTACACACCGCCCGTCGTTGTTTCCGATGATGGTGCAATACAGGTGATCGGACAGTCGGGT-------TTTTAACTCGGCCGAAA-GTTCACCGATATTTCTTCAATAGAGGAAGCAAAAGTCGT-------------------------------------AACAAGGTAGCT-----------------------------------------------------------------------------------------------------------------------------------------------------------------------------------------------------------------------------------------------------------------------------------------------------------------------------------------------------------------------------------------------------------------------------------------------------------------------------------------------------------------------------------------------------------------------------------------------------------------------------------------------------------------------------------------------------------------------------------------------------------------------------------------------------------------------------------------------------------------------------------------------------------------------------------------------------------------------------------------------------------------------------------------------------------------------------------------------------------------------------------------------------------------------------------------------------------------------------------------------------------------------------------------------------</ns2:sequence><ns2:name>JN006830.1_Trypanosoma_sp._LZ-2011_isolate_CUL15_18S_ribosomal_RNA_gene,_partial_sequence</ns2:name></ns2:Sequence><ns2:Sequence dsseqid="sq328" id="sq327"><ns2:sequence>----------------------------------------------------------------------------------------------------------------------------------------------------------------------------------------------------------------------------------------------------------------------------------------------------------------------------------------------------------------------------------------------------------TAGTC-----------ATATGCTTGTTTCAAGGACTTAGCCATGCATGCCTCAGAATCA--CTGCATTGCAGGAATCTGCGCATGGCTCATTACATCAGACGTAATCTGCCGCAAAAATATTGCGGTT-TCCGCAACATTGGATAACTTG--------------------------------------------------GCGAAACGCCAAGCTAATACATGAACCAAAG-GGACGCTCTCTGTTCCGG-CGGTGGGGCAACTCACCGCCATGGGACGTCCAGCGAATGAATGAAAGTAAAA--TCAATGCCTTA----ACCGGCAGTAACACCCAGAAGTGTTGACTCAATTCATTC-CGTGCGAAAGCC-----------------------------GGGTT--TTACCCGGCGTCTTTTGACGAACAACTGCCCTATCAGCCAGTGATGGCCGTGTAG---TGGACTGCCATGGCGTTGACGGGAGCGGGGGATTAGGGTTCGATTCCGGAGAGGGAGCCTGAGAAATAGCTACCACTTCTACGGAGGGCAGCA-------------GGCG-CGCAAATTGCCCAATGTCAAAAAAAAACGATGAGGCA-GCGAAAAGAAATAGAGCCGACGGTGCCTA---GTGCATTGTCGTATTCAATGGGGGATATTTAAACCCATCC-AAAATCGAGTAACAATTGGAGGACAAGTCTGGTGCCAGCACCCGCGGTAATTCCAGCTCCAAAAGCGTATAT------TAATGCTGTTGCTGTTAAAGGGTTCGTAGTTGAATTGAGGGCCTTTGAGGCGCAATGGT-TTGTCCC---------GTCCACTTCGGATTGGTGACCC--ATGCCCTTGAGGTCCGTGAACACTCAGAAACAAG----AAACAC--GGGAGTG-----GTACCTTTCCTGATTTACGCATGTCATGCATGCCAGG-GGGCGCC-C-GTGATTTTTACTGTGACTAAAAAAGTGTGACCAAAGCA-GTCATT--CGACTTGAATTAGAAAGCATGGGATAACAA-AGGAGC---AGCCTATGGGCCACCGTTTCGGCTTTTGTTGGTTTT-AAAAGTCCATTGGAGATTATGGGGCTGT-GCGACAAGCGGCTGGGTGTATTCCCCTTTACTGGGG-------GCACC--------------------------------------CGTCGCCTTTGTGAGAAATCCGTGGCGTTAATTG-----------------------------------------------------------------------------------------------------TATAGGCTTCGGTTTATCAATTTCGTCGCCTTCTCGCAACTCGCGGCATCCAGGAATGAAGGAGGGTAGTTCGG-GGGAGAACGTACTG-GTGCGTCAGAGGTGAAATTCTTAGA-CCGCACC-AAGACGAACTACAGCGAAGGCATTCTTCAAGGAT-ACCTTCCTCAATCAAG-AACCAAAGTGTGGGGATCGAAGATG-ATTAGAGACCATTGTAGTCCACA---CTGC-A-AACGATGACACCCATGAATTGGGGAGTTT---------TTGGTCGTAGGCGAGGACGGGTTCATCTCGC-T-----------------------------------------------------------------------------CCTTGTCTCGCCAATGTATATCAATTTACGTGCATATTCTTTTCGGTCC--------------TCGCAA----------GG-GGACCTTTAACGGGAATATCCTCAGCACGTTATCTGACTTCT-TCACGCGAAAGCTTTGAGGTTACAGTCTCAGGGGGGAGTACGTT-C----GCAAGAGTGAAACTTAAAGAAATTGACGGAAT---GGCACCACAAGACGTGGAGCGTGCGGTTTAATTTGACTCAACACGGGGAACTTTA-CCAGATCCGGACAGGGTGAGGATTGACAGATTGAGTGTTCTTTCTCGATCCCCTGAATGGTGGTGCATGGCCGCTTTTGGTCGGTGGAGTGATTTGTTT-GGTTGATTCCGTCAACGG--ACGAGATCCAAGCTGCCCAGTAGGATTCAGAATTGCCCATAGGATAGCAATCCCTTCCGCGGGTTTTACCCAAG-----------------------------------------GTGGGGCGGTATTCGTTTGTATCC-TTCTCTGCGGGATTCCT---TGTT--TTGCACAAGG------TGAGATTTTGGGCAACAGCAGGTCTGTGATGCTCCTCAATGTTCTGGGCGACACGCGCACTACAATGTCAGTGAGAACAAGAAAAACGACTT---------TTGTCGGACCTACTTGATCAAAAGAGTGGGAAAACCCCG--------GAATCACATAGACCCACTTGGGACCGAGTATTGCAATTATTGGTCGCGCAACGAGGAATGTCTCGTAGGCGCAGCTCATCAA-----ACTGTGCCGA--TTACGTCCCTGCCATTTGTACACACCGCCCGTCGTTGTTTCCGATGATGGTGCAATACAGGTGATCGGACAGTCGGGT-------TTTTAACTCGGCCGAAA-GTTCACCGATATTTCTTCAATAGAGGAAGCAAAAGTCGT-------------------------------------AACAAGGTAGCT-----------------------------------------------------------------------------------------------------------------------------------------------------------------------------------------------------------------------------------------------------------------------------------------------------------------------------------------------------------------------------------------------------------------------------------------------------------------------------------------------------------------------------------------------------------------------------------------------------------------------------------------------------------------------------------------------------------------------------------------------------------------------------------------------------------------------------------------------------------------------------------------------------------------------------------------------------------------------------------------------------------------------------------------------------------------------------------------------------------------------------------------------------------------------------------------------------------------------------------------------------------------------------------------------------</ns2:sequence><ns2:name>JN006831.1_Trypanosoma_sp._LZ-2011_isolate_PAS105_18S_ribosomal_RNA_gene,_partial_sequence</ns2:name></ns2:Sequence><ns2:Sequence dsseqid="sq330" id="sq329"><ns2:sequence>---------------------TAGTCATATGCTTGTTTCAAGGACTTAGCCATGCATGCCTCAGAATCACTGCAT-TGCAGGAATCTGCGCATGGCT-CATTACATCAGACGTAATCTGCCGCAAAAATGTTGC-GGTCTCCGCAAAATTGGATAACTTGGCGAAACGCCAAGCTAATACATGAATTAATGGACGCGTTC-TGTTCCGGCGGT-----GGGG---CAACTCACCGCTTTGGCGCGTCCGGCGAATGAATGAAAGTAAAACCAACGCCTTCACCGGC--AGTAACACTTTAGAAGTGCTGACTCAATTCATTCCGTGCGAAAGCTGGGTTTTTTTACCTGGCGTCTTTTGACGAACAACTGCCCTATCAGCCAGCGATGGCCGTGTAGTGGACTGCCATGGCGTTGACGGGAGCGGGGGATTAGGGTTCGATTCCGGAGAGGGAGCCTGAGAA------------ATAGCTACCACTTCTACGGAGGGCAGCAGGCGCGCAAATTGCCCAATG-TCAAAAAAAAACGATGAGGCAGCGAAAAGAAATAGAGCCGAGAGCGCCTTT-GGCGTTGTCGTATTCAATGGGGGATATTTAAACCCATCCAAAATCGAGTAACAATTGG---AGGACAAG-TC-TGGTGCCAGCACCCGCGGTAATTCCAGCTCCAAAAGCGT-------------------------------------------------------------------------------------------------------------------------------------------------------------------------------------------------------------------------------------------------------------------------------------------------------------------------------------------------------------------------------------------------------------------------------------------------------------------------------ATAT------TAATGCTGTTGCTGTTAAAGGGTTCGTAGTTGAACTGTGGGCCTTTGAGGTGCATTGGTTTTGTCCC---------GTCCACTTCGGATCGGTGACCC--ATGCCCTTGAGGTCCGTGAACACACAG--AACCA----AGAAAC----ACGGGAGTGGTACCT-TCCTGA-TTCTCGCATGTCATGCATGCCA-G-GGGGCGCCCGTGATTTTTTACTGTGACTAAAAAAGTGTGACCAAAGCA-GTCAGT--CGACTTGAATTAGAAAGCATGGGATAACAA-AGGAGC---AGCCTATGGGCCACCGTTTCGGCTTTTGTTGGTTTT-AAAAGTCCATTGGAGATTATGGGGCTGC-GCGACAAGCGGCTGGGTGTCTT--CTTTTAAGGA-------AGGCAAC--------------------------------------CGTCGCCTTTGTGGGAAATCCGTGTCCATTCTCGGGGG---------------------------------------------------------------------------------------------------CTTCG----GCTTCTCGTGTTTGGCGCCTTCCCTCAACTCGTGGCTTCCAGGAATGAAGGAGGGTAGTTCGG-GGGAGAACGTACTG-GTGCGTCAGAGGTGAAATTCTTAGA-CCGCACC-AAGACGAACTACAGCGAAGGCATTCTTCAAGGATACCTTCCTCAATCAAG--AACCAGAGTGTGGGGATCGAAGATG-ATTAGAGACCATTGTAGTCCACA---CTGCAA-ACGATGACACCCATGAATTGGGGAGTTTT---------TGGTCGCAGGCGGAGTCGGGTTCGTC---CCGCA----------------------------------------------------------------------------CTTCGCCTCACCAATAGATATCAATTTACGTGCATATTCTATTCGTCCC----------------------TC--GCAAGGGGGGCCTATAACGGGAATATCCTCAGCACGTTATCTGACTTCT-TCACGCGAAAGCTTTGAGGTTACAGTCTCAGGGGGGAGTACGTT-C----GCAAGGGTGAAACTTAAAGAAATTGACGGA---ATGGCACCACAAGACGTGGAGCGTGCGGTTTAATTTGACTCAACACGGGGAACTTTA-CCAGATCCGGACAGGGTGAGGATTGACAGATTGAGTGTTCTTTCTCGATCCCCTGAATGGTGGTGCATGGCCGCTTTTGGTCGGTGGAGTGATTTGTTT-GGTTGATTCCGTCAACGG--ACGAGATCCAAGCTGCCCAGTAGGATTCAGGATTGTCCATAGGATAGCAATCCCTTCCGCGGGTTTTACCCAAG-----------------------------------------GGGGGGCGGTATCCAGTTGAATCC-TTCTCTGCGGGATTCCT---TGTT--TCGCGCAAGG------TGAGATTTTGGGCAACAGCAGGTCTGTGATGCTCCTCAATGTTCTGGGCGACACGCGCACTACAATGTCAGTGAGAACAAGAAAAACGACTT---------TTGTCGGACCTACTCGATCAAAAGAGTGGGGAAACCCCG--------GAATCACATAGACCCACTTGGGACCGAGTATTGCAATTATTGGTCGCGCAACGAGGAATGTCTCGTAGGCGCAGCTCATCAA-----ACTGTGCCGA--TTACGTCCCTGCCATTTGTACACACCGCCCGTCGTTGTTTCCGATGATGGTGGAATACAGGTGATCGGACAGTCGAGC-------GTCTCGCT-TGACTGAAAGTTCACCGATATTTCTTCAATAGAGGAAGCAAAAGTCGT-------------------------------------AACAAGGTAGCT-----------------------------------------------------------------------------------------------------------------------------------------------------------------------------------------------------------------------------------------------------------------------------------------------------------------------------------------------------------------------------------------------------------------------------------------------------------------------------------------------------------------------------------------------------------------------------------------------------------------------------------------------------------------------------------------------------------------------------------------------------------------------------------------------------------------------------------------------------------------------------------------------------------------------------------------------------------------------------------------------------------------------------------------------------------------------------------------------------------------------------------------------------------------------------------------------------------------------------------------------------------------------------------------------------</ns2:sequence><ns2:name>JN006852.1_Trypanosoma_sp._LZ-2011_isolate_PAS93_18S_ribosomal_RNA_gene,_partial_sequence</ns2:name></ns2:Sequence><ns2:Sequence dsseqid="sq332" id="sq331"><ns2:sequence>----------------------------------------------------------------------------------------------------------------------------------------------------------------------------------------------------------------------------------------------------------------------------------------------------------------------------------------------------------------------------------------------------------TAGTC-----------ATATGCTTGTTTCAAGGACTTAGCCATGCATGCCTCAGAATCA--CTGCATTGCAGGAATCTGCGCATGGCTCATTACATCAGACGTAATCTGCCGCAAAAATTTTGCGGTT-TCCGCAACATTGGATAACTTG--------------------------------------------------GCGAAACGCCAAGCTAATACATGAACCAAAG-GGACGATCTCTGTTCTGG-CGGTGGGGCAACTCACCGCCATGGGACGTCCAGCGAATGAATGAAAGTAAAA--TCAATGCCTTA----ACCGGCAGTAACACCCAGAAGTGTTGACTCAATTCATTC-CGTGCGAAAGCC-----------------------------GGGTT--TTACCCGGCGTCTTTTGACGAACAACTGCCCTATCAGCCAGTGATGGCCGTGTAG---TGGACTGCCATGGCGTTGACGGGAGCGGGGGATTAGGGTTCGATTCCGGAGAGGGAGCCTGAGAAATAGCTACCACTTCTACGGAGGGCAGCA-------------GGCG-CGCAAATTGCCCAATGTCAAAAAAAAACGATGAGGCA-GCGAAAAGAAATAGAGCCGACGGTGCCTA---GTGCATTGTCGTATTCAATGGGGGATATTTAAACCCATCC-AAAATCGAGTAACAATTGGAGGACAAGTCTGGTGCCAGCACCCGCGGTAATTCCGGCTCCAAAAGCGTATAT------TAATGCTGTTGCTGTTAAAGGGTTCGTAGTTGAATTGAGGGCCTTTGAGGCGCAATGGT-TTGTCCC---------GTCCACTTCGGATTGGTGACCC--ATGCCCTTGAGGTCCGTGAACACTCAGAAACAAG----AAACAC--GGGAGTG-----GTACCTTTCCTGATTTACGCATGTCATGCATGCCAGG-GGGCGCC-C-GTGATTTTTACTGTGACTAAAAAAGTGTGACCAAAGCA-GTCATT--CGACTTGAATTAGAAAGCATGGGATAACAA-AGGAGC---AGCCTATGGGCCACCGTTTCGGCTTTTGTTGGTTTT-AAAAGTCCATTGGAGATTATGGGGCTGT-GCGACAAGCGGCTTGGTGTATTCCCCTTTACTGGGG-------GCACC--------------------------------------AGTCGCCTTTGTGAGAAATCCGTGGCGTT-ATTG-----------------------------------------------------------------------------------------------------TATAAACTTCGGTTTATCAATTTCGTCGCCTTCTCGCAACTCGCGGCATCCAGGAATGAAGGAGGGTAGTTCGG-GGGAGAACGTACTG-GTGCGTCAGAGGTGAAATTCTTAGA-CCGCACC-AAGACGAACTACAGCGAAGGCATTCTTGCAAGGATACCTTCCTCAATCAAGAACCAAATGTGTGGGGATCGAAGATG-ATTAGAGACCATTGTAGTCCACA---CTGCCA-AACGATGACACCCATGAATTGGGGAGTTT---------TTGGTCGTAGGCAAGGACGGGTTCATCTCGC-T-----------------------------------------------------------------------------CCTTGTCTCGCCAATGTATATCAATTTACGTGCATATTCTTTTCGGTTC--------------TCGCAA----------GG-GAACCTTTAACGGGAATATCCTCAGCACGTTATCTGACTTCT-TCACGCGAAAGCTTTGAGGTTACAGTCTCAGGGGGGAGTACGTT-C----GCAAGAGTGAAACTTAAAGAAATTGACGGAAT---GGCACCACAAGACGTGGAGCGTGCGGTTTAATTTGACTCAACACGGGGAACTTTA-CCAGATCCGGACAGGGTGAGGATTGACAGATTGAGTGTTCTTTCTCGATCCCCTGAATGGTGGTGCATGGCCGCTTTTGGTCGGTGGAGTGATTTGTTT-GGTTGATTCCGTCAACGG--ACGAGATCCAAGCTGCCCAGTAGGATTCAGAATTGCCCATAGGATAGCAATCCCTTCCGCGGGTTTTACCCAAG-----------------------------------------GTGGGGCGGTATTCGTTTGTATCC-TTCTCTGCGGGATTCCT---TGTT--TTGCACAAGG------TGAGATTTTGGGCAACAGCAGGTCTGTGATGCTCCTCAATGTTCTGGGCGACACGCGCACTACAATGTCAGTGAGAACAAGAAAAACGACTT---------TTGTCGGACCTACTTGATCAAAAGAGTGGGAAAACCCCG--------GAATCACATAGACCCACTTGGGACCGAGTATTGCAATTATTGGTCGCGCAACGAGGAATGTCTCGTAGGCGCAGCTCATCAA-----ACTGTGCCGA--TTACGTCCCTGCCATTTGTACACACCGCCCGTCGTTGTTTCCGATGATGGTGCAATACAGGTGATCGGACAGTCGGGT-------TTTTAACCCGGCCGAAA-GTTCACCGATATTTCTTCAATAGAGGAAGCAAAAGTCGT-------------------------------------AACAAGGTAGCT-----------------------------------------------------------------------------------------------------------------------------------------------------------------------------------------------------------------------------------------------------------------------------------------------------------------------------------------------------------------------------------------------------------------------------------------------------------------------------------------------------------------------------------------------------------------------------------------------------------------------------------------------------------------------------------------------------------------------------------------------------------------------------------------------------------------------------------------------------------------------------------------------------------------------------------------------------------------------------------------------------------------------------------------------------------------------------------------------------------------------------------------------------------------------------------------------------------------------------------------------------------------------------------------------------</ns2:sequence><ns2:name>JN006839.1_Trypanosoma_sp._LZ-2011_isolate_PAS113_18S_ribosomal_RNA_gene,_partial_sequence</ns2:name></ns2:Sequence><ns2:Sequence dsseqid="sq334" id="sq333"><ns2:sequence>----------------------------------------------------------------------------------------------------------------------------------------------------------------------------------------------------------------------------------------------------------------------------------------------------------------------------------------------------------------------------------------------------------TAGTC-----------ATATGCTTGTTTCAAGGACTTAGCCATGCATGCCTCAGAATCA--CTGCATTGCAGGAATCTGCGCATGGCTCATTACATCAGACGTAATCTGCCGCAAAAATATTGCGGTT-TCCGCAACATTGGATAACTTG--------------------------------------------------GCGAAACGCCAAGCTAATACATGAACCAAAG-GGACGCTCTCTGTTCCGG-CGGTGGGGCAACTCACCGCCATGGGACGTCCAGCGAATGAATGAAAGTAAAA--TCAATGCCTTA----ACCGGCAGTAACACCCAGAAGTGTTGACTCAATTCATTC-CGTGCGAAAGCC-----------------------------GGGTT--TTACCCGGCGTCTTTTGACGAACAACTGCCCTATCAGCCAGTGATGGCCGTGTAG---TGGACTGCCATGGCGTTGACGGGAGCGGGGGATTAGGGTTCGATTCCGGAGAGGGAGCCTGAGAAATAGCTACCACTTCTACGGAGGGCAGCA-------------GGCG-CGCAAATTGCCCAATGTCAAAAAAAAACGATGAGGCA-GCGAAAAGAAATAGAGCCGACGGTGCCTA---GTGCATTGTCGTATTCAATGGGGGATATTTAAACCCATCC-AAAATCGAGTAACAATTGGAGGACAAGTCTGGTGCCAGCACCCGCGGTAATTCCAGCTCCAAAAGCGTATAT------TAATGCTGTTGCTGTTAAAGGGTTCGTAGTTGAATTGAGGGCCTTTGAGGCGCAATGGT-TTGTCCC---------GTCCACTTCGGATTGGTGACCC--ATGCCCTTGAGGTCCGTGAACACTCAGAAACAAG----AAACAC--GGGAGTG-----GTACCTTTCCTGATTTACGCATGTCATGCATGCCAGG-GGGCGCC-C-GTGATTTTTACTGTGACTAAAAAAGTGTGACCAAAGCA-GTCATT--CGACTTGAATTAGAAAGCATGGGATAACAA-AGGAGC---AGCCTATGGGCCACCGTTTCGGCTTTTGTTGGTTTT-AAAAGTCCATTGGAGATTATGGGGCTGT-GCGACAAGCGGCTGGGTGTATTCCCCTTTACTGGGG-------GCACC--------------------------------------CGTCGCCTTTGTGAGAAATCCGTGGCGTTAATTG-----------------------------------------------------------------------------------------------------TATAGGCTTCGGTTTATCAATTTCGTCGCCTTCTCGCAACTCGCGGCATCCAGGAATGAAGGAGGGTAGTTCGG-GGGAGAACGTACTG-GTGCGTCAGAAGTGAAATTCTTAGA-CCGCACC-AAGACGAACTACAGCGAAGGCATTCTTCAAGGAT-ACCTTCCTCAATCAAGAACCAAAAGTGTGGGGATCGAAGATG-ATTAGAGACCATTGTAGTCCACC---CTGCAA-ACGATGACACCCATGAATTGGGGAGTTTT---------TTGGTCGTAGGCGAGGACGGGTTCATCTCGC-TC----------------------------------------------------------------------------CCTTGTCTCGCCAATGTATATCAATTTACGTGCATATTCTTTTCGGTCC--------------TCGCAA----------GG-GGACCTTTAACGGGAATATCCTCAGCACGTTATCTGACTTCT-TCACGCGAAAGCTTTGAGGTTACAGTCTCAGGGGGGAGTACGTT-C----GCAAGAGTGAAACTTAAAGAAATTGACGGAAT---GGCACCACAAGACGTGGAGCGTGCGGTTTAATTTGACTCAACACGGGGAACTTTA-CCAGATCCGGACAGGGTGAGGATTGACAGATTGAGTGTTCTTTCTCGATCCCCTGAATGGTGGTGCATGGCCGCTTTTGGTCGGTGGAGTGATTTGTTT-GGTTGATTCCGTCAACGG--ACGAGATCCAAGCTGCCCAGTAGGATTCAGAATTGCCCATAGGATAGCAATCCCTTCCGCGGGTTTTACCCAAG-----------------------------------------GTGGGGCGGTATTCGTTTGTATCC-TTCTCTGCGGGATTCCT---TGTT--TTGCACAAGG------TGAGATTTTGGGCAACAGCAGGTCTGTGATGCTCCTCAATGTTCTGGGCGACACGCGCACTACAATGTCAGTGAGAACAAGAAAAACGACTT---------TTGTCGGACCTACTTGATCAAAAGAGTGGGAAAACCCCG--------GAATCACATAGACCCACTTGGGACCGAGTATTGCAATTATTGGTCGCGCAACGAGGAATGTCTCGTAGGCGCAGCTCATCAA-----ACTGTGCCGA--TTACGTCCCTGCCATTTGTACACACCGCCCGTCGTTGTTTCCGATGATGGTGCAATACAGGTGATCGGACAGTCGGGT-------TTTTAACTCGGCCGAAA-GTTCACCGATATTTCTTCAATAGAGGAAGCAAAAGTCGW-------------------------------------AACAAGGTAGCT-----------------------------------------------------------------------------------------------------------------------------------------------------------------------------------------------------------------------------------------------------------------------------------------------------------------------------------------------------------------------------------------------------------------------------------------------------------------------------------------------------------------------------------------------------------------------------------------------------------------------------------------------------------------------------------------------------------------------------------------------------------------------------------------------------------------------------------------------------------------------------------------------------------------------------------------------------------------------------------------------------------------------------------------------------------------------------------------------------------------------------------------------------------------------------------------------------------------------------------------------------------------------------------------------------</ns2:sequence><ns2:name>JN006833.1_Trypanosoma_sp._LZ-2011_isolate_PAS106_18S_ribosomal_RNA_gene,_partial_sequence</ns2:name></ns2:Sequence><ns2:Sequence dsseqid="sq336" id="sq335"><ns2:sequence>-----------------------------TGCTTGTTTCAAGGACTTAGCCATGCATGCCTCAGAATCACTGCAT-TGCAGGAATCTGCGCATGGCT-CATTACATCAGACGTAATCTGCCGCAAAAATCTTGC-GGTTTCCGCAACATTGGATAACTTGGCGAAACGCCAAGCTAATACATGAACCAATCGGACGCTCTCTGTGTTCCGGCTGCGGGGGGGCAACTCCTCGTGGTCATGGGACGTCCAGCGAATGAATGAAATTAAAACCAATGCCCTCACCGGC--AGTAACACC-CAGAAGTGTTGATTCAATTCATTCCGTGCGAAAGCCGGGTTT---TTCCCGGCGTCTTTTGACGAACAACTGCCCTATCAGCCAGTGATGGCCGTGTAGTGGACTGCCATGGCGTTGACGGGAGCGGGGGATTAGGGTTCGATTCCGGAGAGGGAGCCTGAGAA------------ATAGCTACCACTTCTACGGAGGGCAGCAGGCGCGCAAATTGCCCAATG-TCAAAAAAAAACGATGAGGCAGCGAAAAGAAATAGAGCCGACAGTGCCTTTGGCATTGTCGTT-TTCAATGGGGGATATTTAAACCCATCCAAAATCGAGTAACAATTGG---AGGACAAG-TC-TGGTGCCAGCACCCGCGGTAATTCCAGCTCCAAAAGCGTA---------TATTAATGCTGTT-------GCTGTTAA-AGGGTTCGTAGTTGAATTGAGGGCCTTTTTGAGGCG------------------------------------------------------------------------------------------------------------------------------------------------------------------------------------------------------------------------------------------------------------------------------------------------------------------------------------------------------------------------------------------------------------------------------------------------------------------CAATGGTTTAGTCCC---------GTCCAACTCGGATTGGTGACCC--ATGCCCTTGAGGTCCGTGAACACTCAG--AAACA----AGAAAC----ACGGGAGTGGTTCCTTTCCTGATTTT-CGCATGTCATGCATGCCA-G-GGGGCGCCCGTGATTTTTTACTGTGACTAAAAAAGTGTGACCAAAGCAGTCATTT--CGACTTGAATTAGAAAGCATGGGATAACAA-AGGAGC---AGCCTATAGGCCACCGTTTCGGCTTTTGTTGGTTTT-AACAGTCTATTGGAGATTATGGGGCTGT-GCGACAAGCGCTCGAGTGCGCTCCTTT--TCGGTGT-----TGACACT--------------------------------------CGGCGCCTTTGTGGGAAATCTGCGGTTGTGTGTT---------------------------------------------------------------------------------------------------CTCGGGCTTCGGCTTCGCAGGGCACATCCGTCTTCCCTCAACTCGCGGCATCCAGGAATGAAGGAGGGTAGTTCGG-GGGAGAACGTACTG-GTGCGTCAGAGGTGAAATTCTTAGA-CCGCACC-AAGACGAACTACAGCGAAGGCATTCTTCAAGGATACCTTCCTCAATCAAG--AACCAAAGTGTGGGGATCGAAGATG-ATTAGAGACCATTGTAGTCCACA---CTGCAA-ACGATGACACCCATGAATTGGGGAGTTTT---------TGGTCGTAGGCG-GGGTCGGGTTCATCTCGTTCC----------------------------------------------------------------------------TCGTCTCGCCAATGTATATCAAA-TTTACGTGCATATTCTTTCTGTGGT--------------CCCCTCTCGCAAGAGGGGGGGTCCTTCTACGGGAATATCCTCAGCACGTTATCTGACTTCT-TCACGCGAAAGCTTTGAGGTTACAGTCTCAGGGGGGAGTACGTT-C----GCAAGAGTGAAACTTAAAGAAATTGACGGA---ATGGCACCACAAGACGTGGAGCGTGCGGTTTAATTTGACTCAACACGGGGAACTTTA-CCAGATCCGGACAGGGTGAGGATTGACAGATTGAGTGTTCTTTCTCGATCCCCTGAATGGTGGTGCATGGCCGCTTTTGGTCGGTGGAGTGATTTGTTT-GGTTGATTCCGTCAACGG--ACGAGATCCAAGCTGCCCAGTAGGATGCAGAATTGCCCATAGGATAGCAATCCCTCTCGCGGGTTTTACCCAAG-----------------------------------------GGGGGGCGGTATTCGTTTGTATCC-TTCTCTGCGGGATTCCT---TGTT--TTGCGCAAGG------TGAGATTTTGGGCAACAGCAGGTCTGTGATGCTCCTCAATGTTCTGGGCGACACGCGCACTACAATGTCAGTGAGAACAAGAAAAACGACTT---------CTGTCGGACCTACTTGATCAAAAGAGTGGGAAAACCCCG--------GAATCACATAGACCCACTTGGGACCGAGTATTGCAATTATTGGTCGCGCAACGAGGAATGTCTCGTAGGCGCAGCTCATCAA-----ACTGTGCCGA--TTACGTCCCTGCCATTTGTACACACCGCCCGTCGTTGTTTCCGATGATGGTGCAATACAGGTGATCGGACAGTCGGGT-------GTTTCACC-TGACCGAAAGTTCACCGATATTTCTTCAATAGAGGAAGCAAAAG----------------------------------------------------------------------------------------------------------------------------------------------------------------------------------------------------------------------------------------------------------------------------------------------------------------------------------------------------------------------------------------------------------------------------------------------------------------------------------------------------------------------------------------------------------------------------------------------------------------------------------------------------------------------------------------------------------------------------------------------------------------------------------------------------------------------------------------------------------------------------------------------------------------------------------------------------------------------------------------------------------------------------------------------------------------------------------------------------------------------------------------------------------------------------------------------------------------------------------------------------------------------------------------------------------------------------------------------------------</ns2:sequence><ns2:name>AB242823.1_Trypanosoma_anourosoricis_gene_for_18S_ribosomal_RNA,_partial_sequence</ns2:name></ns2:Sequence><ns2:Sequence dsseqid="sq338" id="sq337"><ns2:sequence>----------------------------------------------------------------------------------------------------------------------------------------------------------------------------------------------------------------------------------------------------------------------------------------------------------------------------------------------------------------------------------------------------------------------------------GTTTCAAGGACTTAGCCATGCATGCCTCAGAATCACTG-CA-TTGCAGGAATCTGCGCATGGCTCATTACATCAGACGTAATCTGCCGCAAAAACTTTGCGGTC-TCCGCATTATTGGATAACTTG--------------------------------------------------GCGAAACGCCAAGCTAATACATGAACAAACGGGGCGGTCTCTGTCACGGGTTGTGGCTCAAACCACAGCTTATGGGGCGCCCAGCGAATGAATGAAAGTAAAACTTAACGCC-TTC----ATAGGCAGTAACACTCAGAAGTGTTGATTCAATTCATTCCGTGCGAAAGC--------------------------------CGGCTT--GTCCGGCGTCTTTTGACGAACAACTGCCCTATCAGCCAGTGATGGCCGTGTAG---TGGACTGCCATGGCGTTGACGGGAGCGGGGGATTAGGGTTCGATTCCGGAGAGGGAGCCTGAGAAATAGCTACCACTTCTACGGAGGGCAGCA-------------GGCG-CGCAAATTGCCCAATGTCAAAAAAAAAG-ATGAGGCA-GCGAAAAGAAATAGAGCCGGCAGTCCCAT--TTGGGATTGCCGTATTCAATGGGGGATATTTAAACCCATCC-AAAATCGAGTAACAATTGGAGGACAAGTCTGGTGCCAGCACCCGCGGTAATTCCAGCTCCAAAAGCGTATAT------TAATGCTGTTGCTGTTAAAGGGTTCGTAGTTGAATTGAGGGCCTCCGAGGCGCACTGGTA-CGTCCC---------ATCCACTTCGGATTGGTGACCC--AGGCCCTTGTGGTCCGTGAACACTCTCAGAAAC------AAGAA--ACACGGGA-G-CGGTTCCTTCCTGATTTACGCATGTCATGCATGCCAGG-GGGGCGTCCGTGAT-TTTTACTGTGACTAAAAAAGTGTGACCAAAGCA-GTCATC--CGACTTGAATTAGAAAGCATGGGATAACAA-AGGAGC---AGCCTATGGGC-ACCGTTTCGGCTTTTGTTGGTTTT-AAATGTCCATTGGAGATTATGGGGCTGT-GCGACAAGCGGCCGGGTGCTTCACC------GTA------------CC--------------------------------------CGTCGCCTTTGGGGGAAATCAGTGTCGATCGGTTCCTC----------------------------------------------------------------------------------------A-----G-------GCTTCGGCCTGGGCCGGCCGGCGCCTTCCCTCAACTCACTGCATCCAGGAATGAAGGAGGGTAGTTCGG-GGGAGAACGTACTG-GTGCGTCAGAGGTGAAATTCTTAGA-CCGCACC-AAGACGAACTACAGCGAAGGCATTCTTCAAGGATACCTTCCTCAA-TCAAGAACCAAAGTGTGG-GGATCGAAGATG-ATTAGAGACCATTGTAGTCCACA---CTGCAA-ACGATGACACCCATGAATTGGGGAGTTTT---------TGGTCG-AAGGCAAGGTCGAGTTCATCTCGTTCC----------------------------------------------------------------------------TTCTGCCTCACCAAT-GATATCAATTTACGTGCATATTCTTTTCGGCTC--------------TCGCAA----------GG-GAGCCTCTAACGGGAATATCCTCAGCACGTTTTCTTACTTCT-TCACGCGAAAGCTTTGAGGTTACAGTCTCAGGGGGGAGTACGTT-C----GCAAGAGTGAAACTTAAAGAAATTGACGGAAT---GGCACCACAAGACGTGGAGCGTGCGGTTTAATTTGACTCAACACGGGGAACTTTA-CCAGATCCGGACAGGGTGAGGATTGACAGATTGAGTGTTCTTTCTCGATCCCCTGAATGGTGGTGCATGGCCGCTTTTGGTCGGTGGAGTGATTTGTTT-GGTTGATTCCGTCAACGG--ACGAGATCCAAGCTGCCCAGTAGGATTCAGAATTGCCCATAGGATAGCAATCCCTTCCACGGGTTTTACCCAAG-----------------------------------------GTGGGGCCGTATTCGTTTGTATCCTTCTCTGCGGGATTCCTT---GT-T--TTGCACAAGG------TGAGATTTTGGGCAACAGCAGGTCTGTGATGCTCCTCAATGTTCTGGGCGACACGCGCACTACAATGTCAGTGAGAACAAGAAAAACGACTT---------TTGTCGGACCTACTTGATCAAAAGAGTGGGGAAACACCG--------GAATCACATAGACCCACTTGGGACCGAGTATTGCAATTATTGGTCGCGCAACGAGGAATGTCTCGTAGGCGCAGCTCATCAA-----ACTGTGCCGA--TTACGTCCCTGCCATTTGTACACACCGCCCGTCGTTGTTTCCGATGATGGTGCAATACAGGTGATCGGACAGTCGGAT-------GTTTCATCTGACCGAAA-GTTCACCGATATTTCTTCAATAGAGGAAGCAAAAGTCGT-------------------------------------AACAAGGTAGCTGTAGGTGAACCTGCAGCTGGATC------------------------------------------------------------------------------------------------------------------------------------------------------------------------------------------------------------------------------------------------------------------------------------------------------------------------------------------------------------------------------------------------------------------------------------------------------------------------------------------------------------------------------------------------------------------------------------------------------------------------------------------------------------------------------------------------------------------------------------------------------------------------------------------------------------------------------------------------------------------------------------------------------------------------------------------------------------------------------------------------------------------------------------------------------------------------------------------------------------------------------------------------------------------------------------------------------------------------------------------------------------------------------</ns2:sequence><ns2:name>EU021237.1_Trypanosoma_sp._103_18S_ribosomal_RNA_gene,_partial_sequence</ns2:name></ns2:Sequence><ns2:Sequence dsseqid="sq340" id="sq339"><ns2:sequence>--------------------------------------------------------------------------------------------------------------------------------------------------------------------------------------------------------------------------------------------------------------------------------------------------------------------------------------------------------------------------------------------------------------------------------------------------------------------------------------------------------------------------------------------------------------------------------------------------------------------------------------------------------------------------------------------------------------------------------------------------------------------------------------------------------------------------------------------------------------------------------------------------------------------------------------------------------------------------------------------------------------------------------------------------------------------------------------------------------------------------------------------------------------------------------------------------------------------------------------------------------------------------------------------------------------------------------------------------------------------------------------------------------------------------------------CTATTGAAGCAATATCGGTGAA-CTTTCGGTCGCCCGAGACGAGCGACGGTCCGATCACCTGTATTGCACCATCATCGGAAACAACGAC--------GGGCGGTGTGTACAAATGGCAGGGACGTAATCGGCACAGTTTGATGAGCTGCG-CCT----------ACGAGACAT-----TCCTCGTTGCGCGACCAATAATTGCAATACTCGGTCCCAAGTGGGTC----------------------TACGTGATTCCGTGGT---TTCCCCGCTCTTTTGATCAAGCGGGAGCGACA-TTGTGAAGTGCCGCTCGGACTCTTGTTCTCAC-TGACATTGTAGTGCGCGTGTC-GCCCAGAACATTGAGGAGCATCACAGACCTGCTGTTGCCCAAAATCTCACCTTGCGCGAAAA---GCAAGGAATCCCG-CAGAGAAGGGGCCTGTAAAAAGAAGGATGACGACCACCGTTGGGGAAAAAATCCCCGCCGGAGGGACTGCTGTCCT--------GTGTGGACAATCCCG--GCACCTACTGGGCAGCTTGGA-------TCTCGTCCGTTGACGGAATCAACCAAACAA-ATCACTCCACCGACCAAAAGCGGCCATGCACCACCATTCAGGGGATCGAGAAAGAACACTCCATCTGTCAATCCTCACCCTGTCCG--GATCTGGTAAAGTTCCCCGTGTTGAGT------------------------------------------C-----AAATTAAACCGCACGCTCCACGTCTTGTGGTGCCAC-TCCGTCAAT--------TTCTTTAAGT-----TTCACTCTTGCGAACGTACTCCCCCCT-------GAGACTGTAACCTCCAAGCTTTCGCGTGAAGAAGTAAGAAACGTGCTGAGGATATTCCCGTAAAAAACCCCGGAAGAACCTCAAAAG---AGGGAACCGGGGGTGATAGAATAGGCACGTAAATTGATAA------------------ATAAATTG----GGGCCGAGGGTCGGCACAAAAGGCCGCCACACGGGCACCCAA---------TGATGTTCCCCAATTCATGGGTGTCATGGTTTGCAGTGTGGACTACAATGGTCTCTAATCATCTTTGATCCCCACACTTTGGTTCTTGATTGAGGAAGGTATCCTTGAAGAATGCCTTCGCTGTAGTTCGT---------CTTGGTGCGGTCT---------------AAGAATTTCACCTCTGACGCACCAGTACGTTCTCCCCCGAACTACCCTCCTTCATTCCTGGAAGCCGCGCGTCGCAATGAATGTAAAAAAACATCACGAAGA--GCCGAATGT---GCGC------GCCACAAAAATGAGACACGAAACACCGACCCAAGG-C---------ACGCGGCCCCATAATCTCCCAAGGACTTCTAAAACCAACAAAAGCCGAAACGGTGGCCCCAGGGCTGATGCTTCGTTATCCCATGCTTTGTAATTCAAGTCGGCAGACTGCTTTGGT------------C----G-----CACTTTTTTGGTCACAGTAAAATTCACGGACGCCCCCTCGCA--------------TGCATG----------------ACATGC-------GTGAAA-GTGGGGAGGAGCCGCTCCCGTGCTTCTTGTATCTGAGTGTGTTCACGGGCCACGAGGGCGTGGG-------------------TCAAAACACGTCCGAGGTGGACGGGACTGGCACGGCACAAAACTACGTGGCCCACAGTTCAACTACG---------------------------AACCCTTTAACAGCAACAGCATTAGTATAC-------GCTTTTGGAGCTGGAATTACCG-------CGGGTGCTGGCACCAGACT----TGTCCTCCAATTGTTACTCGATATTGGATGGGTTTGAGTATCCCCCA---------------------------------------------------TTGAAA--AC--AACCATGCACTAGGGCACGGTCGGC--TCTATTTCTTTTCGCTGCCTCATCGTAT---TTTTTCGACATTGGGCAATTTGCGCGCCTGCTGCCCTCCG----TAGAAGTGGTAGCTAT----TTCTCAGGTTCCCTCTCCGGAATCGAACCCTA----------------------ATCCCCCGCTCCCGTCAAC-------------------------------------------------------------------GCCATGGCAGTCCACTA-----CACGGCCATCACTGGCTGATA-------------------GGGCAGTTGTTCGTCAGTAGACGCCGAGCAACAAGGCTCGGCTTTCGCACGGAATGAATTGAGTCAACACGTCTGAGTGTTACTGCCCCCGGGTGGAGGCGTTGGTTCT---AATTTCATTCATTCGCTGGACGTCCCATCGCCACGACAAGTGCGTAAACACAAGCCGCGACATAGAAAA----AGAGAGCGTCCGATTGGTTCATGTATTAGCTT-------------GGCGTTTCGCCAAGTTATCCAGTAATGCGGAGACCGCAAAATTTTGGCGGCAGA-------------TTACGTCTGATGTAAT--GAGCCATGCGCAGATTCC-----TGCAATGCAGTGATTCTGAGGC-----------------------------------ATGC---------------------------------------------------------------------------------------------------------------------------------------------------------------------------------------------------------ATGGCTAAGTCCTTGAAACAAGCA----------------------------</ns2:sequence><ns2:name>KR858264.1_Trypanosoma_evansi_18S_ribosomal_RNA_gene,_partial_sequence</ns2:name></ns2:Sequence><ns2:Sequence dsseqid="sq342" id="sq341"><ns2:sequence>------------------------TCATATGCTTGTTTCAAGGACTTAGCCATGCATGCCTCAGAATCACTGCAT-TGCAGGAATCTGCGCATGGCT-CATTACATCAGACGTAATCTGCCGCAAAAATTTTGC-GGTTTCCGCAACAGTGGATAACTTGGCGAAACGCCAAGCTAATACATGAACCAACCGGACGCTCTC--TGTTCCGGCTGCGGGGGGGCGACCCCCTGTGGTCATGGGACGTCCAGCGAATGAATGAAATTAAAACCAACGCCTTCACCGGC--AGTAACACT-CAGAAGTGTTGATTCAATTCATTCCGTGCGAAAGCCGGATTC---TTTCCGGCGTCTTTTGACGAACAACTGCCCTATCAGCCAGTGATGGCCGTGTAGTGGACTGCCATGGCGTTGACGGGAGCGGGGGATTAGGGTTCGATTCCGGAGAGGGAGCCTGAGAA------------ATAGCTACCACTTCTACGGAGGGCAGCAGGCGCGCAAATTGCCCAATG-TCTAAAAAAAACGATGAGGCAGCGAAAAGAAATAGAGCCGACAGTGCCTTTGGCATTGTCGT-TTTCAATGGGGGATATTTAAACCCATCCAAAATCGAGTAACAATTGG---AGGACAAG-TC-TGGTGCCAGCACCCGCGGTAATTCCAGCTCCAAAAGCGTA---------TATTAATGCTGTT-------GCTGTTAA-AGGGTTCGTAGTTGAATTGTGGGCCTT--TGAGGCG------------------------------------------------------------------------------------------------------------------------------------------------------------------------------------------------------------------------------------------------------------------------------------------------------------------------------------------------------------------------------------------------------------------------------------------------------------------CAATGGTTTAGTCCC---------GTCCACCTCGGATTGGTGACCC--ATGCCCTTGGGGTCCGTGAACACTCAG--AAACA----AGAAAC----ACGGGAGTGGTTCCTTTCCTGATTTT-CGCATGTCATGCATGCCA-G-GGGGCGCCCGTGATTTTTTACTGTGACTAAAAAAGTGTGACCAAAGCAGTCATTT--CGACTTGAATTAGAAAGCATGGGATAACAA-AGGAGC---AGCCTATAGGCCACCGTTTCGGCTTTTGTTGGTTTT-AACAGTCTATTGGAGATTATGGGGCTGT-GCGACAAGCGCTCGAGTGCTCTC-----CTTTTCGG-----TGGCACT--------------------------------------CGGCGCCTTTGTGGGAAATCCGCGGTTGCCTCGG---------------------------------------------------------------------------------------------------CAGGCTTCGGCCTCGCAGAGAGTGCTTCCGTCTTCCCTCAACTCGCGGCATCCAGGAATGAAGGAGGGTAGTTCGG-GGGAGAACGTACTG-GTGCGTCAGAGGTGAAATTCTTAGA-CCGCACC-AAGACGAACTACAGCGAAGGCATTCTTCAAGGATACCTTCCTCAATCAAG--AACCAAAGTGTGGGGATCGAAGATG-ATTAGAGACCATTGTAGTCCACA---CTGCAA-ACGATGACACCCATGAATTGGGGAGTTTT---------TGGTCGTAGGCG-GGGTCGGGTTCATCTCGCTCC----------------------------------------------------------------------------TCGTCTCGCCAATGTATATCAAT--TTACGTGCATATTCTTTTTGGTCC--------------TCGCA----------AGAGGTCCT-TTTACGGGAATATCCTCAGCACGTTATCTGACTTCT-TCACGCGAAAGCTTTGAGGTTACAGTCTCAGGGGGGAGTACGTT-C----GCAAGAGTGAAACTTAAAGAAATTGACGGA---ATGGCACCACAAGACGTGGAGCGTGCGGTTTAATTTGACTCAACACGGGGAACTTTA-CCAGATCCGGACAGGGTGAGGATTGACAGATTGAGTGTTCTTTCTCGATCCCCTGAATGGTGGTGCATGGCCGCTTTTGGTCGGTGGAGTGATTTGTTT-GGTTGATTCCGTCAACGG--ACGAGATCCAAGCTGCCCAGTAGGATTCAGAATTGCCCATAGGATAGCAATCCCTTCTGCGGGTTTTACCCAAT-----------------------------------------GGGGGGCGGTATTCGTTTGTATCC-TTCTCTGCGGGATTCCT---TGTT--TTGCGCAAGG------TGAGATTTTGGGCAACAGCAGGTCTGTGATGCTCCTCAATGTTCTGGGCGACACGCGCACTACAATGTCAGTGAGAACAAGAAAAACGACTT---------CTGTCGGACCTACTTGATCAAAAGAGTGGGAAAACCCCG--------GAATCACATAGACCCACTTGGGACCGAGTATTGCAATTATTGGTCGCGCAACGAGGAATGTCTCGTAGGCGCAGCTCATCAA-----ACTGTGCCGA--TTACGTCCCTGCCATTTGTACACACCGCCCGTCGTTGTTTCCGATGATGGTGCAATACAGGTGATCGGACAGTCGGGT-------GTTTCATC-TGACCGAAAGTTCACCGATATTTCTTCAATAGAGGAAGCAAAAGTCGT-------------------------------------AACAAGGTAGCT-----------------------------------------------------------------------------------------------------------------------------------------------------------------------------------------------------------------------------------------------------------------------------------------------------------------------------------------------------------------------------------------------------------------------------------------------------------------------------------------------------------------------------------------------------------------------------------------------------------------------------------------------------------------------------------------------------------------------------------------------------------------------------------------------------------------------------------------------------------------------------------------------------------------------------------------------------------------------------------------------------------------------------------------------------------------------------------------------------------------------------------------------------------------------------------------------------------------------------------------------------------------------------------------------------</ns2:sequence><ns2:name>GU252213.1_Trypanosoma_lewisi_isolate_TryCC_44_18S_ribosomal_RNA_gene,_partial_sequence</ns2:name></ns2:Sequence><ns2:Sequence dsseqid="sq344" id="sq343"><ns2:sequence>------------------------TCATATGCTTGTTTCAAGGACTTAGCCATGCATGCCTCAGAATCACTGCAT-TGCAGGAATCTGCGCATGGCT-CATTACATCAGACGTAATCTGCCGCAAAAATTTTGC-GGTTTCCGCAACAGTGGATAACTTGGCGAAACGCCAAGCTAATACATGAACCAACCGGACGCTCTC--TGTTCCGGCTGCGGGGGGGCGACCCCCTGTGGTCATGGGACGTCCAGCGAATGAATGAAATTAAAACCAACGCCTTCACCGGC--AGTAACACT-CAGAAGTGTTGATTCAATTCATTCCGTGCGAAAGCCGGATTC---TTTCCGGCGTCTTTTGACGAACAACTGCCCTATCAGCCAGTGATGGCCGTGTAGTGGACTGCCATGGCGTTGACGGGAGCGGGGGATTAGGGTTCGATTCCGGAGAGGGAGCCTGAGAA------------ATAGCTACCACTTCTACGGAGGGCAGCAGGCGCGCAAATTGCCCAATG-TCTAAAAAAAACGATGAGGCAGCGAAAAGAAATAGAGCCGACAGTGCCTTTGGCATTGTCGT-TTTCAATGGGGGATATTTAAACCCATCCAAAATCGAGTAACAATTGG---AGGACAAG-TC-TGGTGCCAGCACCCGCGGTAATTCCAGCTCCAAAAGCGTA---------TATTAATGCTGTT-------GCTGTTAA-AGGGTTCGTAGTTGAATTGTGGGCCTT--TGAGGCG------------------------------------------------------------------------------------------------------------------------------------------------------------------------------------------------------------------------------------------------------------------------------------------------------------------------------------------------------------------------------------------------------------------------------------------------------------------CAATGGTTTAGTCCC---------GTCCACCTCGGATTGGTGACCC--ATGCCCTTGGGGTCCGTGAACACTCAG--AAACA----AGAAAC----ACGGGAGTGGTTCCTTTCCTGATTTT-CGCATGTCATGCATGCCA-G-GGGGCGCCCGTGATTTTTTACTGTGACTAAAAAAGTGTGACCAAAGCAGTCATTT--CGACTTGAATTAGAAAGCATGGGATAACAA-AGGAGC---AGCCTATAGGCCACCGTTTCGGCTTTTGTTGGTTTT-AACAGTCTATTGGAGATTATGGGGCTGT-GCGACAAGCGCTCGAGTGCTCTC-----CTTTTCGG-----TGGCACT--------------------------------------CGGCGCCTTTGTGGGAAATCCGCGGTTGCCTCGG---------------------------------------------------------------------------------------------------CAGGCTTCGGCCTCGCAGAGAGTGCTTCCGTCTTCCCTCAACTCGCGGCATCCAGGAATGAAGGAGGGTAGTTCGG-GGGAGAACGTACTG-GTGCGTCAGAGGTGAAATTCTTAGA-CCGCACC-AAGACGAACTACAGCGAAGGCATTCTTCAAGGATACCTTCCTCAATCAAG--AACCAAAGTGTGGGGATCGAAGATG-ATTAGAGACCATTGTAGTCCACA---CTGCAA-ACGATGACACCCATGAATTGGGGAGTTTT---------TGGTCGTAGGCG-GGGTCGGGTTCATCTCGCTCC----------------------------------------------------------------------------TCGTCTCGCCAATGTATATCAAT--TTACGTGCATATTCTTTTTGGTCC--------------TCGCA----------AGAGGTCCT-TTTACGGGAATATCCTCAGCACGTTATCTGACTTCT-TCACGCGAAAGCTTTGAGGTTACAGTCTCAGGGGGGAGTACGTT-C----GCAAGAGTGAAACTTAAAGAAATTGACGGA---ATGGCACCACAAGACGTGGAGCGTGCGGTTTAATTTGACTCAACACGGGGAACTTTA-CCAGATCCGGACAGGGTGAGGATTGACAGATTGAGTGTTCTTTCTCGATCCCCTGAATGGTGGTGCATGGCCGCTTTTGGTCGGTGGAGTGATTTGTTT-GGTTGATTCCGTCAACGG--ACGAGATCCAAGCTGCCCAGTAGGATTCAGAATTGCCCATAGGATAGCAATCCCTTCTGCGGGTTTTACCCAAT-----------------------------------------GGGGGGCGGTATTCGTTTGTATCC-TTCTCTGCGGGATTCCT---TGTT--TTGCGCAAGG------TGAGATTTTGGGCAACAGCAGGTCTGTGATGCTCCTCAATGTTCTGGGCGACACGCGCACTACAATGTCAGTGAGAACAAGAAAAACGACTT---------CTGTCGGACCTACTTGATCAAAAGAGTGGGAAAACCCCG--------GAATCACATAGACCCACTTGGGACCGAGTATTGCAATTATTGGTCGCGCAACGAGGAATGTCTCGTAGGCGCAGCTCATCAA-----ACTGTGCCGA--TTACGTCCCTGCCATTTGTACACACCGCCCGTCGTTGTTTCCGATGATGGTGCAATACAGGTGATCGGACAGTCGGGT-------GTTTCATC-TGACCGAAAGTTCACCGATATTTCTTCAATAGAGGAAGCAAAAGTCGT-------------------------------------AACAAGGTAGCT-----------------------------------------------------------------------------------------------------------------------------------------------------------------------------------------------------------------------------------------------------------------------------------------------------------------------------------------------------------------------------------------------------------------------------------------------------------------------------------------------------------------------------------------------------------------------------------------------------------------------------------------------------------------------------------------------------------------------------------------------------------------------------------------------------------------------------------------------------------------------------------------------------------------------------------------------------------------------------------------------------------------------------------------------------------------------------------------------------------------------------------------------------------------------------------------------------------------------------------------------------------------------------------------------------</ns2:sequence><ns2:name>GU252215.1_Trypanosoma_lewisi_isolate_TryCC_1148_18S_ribosomal_RNA_gene,_partial_sequence</ns2:name></ns2:Sequence><ns2:Sequence dsseqid="sq346" id="sq345"><ns2:sequence>------------------------TCATATGCTTGTTTCAAGGACTTAGCCATGCATGCCTCAGAATCACTGCAT-TGCAGGAATCTGCGCATGGCT-CATTACATCAGACGTAATCTGCCGCAAAAATTTTGC-GGTTTCCGCAACAGTGGATAACTTGGCGAAACGCCAAGCTAATACATGAACCAACCGGACGCTCTC--TGTTCCGGCTGCGGGGGGGCGACCCCCTGTGGTCATGGGACGTCCAGCGAATGAATGAAATTAAAACCAACGCCTTCACCGGC--AGTAACACT-CAGAAGTGTTGATTCAATTCATTCCGTGCGAAAGCCGGATTC---TTTCCGGCGTCTTTTGACGAACAACTGCCCTATCAGCCAGTGATGGCCGTGTAGTGGACTGCCATGGCGTTGACGGGAGCGGGGGATTAGGGTTCGATTCCGGAGAGGGAGCCTGAGAA------------ATAGCTACCACTTCTACGGAGGGCAGCAGGCGCGCAAATTGCCCAATG-TCTAAAAAAAACGATGAGGCAGCGAAAAGAAATAGAGCCGACAGTGCCTTTGGCATTGTCGT-TTTCAATGGGGGATATTTAAACCCATCCAAAATCGAGTAACAATTGG---AGGACAAG-TC-TGGTGCCAGCACCCGCGGTAATTCCAGCTCCAAAAGCGTA---------TATTAATGCTGTT-------GCTGTTAA-AGGGTTCGTAGTTGAATTGTGGGCCTT--TGAGGCG------------------------------------------------------------------------------------------------------------------------------------------------------------------------------------------------------------------------------------------------------------------------------------------------------------------------------------------------------------------------------------------------------------------------------------------------------------------CAATGGTTTAGTCCC---------GTCCACCTCGGATTGGTGACCC--ATGCCCTTGGGGTCCGTGAACACTCAG--AAACA----AGAAAC----ACGGGAGTGGTTCCTTTCCTGATTTT-CGCATGTCATGCATGCCA-G-GGGGCGCCCGTGATTTTTTACTGTGACTAAAAAAGTGTGACCAAAGCAGTCATTT--CGACTTGAATTAGAAAGCATGGGATAACAA-AGGAGC---AGCCTATAGGCCACCGTTTCGGCTTTTGTTGGTTTT-AACAGTCTATTGGAGATTATGGGGCTGT-GCGACAAGCGCTCGAGTGCTCTC-----CTTTTCGG-----TGGCACT--------------------------------------CGGCGCCTTTGTGGGAAATCCGCGGTTGCCTCGG---------------------------------------------------------------------------------------------------CAGGCTTCGGCCTCGCAGAGAGTGCTTCCGTCTTCCCTCAACTCGCGGCATCCAGGAATGAAGGAGGGTAGTTCGG-GGGAGAACGTACTG-GTGCGTCAGAGGTGAAATTCTTAGA-CCGCACC-AAGACGAACTACAGCGAAGGCATTCTTCAAGGATACCTTCCTCAATCAAG--AACCAAAGTGTGGGGATCGAAGATG-ATTAGAGACCATTGTAGTCCACA---CTGCAA-ACGATGACACCCATGAATTGGGGAGTTTT---------TGGTCGTAGGCG-GGGTCGGGTTCATCTCGCTCC----------------------------------------------------------------------------TCGTCTCGCCAATGTATATCAAT--TTACGTGCATATTCTTTTTGGTCC--------------TCGCA----------AGAGGTCCT-TTTACGGGAATATCCTCAGCACGTTATCTGACTTCT-TCACGCGAAAGCTTTGAGGTTACAGTCTCAGGGGGGAGTACGTT-C----GCAAGAGTGAAACTTAAAGAAATTGACGGA---ATGGCACCACAAGACGTGGAGCGTGCGGTTTAATTTGACTCAACACGGGGAACTTTA-CCAGATCCGGACAGGGTGAGGATTGACAGATTGAGTGTTCTTTCTCGATCCCCTGAATGGTGGTGCATGGCCGCTTTTGGTCGGTGGAGTGATTTGTTT-GGTTGATTCCGTCAACGG--ACGAGATCCAAGCTGCCCAGTAGGATTCAGAATTGCCCATAGGATAGCAATCCCTTCTGCGGGTTTTACCCAAT-----------------------------------------GGGGGGCGGTATTCGTTTGTATCC-TTCTCTGCGGGATTCCT---TGTT--TTGCGCAAGG------TGAGATTTTGGGCAACAGCAGGTCTGTGATGCTCCTCAATGTTCTGGGCGACACGCGCACTACAATGTCAGTGAGAACAAGAAAAACGACTT---------CTGTCGGACCTACTTGATCAAAAGAGTGGGAAAACCCCG--------GAATCACATAGACCCACTTGGGACCGAGTATTGCAATTATTGGTCGCGCAACGAGGAATGTCTCGTAGGCGCAGCTCATCAA-----ACTGTGCCGA--TTACGTCCCTGCCATTTGTACACACCGCCCGTCGTTGTTTCCGATGATGGTGCAATACAGGTGATCGGACAGTCGGGT-------GTTTCATC-TGACCGAAAGTTCACCGATATTTCTTCAATAGAGGAAGCAAAAGTCGT-------------------------------------AACAAGGTAGCT-----------------------------------------------------------------------------------------------------------------------------------------------------------------------------------------------------------------------------------------------------------------------------------------------------------------------------------------------------------------------------------------------------------------------------------------------------------------------------------------------------------------------------------------------------------------------------------------------------------------------------------------------------------------------------------------------------------------------------------------------------------------------------------------------------------------------------------------------------------------------------------------------------------------------------------------------------------------------------------------------------------------------------------------------------------------------------------------------------------------------------------------------------------------------------------------------------------------------------------------------------------------------------------------------------</ns2:sequence><ns2:name>GU252214.1_Trypanosoma_lewisi_isolate_TryCC_124_18S_ribosomal_RNA_gene,_partial_sequence</ns2:name></ns2:Sequence><ns2:Sequence dsseqid="sq348" id="sq347"><ns2:sequence>------------------------TCATATGCTTGTTTCAAGGACTTAGCCATGCATGCCTCAGAATCACTGCAT-TGCAGGAATCTGCGCATGGCT-CATTACATCAGACGTAATCTGCCGCAAAAATTTTGC-GGTTTCCGCAACAGTGGATAACTTGGCGAAACGCCAAGCTAATACATGAACCAACCGGACGCTCTC--TGTTCCGGCTGCGGGGGGGCGACCCCCTGTGGTCATGGGACGTCCAGCGAATGAATGAAATTAAAACCAACGCCTTCACCGGC--AGTAACACT-CAGAAGTGTTGATTCAATTCATTCCGTGCGAAAGCCGGATTC---TTTCCGGCGTCTTTTGACGAACAACTGCCCTATCAGCCAGTGATGGCCGTGTAGTGGACTGCCATGGCGTTGACGGGAGCGGGGGATTAGGGTTCGATTCCGGAGAGGGAGCCTGAGAA------------ATAGCTACCACTTCTACGGAGGGCAGCAGGCGCGCAAATTGCCCAATG-TCTAAAAAAAACGATGAGGCAGCGAAAAGAAATAGAGCCGACAGTGCCTTTGGCATTGTCGT-TTTCAATGGGGGATATTTAAACCCATCCAAAATCGAGTAACAATTGG---AGGACAAG-TC-TGGTGCCAGCACCCGCGGTAATTCCAGCTCCAAAAGCGTA---------TATTAATGCTGTT-------GCTGTTAA-AGGGTTCGTAGTTGAATTGTGGGCCTT--TGAGGCG------------------------------------------------------------------------------------------------------------------------------------------------------------------------------------------------------------------------------------------------------------------------------------------------------------------------------------------------------------------------------------------------------------------------------------------------------------------CAATGGTTTAGTCCC---------GTCCACCTCGGATTGGTGACCC--ATGCCCTTGGGGTCCGTGAACACTCAG--AAACA----AGAAAC----ACGGGAGTGGTTCCTTTCCTGATTTT-CGCATGTCATGCATGCCA-G-GGGGCGCCCGTGATTTTTTACTGTGACTAAAAAAGTGTGACCAAAGCAGTCATTT--CGACTTGAATTAGAAAGCATGGGATAACAA-AGGAGC---AGCCTATAGGCCACCGTTTCGGCTTTTGTTGGTTTT-AACAGTCTATTGGAGATTATGGGGCTGT-GCGACAAGCGCTCGAGTGCTCTC-----CTTTTCGG-----TGGCACT--------------------------------------CGGCGCCTTTGTGGGAAATCCGCGGTTGCCTCGG---------------------------------------------------------------------------------------------------CAGGCTTCGGCCTCGCAGAGAGTGCTTCCGTCTTCCCTCAACTCGCGGCATCCAGGAATGAAGGAGGGTAGTTCGG-GGGAGAACGTACTG-GTGCGTCAGAGGTGAAATTCTTAGA-CCGCACC-AAGACGAACTACAGCGAAGGCATTCTTCAAGGATACCTTCCTCAATCAAG--AACCAAAGTGTGGGGATCGAAGATG-ATTAGAGACCATTGTAGTCCACA---CTGCAA-ACGATGACACCCATGAATTGGGGAGTTTT---------TGGTCGTAGGCG-GGGTCGGGTTCATCTCGCTCC----------------------------------------------------------------------------TCGTCTCGCCAATGTATATCAAT--TTACGTGCATATTCTTTTTGGTCC--------------TCGCA----------AGAGGTCCT-TTTACGGGAATATCCTCAGCACGTTATCTGACTTCT-TCACGCGAAAGCTTTGAGGTTACAGTCTCAGGGGGGAGTACGTT-C----GCAAGAGTGAAACTTAAAGAAATTGACGGA---ATGGCACCACAAGACGTGGAGCGTGCGGTTTAATTTGACTCAACACGGGGAACTTTA-CCAGATCCGGACAGGGTGAGGATTGACAGATTGAGTGTTCTTTCTCGATCCCCTGAATGGTGGTGCATGGCCGCTTTTGGTCGGTGGAGTGATTTGTTT-GGTTGATTCCGTCAACGG--ACGAGATCCAAGCTGCCCAGTAGGATTCAGAATTGCCCATAGGATAGCAATCCCTTCTGCGGGTTTTACCCAAT-----------------------------------------GGGGGGCGGTATTCGTTTGTATCC-TTCTCTGCGGGATTCCT---TGTT--TTGCGCAAGG------TGAGATTTTGGGCAACAGCAGGTCTGTGATGCTCCTCAATGTTCTGGGCGACACGCGCACTACAATGTCAGTGAGAACAAGAAAAACGACTT---------CTGTCGGACCTACTTGATCAAAAGAGTGGGAAAACCCCG--------GAATCACATAGACCCACTTGGGACCGAGTATTGCAATTATTGGTCGCGCAACGAGGAATGTCTCGTAGGCGCAGCTCATCAA-----ACTGTGCCGA--TTACGTCCCTGCCATTTGTACACACCGCCCGTCGTTGTTTCCGATGATGGTGCAATACAGGTGATCGGACAGTCGGGT-------GTTTCATC-TGACCGAAAGTTCACCGATATTTCTTCAATAGAGGAAGCAAAAGTCGT-------------------------------------AACAAGGTAGCT-----------------------------------------------------------------------------------------------------------------------------------------------------------------------------------------------------------------------------------------------------------------------------------------------------------------------------------------------------------------------------------------------------------------------------------------------------------------------------------------------------------------------------------------------------------------------------------------------------------------------------------------------------------------------------------------------------------------------------------------------------------------------------------------------------------------------------------------------------------------------------------------------------------------------------------------------------------------------------------------------------------------------------------------------------------------------------------------------------------------------------------------------------------------------------------------------------------------------------------------------------------------------------------------------------</ns2:sequence><ns2:name>GU252210.1_Trypanosoma_lewisi_isolate_TryCC_34_18S_ribosomal_RNA_gene,_partial_sequence</ns2:name></ns2:Sequence><ns2:Sequence dsseqid="sq350" id="sq349"><ns2:sequence>------------------------TCATATGCTTGTTTCAAGGACTTAGCCATGCATGCCTCAGAATCACTGCAT-TGCAGGAATCTGCGCATGGCT-CATTACATCAGACGTAATCTGCCGCAAAAATTTTGC-GGTTTCCGCAACAGTGGATAACTTGGCGAAACGCCAAGCTAATACATGAACCAACCGGACGCTCTC--TGTTCCGGCTGCGGGGGGGCGACCCCCTGTGGTCATGGGACGTCCAGCGAATGAATGAAATTAAAACCAACGCCTTCACCGGC--AGTAACACT-CAGAAGTGTTGATTCAATTCATTCCGTGCGAAAGCCGGATTC---TTTCCGGCGTCTTTTGACGAACAACTGCCCTATCAGCCAGTGATGGCCGTGTAGTGGACTGCCATGGCGTTGACGGGAGCGGGGGATTAGGGTTCGATTCCGGAGAGGGAGCCTGAGAA------------ATAGCTACCACTTCTACGGAGGGCAGCAGGCGCGCAAATTGCCCAATG-TCTAAAAAAAACGATGAGGCAGCGAAAAGAAATAGAGCCGACAGTGCCTTTGGCATTGTCGT-TTTCAATGGGGGATATTTAAACCCATCCAAAATCGAGTAACAATTGG---AGGACAAG-TC-TGGTGCCAGCACCCGCGGTAATTCCAGCTCCAAAAGCGTA---------TATTAATGCTGTT-------GCTGTTAA-AGGGTTCGTAGTTGAATTGTGGGCCTT--TGAGGCG------------------------------------------------------------------------------------------------------------------------------------------------------------------------------------------------------------------------------------------------------------------------------------------------------------------------------------------------------------------------------------------------------------------------------------------------------------------CAATGGTTTAGTCCC---------GTCCACCTCGGATTGGTGACCC--ATGCCCTTGGGGTCCGTGAACACTCAG--AAACA----AGAAAC----ACGGGAGTGGTTCCTTTCCTGATTTT-CGCATGTCATGCATGCCA-G-GGGGCGCCCGTGATTTTTTACTGTGACTAAAAAAGTGTGACCAAAGCAGTCATTT--CGACTTGAATTAGAAAGCATGGGATAACAA-AGGAGC---AGCCTATAGGCCACCGTTTCGGCTTTTGTTGGTTTT-AACAGTCTATTGGAGATTATGGGGCTGT-GCGACAAGCGCTCGAGTGCTCTC-----CTTTTCGG-----TGGCACT--------------------------------------CGGCGCCTTTGTGGGAAATCCGCGGTTGCCTCGG---------------------------------------------------------------------------------------------------CAGGCTTCGGCCTCGCAGAGAGTGCTTCCGTCTTCCCTCAACTCGCGGCATCCAGGAATGAAGGAGGGTAGTTCGG-GGGAGAACGTACTG-GTGCGTCAGAGGTGAAATTCTTAGA-CCGCACC-AAGACGAACTACAGCGAAGGCATTCTTCAAGGATACCTTCCTCAATCAAG--AACCAAAGTGTGGGGATCGAAGATG-ATTAGAGACCATTGTAGTCCACA---CTGCAA-ACGATGACACCCATGAATTGGGGAGTTTT---------TGGTCGTAGGCG-GGGTCGGGTTCATCTCGCTCC----------------------------------------------------------------------------TCGTCTCGCCAATGTATATCAAT--TTACGTGCATATTCTTTTTGGTCC--------------TCGCA----------AGAGGTCCT-TTTACGGGAATATCCTCAGCACGTTATCTGACTTCT-TCACGCGAAAGCTTTGAGGTTACAGTCTCAGGGGGGAGTACGTT-C----GCAAGAGTGAAACTTAAAGAAATTGACGGA---ATGGCACCACAAGACGTGGAGCGTGCGGTTTAATTTGACTCAACACGGGGAACTTTA-CCAGATCCGGACAGGGTGAGGATTGACAGATTGAGTGTTCTTTCTCGATCCCCTGAATGGTGGTGCATGGCCGCTTTTGGTCGGTGGAGTGATTTGTTT-GGTTGATTCCGTCAACGG--ACGAGATCCAAGCTGCCCAGTAGGATTCAGAATTGCCCATAGGATAGCAATCCCTTCTGCGGGTTTTACCCAAT-----------------------------------------GGGGGGCGGTATTCGTTTGTATCC-TTCTCTGCGGGATTCCT---TGTT--TTGCGCAAGG------TGAGATTTTGGGCAACAGCAGGTCTGTGATGCTCCTCAATGTTCTGGGCGACACGCGCACTACAATGTCAGTGAGAACAAGAAAAACGACTT---------CTGTCGGACCTACTTGATCAAAAGAGTGGGAAAACCCCG--------GAATCACATAGACCCACTTGGGACCGAGTATTGCAATTATTGGTCGCGCAACGAGGAATGTCTCGTAGGCGCAGCTCATCAA-----ACTGTGCCGA--TTACGTCCCTGCCATTTGTACACACCGCCCGTCGTTGTTTCCGATGATGGTGCAATACAGGTGATCGGACAGTCGGGT-------GTTTCATC-TGACCGAAAGTTCACCGATATTTCTTCAATAGAGGAAGCAAAAGTCGT-------------------------------------AACAAGGTAGCT-----------------------------------------------------------------------------------------------------------------------------------------------------------------------------------------------------------------------------------------------------------------------------------------------------------------------------------------------------------------------------------------------------------------------------------------------------------------------------------------------------------------------------------------------------------------------------------------------------------------------------------------------------------------------------------------------------------------------------------------------------------------------------------------------------------------------------------------------------------------------------------------------------------------------------------------------------------------------------------------------------------------------------------------------------------------------------------------------------------------------------------------------------------------------------------------------------------------------------------------------------------------------------------------------------</ns2:sequence><ns2:name>GU252209.1_Trypanosoma_lewisi_isolate_Af_18S_ribosomal_RNA_gene,_partial_sequence</ns2:name></ns2:Sequence><ns2:Sequence dsseqid="sq352" id="sq351"><ns2:sequence>------------------------TCATATGCTTGTTTCAAGGACTTAGCCATGCATGCCTCAGAATCACTGCAT-TGCAGGAATCTGCGCATGGCT-CATTACATCAGACGTAATCTGCCGCAAAAATTTTGC-GGTTTCCGCAACAGTGGATAACTTGGCGAAACGCCAAGCTAATACATGAACCAACCGGACGCTCTC--TGTTCCGGCTGCGGGGGGGCGACCCCCTGTGGTCATGGGACGTCCAGCGAATGAATGAAATTAAAACCAACGCCTTCACCGGC--AGTAACACT-CAGAAGTGTTGATTCAATTCATTCCGTGCGAAAGCCGGATTC---TTTCCGGCGTCTTTTGACGAACAACTGCCCTATCAGCCAGTGATGGCCGTGTAGTGGACTGCCATGGCGTTGACGGGAGCGGGGGATTAGGGTTCGATTCCGGAGAGGGAGCCTGAGAA------------ATAGCTACCACTTCTACGGAGGGCAGCAGGCGCGCAAATTGCCCAATG-TCTAAAAAAAACGATGAGGCAGCGAAAAGAAATAGAGCCGACAGTGCCTTTGGCATTGTCGT-TTTCAATGGGGGATATTTAAACCCATCCAAAATCGAGTAACAATTGG---AGGACAAG-TC-TGGTGCCAGCACCCGCGGTAATTCCAGCTCCAAAAGCGTA---------TATTAATGCTGTT-------GCTGTTAA-AGGGTTCGTAGTTGAATTGTGGGCCTT--TGAGGCG------------------------------------------------------------------------------------------------------------------------------------------------------------------------------------------------------------------------------------------------------------------------------------------------------------------------------------------------------------------------------------------------------------------------------------------------------------------CAATGGTTTAGTCCC---------GTCCACCTCGGATTGGTGACCC--ATGCCCTTGGGGTCCGTGAACACTCAG--AAACA----AGAAAC----ACGGGAGTGGTTCCTTTCCTGATTTT-CGCATGTCATGCATGCCA-G-GGGGCGCCCGTGATTTTTTACTGTGACTAAAAAAGTGTGACCAAAGCAGTCATTT--CGACTTGAATTAGAAAGCATGGGATAACAA-AGGAGC---AGCCTATAGGCCACCGTTTCGGCTTTTGTTGGTTTT-AACAGTCTATTGGAGATTATGGGGCTGT-GCGACAAGCGCTCGAGTGCTCTC-----CTTTTCGG-----TGGCACT--------------------------------------CGGCGCCTTTGTGGGAAATCCGCGGTTGCCTCGG---------------------------------------------------------------------------------------------------CAGGCTTCGGCCTCGCAGAGAGTGCTTCCGTCTTCCCTCAACTCGCGGCATCCAGGAATGAAGGAGGGTAGTTCGG-GGGAGAACGTACTG-GTGCGTCAGAGGTGAAATTCTTAGA-CCGCACC-AAGACGAACTACAGCGAAGGCATTCTTCAAGGATACCTTCCTCAATCAAG--AACCAAAGTGTGGGGATCGAAGATG-ATTAGAGACCATTGTAGTCCACA---CTGCAA-ACGATGACACCCATGAATTGGGGAGTTTT---------TGGTCGTAGGCG-GGGTCGGGTTCATCTCGCTCC----------------------------------------------------------------------------TCGTCTCGCCAATGTATATCAAT--TTACGTGCATATTCTTTTTGGTCC--------------TCGCA----------AGAGGTCCT-TTTACGGGAATATCCTCAGCACGTTATCTGACTTCT-TCACGCGAAAGCTTTGAGGTTACAGTCTCAGGGGGGAGTACGTT-C----GCAAGAGTGAAACTTAAAGAAATTGACGGA---ATGGCACCACAAGACGTGGAGCGTGCGGTTTAATTTGACTCAACACGGGGAACTTTA-CCAGATCCGGACAGGGTGAGGATTGACAGATTGAGTGTTCTTTCTCGATCCCCTGAATGGTGGTGCATGGCCGCTTTTGGTCGGTGGAGTGATTTGTTT-GGTTGATTCCGTCAACGG--ACGAGATCCAAGCTGCCCAGTAGGATTCAGAATTGCCCATAGGATAGCAATCCCTTCTGCGGGTTTTACCCAAT-----------------------------------------GGGGGGCGGTATTCGTTTGTATCC-TTCTCTGCGGGATTCCT---TGTT--TTGCGCAAGG------TGAGATTTTGGGCAACAGCAGGTCTGTGATGCTCCTCAATGTTCTGGGCGACACGCGCACTACAATGTCAGTGAGAACAAGAAAAACGACTT---------CTGTCGGACCTACTTGATCAAAAGAGTGGGAAAACCCCG--------GAATCACATAGACCCACTTGGGACCGAGTATTGCAATTATTGGTCGCGCAACGAGGAATGTCTCGTAGGCGCAGCTCATCAA-----ACTGTGCCGA--TTACGTCCCTGCCATTTGTACACACCGCCCGTCGTTGTTTCCGATGATGGTGCAATACAGGTGATCGGACAGTCGGGT-------GTTTCATC-TGACCGAAAGTTCACCGATATTTCTTCAATAGAGGAAGCAAAAGTCGT-------------------------------------AACAAGGTAGCT-----------------------------------------------------------------------------------------------------------------------------------------------------------------------------------------------------------------------------------------------------------------------------------------------------------------------------------------------------------------------------------------------------------------------------------------------------------------------------------------------------------------------------------------------------------------------------------------------------------------------------------------------------------------------------------------------------------------------------------------------------------------------------------------------------------------------------------------------------------------------------------------------------------------------------------------------------------------------------------------------------------------------------------------------------------------------------------------------------------------------------------------------------------------------------------------------------------------------------------------------------------------------------------------------------</ns2:sequence><ns2:name>GU252212.1_Trypanosoma_lewisi_isolate_TryCC_43_18S_ribosomal_RNA_gene,_partial_sequence</ns2:name></ns2:Sequence><ns2:Sequence dsseqid="sq354" id="sq353"><ns2:sequence>------------------------TCATATGCTTGTTTCAAGGACTTAGCCATGCATGCCTCAGAATCACTGCAT-TGCAGGAATCTGCGCATGGCT-CATTACATCAGACGTAATCTGCCGCAAAAATTTTGC-GGTTTCCGCAACAGTGGATAACTTGGCGAAACGCCAAGCTAATACATGAACCAACCGGACGCTCTC--TGTTCCGGCTGCGGGGGGGCGACCCCCTGTGGTCATGGGACGTCCAGCGAATGAATGAAATTAAAACCAACGCCTTCACCGGC--AGTAACACT-CAGAAGTGTTGATTCAATTCATTCCGTGCGAAAGCCGGATTC---TTTCCGGCGTCTTTTGACGAACAACTGCCCTATCAGCCAGTGATGGCCGTGTAGTGGACTGCCATGGCGTTGACGGGAGCGGGGGATTAGGGTTCGATTCCGGAGAGGGAGCCTGAGAA------------ATAGCTACCACTTCTACGGAGGGCAGCAGGCGCGCAAATTGCCCAATG-TCTAAAAAAAACGATGAGGCAGCGAAAAGAAATAGAGCCGACAGTGCCTTTGGCATTGTCGT-TTTCAATGGGGGATATTTAAACCCATCCAAAATCGAGTAACAATTGG---AGGACAAG-TC-TGGTGCCAGCACCCGCGGTAATTCCAGCTCCAAAAGCGTA---------TATTAATGCTGTT-------GCTGTTAA-AGGGTTCGTAGTTGAATTGTGGGCCTT--TGAGGCG------------------------------------------------------------------------------------------------------------------------------------------------------------------------------------------------------------------------------------------------------------------------------------------------------------------------------------------------------------------------------------------------------------------------------------------------------------------CAATGGTTTAGTCCC---------GTCCACCTCGGATTGGTGACCC--ATGCCCTTGGGGTCCGTGAACACTCAG--AAACA----AGAAAC----ACGGGAGTGGTTCCTTTCCTGATTTT-CGCATGTCATGCATGCCA-G-GGGGCGCCCGTGATTTTTTACTGTGACTAAAAAAGTGTGACCAAAGCAGTCATTT--CGACTTGAATTAGAAAGCATGGGATAACAA-AGGAGC---AGCCTATAGGCCACCGTTTCGGCTTTTGTTGGTTTT-AACAGTCTATTGGAGATTATGGGGCTGT-GCGACAAGCGCTCGAGTGCTCTC-----CTTTTCGG-----TGGCACT--------------------------------------CGGCGCCTTTGTGGGAAATCCGCGGTTGCCTCGG---------------------------------------------------------------------------------------------------CAGGCTTCGGCCTCGCAGAGAGTGCTTCCGTCTTCCCTCAACTCGCGGCATCCAGGAATGAAGGAGGGTAGTTCGG-GGGAGAACGTACTG-GTGCGTCAGAGGTGAAATTCTTAGA-CCGCACC-AAGACGAACTACAGCGAAGGCATTCTTCAAGGATACCTTCCTCAATCAAG--AACCAAAGTGTGGGGATCGAAGATG-ATTAGAGACCATTGTAGTCCACA---CTGCAA-ACGATGACACCCATGAATTGGGGAGTTTT---------TGGTCGTAGGCG-GGGTCGGGTTCATCTCGCTCC----------------------------------------------------------------------------TCGTCTCGCCAATGTATATCAAT--TTACGTGCATATTCTTTTTGGTCC--------------TCGCA----------AGAGGTCCT-TTTACGGGAATATCCTCAGCACGTTATCTGACTTCT-TCACGCGAAAGCTTTGAGGTTACAGTCTCAGGGGGGAGTACGTT-C----GCAAGAGTGAAACTTAAAGAAATTGACGGA---ATGGCACCACAAGACGTGGAGCGTGCGGTTTAATTTGACTCAACACGGGGAACTTTA-CCAGATCCGGACAGGGTGAGGATTGACAGATTGAGTGTTCTTTCTCGATCCCCTGAATGGTGGTGCATGGCCGCTTTTGGTCGGTGGAGTGATTTGTTT-GGTTGATTCCGTCAACGG--ACGAGATCCAAGCTGCCCAGTAGGATTCAGAATTGCCCATAGGATAGCAATCCCTTCTGCGGGTTTTACCCAAT-----------------------------------------GGGGGGCGGTATTCGTTTGTATCC-TTCTCTGCGGGATTCCT---TGTT--TTGCGCAAGG------TGAGATTTTGGGCAACAGCAGGTCTGTGATGCTCCTCAATGTTCTGGGCGACACGCGCACTACAATGTCAGTGAGAACAAGAAAAACGACTT---------CTGTCGGACCTACTTGATCAAAAGAGTGGGAAAACCCCG--------GAATCACATAGACCCACTTGGGACCGAGTATTGCAATTATTGGTCGCGCAACGAGGAATGTCTCGTAGGCGCAGCTCATCAA-----ACTGTGCCGA--TTACGTCCCTGCCATTTGTACACACCGCCCGTCGTTGTTTCCGATGATGGTGCAATACAGGTGATCGGACAGTCGGGT-------GTTTCATC-TGACCGAAAGTTCACCGATATTTCTTCAATAGAGGAAGCAAAAGTCGT-------------------------------------AACAAGGTAGCT-----------------------------------------------------------------------------------------------------------------------------------------------------------------------------------------------------------------------------------------------------------------------------------------------------------------------------------------------------------------------------------------------------------------------------------------------------------------------------------------------------------------------------------------------------------------------------------------------------------------------------------------------------------------------------------------------------------------------------------------------------------------------------------------------------------------------------------------------------------------------------------------------------------------------------------------------------------------------------------------------------------------------------------------------------------------------------------------------------------------------------------------------------------------------------------------------------------------------------------------------------------------------------------------------------</ns2:sequence><ns2:name>GU252211.1_Trypanosoma_lewisi_isolate_TryCC_35_18S_ribosomal_RNA_gene,_partial_sequence</ns2:name></ns2:Sequence><ns2:Sequence dsseqid="sq356" id="sq355"><ns2:sequence>-----------------------------------------------------------------ATCACTGCAT-TGCAGGAATCTGCGCATGGCT-CATTACATCAGACGTAATCTGCCGCAAAAATCTTGC-GGTCTCCGCAACATTGGATAACTTGGCGAAACGCCAAGCTAATACATGAACCAACCGGATGTTCTCTGTTCCGGTGGT-----GGGGCAACCCCCTACTGCCATGGGACGTCCAGCGAATGAATGAAAGTAAAACCAATGCCTTCACCGGC--AGTAACACT-CAGAAGTGTTGACTCAATTCATTCCGTGCGAAAGCTGGGTTT-CTTACCCGGCGTCTTTTGACGAACAACTGCCCTATCAGCCAGCGATGGCCGTGTAGTGGACTGCCATGGCGTTGACGGGAGCGGGGGATTAGGGTTCGATTCCGGAGAGGGAGCCTGAGAA------------ATAGCTACCACTTCTACGGAGGGCAGCAGGCGCGCAAATTGCCCAATG-TCAAAAAAAAACGATGAGGCAGCGAAAAGAAATAGAGCCGACAGTGCTTT--TGCATTGTCGTTTTCAATGGGGGATATTTAAACCCATCCAAAATCGAGTAACAATTGG---AGGACAAG-TC-TGGTGCCAGCACCCGCGGTAATTCCAGCTCCAAAAGCGTA---------TATTAATGCTGTT--------GCTGTTAAAGGGTTCGTAGTTGAATTGTGGGCCTCTAAGGCGCA-ATGGTTTAGTCCCATCCACTTCGGATCGGTGACCCATGCCCTTGTGGTCCGTGAACATTTCTCAGAAACAA---------------------------------------------------------------------------------------------------------------------------------------------------------------------------------------------------------------------------------------------------------------------------------------------------------------------------------------------------------------------------------------------------------------------------------------------------------------------------------AAAAC----ACGGGAGTGGTACCTTTTCTGA-TCTTCGCATGTCATGCATGCCA-G-AGGGCGCCCGTG-ATTTTTACTGTGACTAAAAAAGTGTGACCAAAGCAGTCATTT--CGACTTGAATTAGAAAGCATGGGATAACAA-AGGAGC---AGCCTATGGGCCACCGTTTCGGCTTTTGTTGGTTTT-AAAAGTCCATTGGAGATTATGGGGCAGT-GTGACAAGCGGCTGGGTGATATATTCCCACCTTCACTGTGTGGGCACT--------------------------------------CGTCGCCTTTGTGGGAAATCCGTGGCGCTGTG-------------------------------------------------------------------------------------------GGGG-----CGGGCTTCGGCCTTATTGCCCTCACGCGTCGCCTTCCCTCAACTCACGGCATCCAGGAATGAAGGAGGGTAGTTCGG-GGGAGAACGTACTG-GTGCGTCAGAGGTGAAATTCTTAGA-CCGCACC-AAGACGAACTACAGCGAAGGCATTCTTCAAGGATACCTTCCTCAATCAAG--AACCAAAGTGTGGGGATCGAAGATG-ATTAGAGACCATTGTAGTCCACA---CTGCAA-ACGATGACACCCATGAATTGGGGAGTTTT---------TGGTCGC-AGGCGTGGTCGGGTTCATCCCGTT------------------------------------------------------------------------------CCTCGTCTCGCCAATGAATATCAATTTACGTGCATATTCTTTTTGGCCC--------------TCGTTCTTTT--TACGCGTGGGCCTTTAACGGGAATATCCTCAGCACGTTATCTGACTTCT-TCACGCGAAAGCTTTGAGGTTACAGTCTCAGGGGGGAGTACGTT-C----GCAAGAGTGAAACTTAAAGAAATTGACGGA---ATGGCACCACAAGACGTGGAGCGTGCGGTTTAATTTGACTCAACACGGGGAACTTTA-CCAGATCCGGACAGGGTGAGGATTGACAGATTGAGTGTTCTTTCTCGATCCCCTGAATGGTGGTGCATGGCCGCTTTTGGTCGGTGGAGTGATTTGTTT-GGTTGATTCCGTCAACGG--ACGAGATCCAAGCTGCCCAGTAGGATTCAGAATTGCCCATAGGATAGCAATCCCTTCCGCGGGTTTTACCCAAG-----------------------------------------GGGGGGCGGTATTCGTTTGTATCC-TTCTCTGCGGGATTCCT---TGTT--TTGCGCAAGG------TGAGATTTTGGGCAACAGCAGGTCTGTGATGCTCCTCAATATTCTGGGCGACACGCGCACTACAATGTCAGTGAGAACAAGAAAAACGACTC---------TTGTCGGACCTACTTGATCAAAAGAGTGGGAAAACCCCG--------GAATCACGTAGACCCACTTGGGACCGAGTATTGCAATTATTGGTCGCGCAACGAGGAATGTCTCGTAGGCGCAGCTCATCAA-----ACTGTGCCGA--TTACGTCCCTGCCATTTGTACACACCGCCCGTCGTTGTTTCCGATGATGGTGCAATACAGGTGATCGGACAGTCGAGT-------GCTTCACT-TGACCGAAAGTTCACCGATATTTCTTCAATAGAGGAAGCAAAAGTCGT-------------------------------------AACAAGGTAGCTGTAGGTGAACCTGCAGCTGGAT-------------------------------------------------------------------------------------------------------------------------------------------------------------------------------------------------------------------------------------------------------------------------------------------------------------------------------------------------------------------------------------------------------------------------------------------------------------------------------------------------------------------------------------------------------------------------------------------------------------------------------------------------------------------------------------------------------------------------------------------------------------------------------------------------------------------------------------------------------------------------------------------------------------------------------------------------------------------------------------------------------------------------------------------------------------------------------------------------------------------------------------------------------------------------------------------------------------------------------------------------------------------------------</ns2:sequence><ns2:name>JN040988.1_Trypanosoma_erneyi_isolate_TCC1294_18S_ribosomal_RNA_gene,_partial_sequence</ns2:name></ns2:Sequence><ns2:Sequence dsseqid="sq358" id="sq357"><ns2:sequence>-----------------------------------------------------------------ATCACTGCAT-TGCAGGAATCTGCGCATGGCT-CATTACATCAGACGTAATCTGCCGCAAAAATCTTGC-GGTCTCCGCAACATTGGATAACTTGGCGAAACGCCAAGCTAATACATGAACCAACCGGATGTTCTCTGTTCCGGTGGT-----GGGGCAACCCCCTACTGCCATGGGACGTCCAGCGAATGAATGAAAGTAAAACCAATGCCTTCACCGGC--AGTAACACT-CAGAAGTGTTGACTCAATTCATTCCGTGCGAAAGCTGGGTTT-CTTACCCGGCGTCTTTTGACGAACAACTGCCCTATCAGCCAGCGATGGCCGTGTAGTGGACTGCCATGGCGTTGACGGGAGCGGGGGATTAGGGTTCGATTCCGGAGAGGGAGCCTGAGAA------------ATAGCTACCACTTCTACGGAGGGCAGCAGGCGCGCAAATTGCCCAATG-TCAAAAAAAAACGATGAGGCAGCGAAAAGAAATAGAGCCGACAGTGCTTT--TGCATTGTCGTTTTCAATGGGGGATATTTAAACCCATCCAAAATCGAGTAACAATTGG---AGGACAAG-TC-TGGTGCCAGCACCCGCGGTAATTCCAGCTCCAAAAGCGTA---------TATTAATGCTGTT--------GCTGTTAAAGGGTTCGTAGTTGAATTGTGGGCCTCTAAGGCGCA-ATGGTTTAGTCCCATCCACTTCGGATCGGTGACCCATGCCCTTGTGGTCCGTGAACATTTCTCAGAAACAA---------------------------------------------------------------------------------------------------------------------------------------------------------------------------------------------------------------------------------------------------------------------------------------------------------------------------------------------------------------------------------------------------------------------------------------------------------------------------------AAAAC----ACGGGAGTGGTACCTTTTCTGA-TCTTCGCATGTCATGCATGCCA-G-AGGGCGCCCGTG-ATTTTTACTGTGACTAAAAAAGTGTGACCAAAGCAGTCATTT--CGACTTGAATTAGAAAGCATGGGATAACAA-AGGAGC---AGCCTATGGGCCACCGTTTCGGCTTTTGTTGGTTTT-AAAAGTCCATTGGAGATTATGGGGCAGT-GTGACAAGCGGCTGGGTGATATATTCCCACCTTCACTGTGTGGGCACT--------------------------------------CGTCGCCTTTGTGGGAAATCCGTGGCGCTGTG-------------------------------------------------------------------------------------------GGGG-----CGGGCTTCGGCCTTATTGCCCTCACGCGTCGCCTTCCCTCAACTCACGGCATCCAGGAATGAAGGAGGGTAGTTCGG-GGGAGAACGTACTG-GTGCGTCAGAGGTGAAATTCTTAGA-CCGCACC-AAGACGAACTACAGCGAAGGCATTCTTCAAGGATACCTTCCTCAATCAAG--AACCAAAGTGTGGGGATCGAAGATG-ATTAGAGACCATTGTAGTCCACA---CTGCAA-ACGATGACACCCATGAATTGGGGAGTTTT---------TGGTCGC-AGGCGTGGTCGGGTTCATCCCGTT------------------------------------------------------------------------------CCTCGTCTCGCCAATGAATATCAATTTACGTGCATATTCTTTTTGGCCC--------------TCGTTCTTTT--TACGCGTGGGCCTTTAACGGGAATATCCTCAGCACGTTATCTGACTTCT-TCACGCGAAAGCTTTGAGGTTACAGTCTCAGGGGGGAGTACGTT-C----GCAAGAGTGAAACTTAAAGAAATTGACGGA---ATGGCACCACAAGACGTGGAGCGTGCGGTTTAATTTGACTCAACACGGGGAACTTTA-CCAGATCCGGACAGGGTGAGGATTGACAGATTGAGTGTTCTTTCTCGATCCCCTGAATGGTGGTGCATGGCCGCTTTTGGTCGGTGGAGTGATTTGTTT-GGTTGATTCCGTCAACGG--ACGAGATCCAAGCTGCCCAGTAGGATTCAGAATTGCCCATAGGATAGCAATCCCTTCCGCGGGTTTTACCCAAG-----------------------------------------GGGGGGCGGTATTCGTTTGTATCC-TTCTCTGCGGGATTCCT---TGTT--TTGCGCAAGG------TGAGATTTTGGGCAACAGCAGGTCTGTGATGCTCCTCAATGTTCTGGGCGACACGCGCACTACAATGTCAGTGAGAACAAGAAAAACGACTC---------TTGTCGGACCTACTTGATCAAAAGAGTGGGAAAACCCCG--------GAATCACGTAGACCCACTTGGGACCGAGTATTGCAATTATTGGTCGCGCAACGAGGAATGTCTCGTAGGCGCAGCTCATCAA-----ACTGTGCCGA--TTACGTCCCTGCCATTTGTACACACCGCCCGTCGTTGTTTCCGATGATGGTGCAATACAGGTGATCGGACAGTCGAGT-------GCTTCACT-TGACCGAAAGTTCACCGATATTTCTTCAATAGAGGAAGCAAAAGTCGT-------------------------------------AACAAGGTAGCTGTAGGTGAACCTGCAGCTGGAT-------------------------------------------------------------------------------------------------------------------------------------------------------------------------------------------------------------------------------------------------------------------------------------------------------------------------------------------------------------------------------------------------------------------------------------------------------------------------------------------------------------------------------------------------------------------------------------------------------------------------------------------------------------------------------------------------------------------------------------------------------------------------------------------------------------------------------------------------------------------------------------------------------------------------------------------------------------------------------------------------------------------------------------------------------------------------------------------------------------------------------------------------------------------------------------------------------------------------------------------------------------------------------</ns2:sequence><ns2:name>JN040989.1_Trypanosoma_erneyi_isolate_TCC1946_18S_ribosomal_RNA_gene,_partial_sequence</ns2:name></ns2:Sequence><ns2:Sequence dsseqid="sq360" id="sq359"><ns2:sequence>-----------------------------------------------------------------ATCACTGCAT-TGCAGGAATCTGCGCATGGCT-CATTACATCAGACGTAATCTGCCGCAAAAATCTTGC-GGTCTCCGCAACATTGGATAACTTGGCGAAACGCCAAGCTAATACATGAACCAACCGGATGTTCTCTGTTCCGGTGGT-----GGGGCAACCCCCTACTGCCATGGGACGTCCAGCGAATGAATGAAAGTAAAACCAATGCCTTCACCGGC--AGTAACACT-CAGAAGTGTTGACTCAATTCATTCCGTGCGAAAGCTGGGTTT-CTTACCCGGCGTCTTTTGACGAACAACTGCCCTATCAGCCAGCGATGGCCGTGTAGTGGACTGCCATGGCGTTGACGGGAGCGGGGGATTAGGGTTCGATTCCGGAGAGGGAGCCTGAGAA------------ATAGCTACCACTTCTACGGAGGGCAGCAGGCGCGCAAATTGCCCAATG-TCAAAAAAAAACGATGAGGCAGCGAAAAGAAATAGAGCCGACAGTGCTTT--TGCATTGTCGTTTTCAATGGGGGATATTTAAACCCATCCAAAATCGAGTAACAATTGG---AGGACAAG-TC-TGGTGCCAGCACCCGCGGTAATTCCAGCTCCAAAAGCGTA---------TATTAATGCTGTT--------GCTGTTAAAGGGTTCGTAGTTGAATTGTGGGCCTCTAAGGCGCA-ATGGTTTAGTCCCATCCACTTCGGATCGGTGACCCATGCCCTTGTGGTCCGTGAACATTTCTCAGAAACAA---------------------------------------------------------------------------------------------------------------------------------------------------------------------------------------------------------------------------------------------------------------------------------------------------------------------------------------------------------------------------------------------------------------------------------------------------------------------------------AAAAC----ACGGGAGTGGTACCTTTTCTGA-TCTTCGCATGTCATGCATGCCA-G-AGGGCGCCCGTG-ATTTTTACTGTGACTAAAAAAGTGTGACCAAAGCAGTCATTT--CGACTTGAATTAGAAAGCATGGGATAACAA-AGGAGC---AGCCTATGGGCCACCGTTTCGGCTTTTGTTGGTTTT-AAAAGTCCATTGGAGATTATGGGGCAGT-GTGACAAGCGGCTGGGTGATATATTCCCACCTTCACTGTGTGGGCACT--------------------------------------CGTCGCCTTTGTGGGAAATCCGTGGCGCTGTG-------------------------------------------------------------------------------------------GGGG-----CGGGCTTCGGCCTTATTGCCCTCACGCGTCGCCTTCCCTCAACTCACGGCATCCAGGAATGAAGGAGGGTAGTTCGG-GGGAGAACGTACTG-GTGCGTCAGAGGTGAAATTCTTAGA-CCGCACC-AAGACGAACTACAGCGAAGGCATTCTTCAAGGATACCTTCCTCAATCAAG--AACCAAAGTGTGGGGATCGAAGATG-ATTAGAGACCATTGTAGTCCACA---CTGCAA-ACGATGACACCCATGAATTGGGGAGTTTT---------TGGTCGC-AGGCGTGGTCGGGTTCATCCCGTT------------------------------------------------------------------------------CCTCGTCTCGCCAATGAATATCAATTTACGTGCATATTCTTTTTGGCCC--------------TCGTTCTTTT--TACGCGTGGGCCTTTAACGGGAATATCCTCAGCACGTTATCTGACTTCT-TCACGCGAAAGCTTTGAGGTTACAGTCTCAGGGGGGAGTACGTT-C----GCAAGAGTGAAACCTAAAGAAATTGACGGA---ATGGCACCACAAGACGTGGAGCGTGCGGTTTAATTTGACTCAACACGGGGAACTTTA-CCAGACCCGGACAGGGTGAGGATTGACAGATTGAGTGTTCTTTCTCGATCCCCTGAATGGTGGTGCATGGCCGCTTTTGGTCGGTGGAGTGATTTGTTT-GGTTGATTCCGTCAACGG--ACGAGATCCAAGCTGCCCAGTAGGATTCAGAATTGCCCATAGGATAGCAATCCCTTCCGCGGGTTTTACCCAAG-----------------------------------------GGGGGGCGGTATTCGTTTGTATCC-TTCTCTGCGGGATTCCT---TGTC--TTGCGCAAGG------TGAGATTTTGGGCAACAGCAGGTCTGTGATGCTCCTCAATGTTCTGGGCGACACGCGCACTACAATGTCAGTGAGAACAAGAAAAACGACTC---------TTGTCGGACCTACTTGATCAAAAGAGTGGGAAAACCCCG--------GAATCACGTAGACCCACTTGGGACCGAGTATTGCAATTATTGGTCGCGCAACGAGGAATGTCTCGTAGGCGCAGCTCATCAA-----ACTGTGCCGA--TTACGTCCCTGCCATTTGTACACACCGCCCGTCGTTGTTTCCGATGATGGTGCAATACAGGTGATCGGACAGTCGAGT-------GCTTCACT-TGACCGAAAGTTCACCGATATTTCTTCAATAGAGGAAGCAAAAGTCGT-------------------------------------AACAAGGTAGCTGTAGGTGAACCTGCAGCTGGAT-------------------------------------------------------------------------------------------------------------------------------------------------------------------------------------------------------------------------------------------------------------------------------------------------------------------------------------------------------------------------------------------------------------------------------------------------------------------------------------------------------------------------------------------------------------------------------------------------------------------------------------------------------------------------------------------------------------------------------------------------------------------------------------------------------------------------------------------------------------------------------------------------------------------------------------------------------------------------------------------------------------------------------------------------------------------------------------------------------------------------------------------------------------------------------------------------------------------------------------------------------------------------------</ns2:sequence><ns2:name>JN040987.1_Trypanosoma_erneyi_isolate_TCC1293_18S_ribosomal_RNA_gene,_partial_sequence</ns2:name></ns2:Sequence><ns2:Sequence dsseqid="sq362" id="sq361"><ns2:sequence>-----------------------GTCATATGCTTGTTTCAAGGACTTAGCCATGCATGCCTCAGAATCACTGCAT-TGCAGGAATCTGCGCATGGCT-CATTACATCAGACGTAATCTGCCGCAAAAATTTTGC-GGTCTCCGCAACATTGGATAACTTGGCGAAACGCCAAGCTAATACATGAACCAACGGGGCGCTCTCTGTTCCGGCGGT-----GGGGCAA---CTCACCGCCTTGGGACGCCCAGCGAATGAATGAAAGTAAAACCAATGCCTTCACTGGC--AGTAACACC-CAGAAGTGTTGACTCAATTCATTCCGTGCGAAAGCCGGGTTA-TTTACCCGGCGTCTTTTGACGAACAACTGCCCTATCAGCCAGCGATGGCCGTGTAGTGGACTGCCATGGCGTTGACGGGAGCGGGGGATTAGGGTTCGATTCCGGAGAGGGAGCCTGAGAA------------ATAGCTACCACTTCTACGGAGGGCAGCAGGCGCGCAAATTGCCCAATG-TCGAAAAAAAACGATGAGGCAGCGAAAAGAAATAGAGCCGACAGTACCTTTTGGTATTGTCGTTTTCAATGGGGGATATTTAAATCCATCGAAAATCGAGTAACAATTGG---AGGACAAG-TC-TGGTGCCAGCACCCGCGGTAATTCCAGCTCCAAAAGCGTA---------TATTAATGCTG-T-------TGCTGTTAAAGGGTTCGTAGTTGAATTGTG--------------------------------------------------------------------------------------------------------------------------------------------------------------------------------------------------------------------------------------------------------------------------------------------------------------------------------------------------------------------------------------------------------------------------------------------------------------------GGCCTTTGAGGCGCAATGGTTTTGTCCC---------GTCCACTTCGGATTGGTGACCC--ATGCCCTTGAGGTCCGTGAACACACAG--AAACA----AGAAAC----ACGGGAGCGGTACCCTTCCTGA-TTTTCGCATGTCATGCATGCCA-G-GGGGCGCCCGTG-ATTTTTACTGTGACTAAAAAAGTGTGACCAAAGCA-GTCAGT--CGACTTGAATTAGAAAGCATGGGATAACAA-AGGAGC---AGCCTATGGGCCACCGTTTCGGCTTTTGTTGGTTTT-AAAAGTCCATTGGAGATTATGGAA-CTG-TGTGACAAGCGGCTGGG-TGTTATTCCCCCTTTACTGGGGGGCA-CCC---------------------------------------GTCGCCTTCGTGGGAAATCCGTGTCGAGTTAA---------------------------------------------------------------------------------------------A-----G----GGGCTTCGGCT-TTCTTGATTCGGCACCTTCCCATGACTCGCGGTTTCCAGGAATGAAGGAGGGTAGTTCGG-GGGAGAACGTACTG-GGGCGTCAGAGGTGAAATTCTTAGA-CCGCACC-AAGACGAACTACAGCGAAGGCATTCTTCAAGGATACCTTCCTCAATCAAG--AACCAAAGTGTGGGGATCGAAGATG-ATTAGAGACCATTGTAGTCCACA---CTGCAA-ACGATGACACCCATGAATTGGGGAGTTTT---------TTGGTCGTAGGCGAGGTCGGGCTTAGCCCCGTTC----------------------------------------------------------------------------TCTCGTTTCGCCAATATATATCAATTTACGTGCATATTCTTTTCGGCCT--------------CC-----TTT--AACCGGGAGGTCTCTAACGGGAATATCCTCAGCACGTTATCTGACTTCT-TCACGCGAAAGCTTTGAGGTTACAGTCTCAGGGGGGAGTACGTT-C----GCAAGAGTGAAACTTAAAGAAATTGACGGA---ATGGCACCACAAGACGTGGAGCGTGCGGTTTAATTTGACTCAACACGGGGAACTTTA-CCAGATCCGGACAGGGTGAGGATTGACAGATTGAGTGTTCTTTCTCGATCCCCTGAATGGTGGTGCATGGCCGCTTTTGGTCGGTGGAGTGATTTGTTT-GGTTGATTCCGTCAACGG--ACGAGATCCAAGCTGCCCAGTAGGATTCAGAATTGCCCATAGGATAGCAATCCCTTCCGCGGGTTTTACCCAAG-----------------------------------------GGGGGGCGGTATTCGTTTGTATCC-TTCTCTGCGGGATTCCT---TGTT--TTGCACAAGG------TGAGATTTTGGGCAACAGCAGGTCTGTGATGCTCCTCAATGTTCTGGGCGACACGCGCACTACAATGTCAGTGAGAACAAGAAAAACGACT-T--------TGGTCGAACCTACTTGATCAAAAGAGTGGGGAAACCCCG--------GAATCACATAGACCCACTTGGGACCGAGTATTGCAATTATTGGTCGCGCAACGAGGAATGTCTCGTAGGCGCAGCTCATCAA-----ACTGTGCCGA--TTACGTCCCTGCCATTTGTACACACCGCCCGTCGTTGTTTCCGATGATGGTGCAATACAGGTGATCGGACAGTCGAGT-------GTCTCACT-CGACCGAAAGTTCACCGATATTTCTTCAATAGAGGAAGCAAAAGTCGT-------------------------------------AACAAGGTAGC------------------------------------------------------------------------------------------------------------------------------------------------------------------------------------------------------------------------------------------------------------------------------------------------------------------------------------------------------------------------------------------------------------------------------------------------------------------------------------------------------------------------------------------------------------------------------------------------------------------------------------------------------------------------------------------------------------------------------------------------------------------------------------------------------------------------------------------------------------------------------------------------------------------------------------------------------------------------------------------------------------------------------------------------------------------------------------------------------------------------------------------------------------------------------------------------------------------------------------------------------------------------------------------------------</ns2:sequence><ns2:name>JN006854.1_Trypanosoma_corvi_isolate_BUT17_18S_ribosomal_RNA_gene,_partial_sequence</ns2:name></ns2:Sequence><ns2:Sequence dsseqid="sq364" id="sq363"><ns2:sequence>-----------------------GTCATATGCTTGTTTCAAGGACTTAGCCATGCATGCCTCAGAATCACTGCAT-TGCAGGAATCTGCGCATGGCT-CATTACATCAGACGTAATCTGCCGCAAAAATCTTGC-GGTCTCCGCAACATTGGATAACTTGGCGAAACGCCAAGCTAATACATGAACCAACGGGGCGCTCTCTGTTCCGGCGGT-----GGGGCAA---CTCACCGCCTTGGGACGCCCAGCGAATGAATGAAAGTAAAACCAATGCCTTCACTGGC--AGTAACACC-CAGAAGTGTTGACTCAATTCATTCCGTGCGAAAGCCGGGTTT-TTTACCCGGCGTCTTTTGACGAACAACTGCCCTATCAGCCAGCGATGGCCGTGTAGTGGACTGCCATGGCGTTGACGGGAGCGGGGGATTAGGGTTCGATTCCGGAGAGGGAGCCTGAGAA------------ATAGCTACCACTTCTACGGAGGGCAGCAGGCGCGCAAATTGCCCAATG-TCAAAAAAAAACGATGAGGCAGCGAAAAGAAATAGAGCCGACAGTACCTTTTGGTATTGTCGTTTTCAATGGGGGATATTTAAATCCATCGAAAATCGAGTAACAATTGG---AGGACAAG-TC-TGGTGCCAGCACCCGCGGTAATTCCAGCTCCAAAAGCGTA---------TATTAATGCTG-T-------TGCTGTTAAAGGGTTCGTAGTTGAATTGTG--------------------------------------------------------------------------------------------------------------------------------------------------------------------------------------------------------------------------------------------------------------------------------------------------------------------------------------------------------------------------------------------------------------------------------------------------------------------GGCCTTTGAGGCGCAATGGTTTTGTCCC---------GTCCACTTCGGATTGGTGACCC--ATGCCCTTGAGGTCCGTGAACACACAG--AAACA----AGAAAC----ACGGGAGTGGTACCCTTCCTGA-TTTTCGCATGTCATGCATGCCA-G-GGGGCGCCCGTG-ATTTTTACTGTGACTAAAAAAGTGTGACCAAAGCA-GTCAGT--CGACTTGAATTAGAAAGCATGGGATAACAA-AGGAGC---AGCCTATGGGCCACCGTTTCGGCTTTTGTTGGTTTT-AAAAGTCCATTGGAGATTATGGAA-CTG-TGTGACAAGCGACTGGG-TGTTATTCCCCCTTTACTGGGGGGCA-CCC---------------------------------------GTCGCCTTCATGAGAAATCCGTGTCGAGTTAA---------------------------------------------------------------------------------------------A-----G----GGGCTTCGGCT-TTCTTGATTCGGCACCTTCTCATGACTCGCGGTTTCCAGGAATGAAGGAGGGTAGTTCGG-GGGAGAACGTACTG-GGGCGTCAGAGGTGAAATTCTTAGA-CCGCACC-AAGACGAACTACAGCGAAGGCATTCTTCAAGGATACCTTCCTCAATCAAG--AACCAAAGTGTGGGGATCGAAGATG-ATTAGAGACCATTGTAGTCCACA---CTGCAA-ACGATGACACCCATGAATTGGGGAGTTTT---------TTGGTCGTAGGCGAGGTCGGGCTTAGCCCCGTTC----------------------------------------------------------------------------TCTCGTTTCGCCAATATATATCAATTTACGTGCATATTCTTTTCGGCCT--------------CC-----TTT--AACCGGGGGGTCTCTAACGGGAATATCCTCAGCACGTTATCTGACTTCT-TCACGCGAAAGCTTTGAGGTTACAGTCTCAGGGGGGAGTACGTT-C----GCAAGAGTGAAACTTAAAGAAATTGACGGA---ATGGCACCACAAGACGTGGAGCGTGCGGTTTAATTTGACTCAACACGGGGAACTTTA-CCAGATCCGGACAGGGTGAGGATTGACAGATTGAGTGTTCTTTCTCGATCCCCTGAATGGTGGTGCATGGCCGCTTTTGGTCGGTGGAGTGATTTGTTT-GGTTGATTCCGTCAACGG--ACGAGATCCAAGCTGCCCAGTAGGATTCAGAATTGCCCATAGGATAGCAATCCCTTCCGCGGGTTTTACCCAAG-----------------------------------------GGGGGGCGGTATTCGTTTGTATCC-TTCTCTGCGGGATTCCT---TGTT--TTGCACAAGG------TGAGATTTTGGGCAACAGCAGGTCTGTGATGCTCCTCAATGTTCTGGGCGACACGCGCACTACAATGTCAGTGAGAACAAGAAAAACGACT-T--------TGGTCGAACCTACTTGATCAAAAGAGTGGGGAAACCCCG--------GAATCACATAGACCCACTTGGGACCGAGTATTGCAATTATTGGTCGCGCAACGAGGAATGTCTCGTAGGCGCAGCTCATCAA-----ACTGTGCCGA--TTACGTCCCTGCCATTTGTACACACCGCCCGTCGTTGTTTCCGATGATGGTGCAATACAGGTGATCGGACAGTCGAGT-------GTCTCACT-CGACCGAAAGTTCACCGATATTTCTTCAATAGAGGAAGCAAAAGTCGT-------------------------------------AACAAGGTAGC------------------------------------------------------------------------------------------------------------------------------------------------------------------------------------------------------------------------------------------------------------------------------------------------------------------------------------------------------------------------------------------------------------------------------------------------------------------------------------------------------------------------------------------------------------------------------------------------------------------------------------------------------------------------------------------------------------------------------------------------------------------------------------------------------------------------------------------------------------------------------------------------------------------------------------------------------------------------------------------------------------------------------------------------------------------------------------------------------------------------------------------------------------------------------------------------------------------------------------------------------------------------------------------------------</ns2:sequence><ns2:name>JN006840.1_Trypanosoma_sp._LZ-2011_isolate_PAS108_18S_ribosomal_RNA_gene,_partial_sequence</ns2:name></ns2:Sequence><ns2:Sequence dsseqid="sq366" id="sq365"><ns2:sequence>-----------------------GTCATATGCTTGTTTCAAGGACTTAGCCATGCATGCCTCAGAATCACTGCAT-TGCAGGAATCTGCGCATGGCT-CATTACATCAGACGTAATCTGCCGCAAAAATCTTGC-GGTCTCCGCAACATTGGATAACTTGGCGAAACGCCAAGCTAATACATGAACCAAAGGGGCGCTCTCTGTTCCGGCGGT-----GGGGCAA---CTCACCGCCTTGGGACGCCCAGCGAATGAATGAAAGTAAAACCAATGCCTTCACTGGC--AGTAACACC-CAGAAGTGTTGACTCAATTCATTCCGTGCGAAAGCCGGGTTT-TTTACCCGGCGTCTTTTGACGAACAACTGCCCTATCAGCCAGCGATGGCCGTGTAGTGGACTGCCATGGCGTTGACGGGAGCGGGGGATTAGGGTTCGATTCCGGAGAGGGAGCCTGAGAA------------ATAGCTACCACTTCTACGGAGGGCAGCAGGCGCGCAAATTGCCCAATG-TCAAAAAAAAACGATGAGGCAGCGAAAAGAAATAGAGCCGACAGTACCTTTTGGTATTGTCGTTTTCAATGGGGGATATTTAAATCCATCGAAAATCGAGTAACAATTGG---AGGACAAG-TC-TGGTGCCAGCACCCGCGGTAATTCCAGCTCCAAAAGCGTA---------TATTAATGCTGTT--------GCTGTTAAAGGGTTCGTAGTTGAATTGTG--------------------------------------------------------------------------------------------------------------------------------------------------------------------------------------------------------------------------------------------------------------------------------------------------------------------------------------------------------------------------------------------------------------------------------------------------------------------GGCCTTTGAGGCGCAATGGTTTTGTCCC---------GTCCACTTCGGATTGGTGACCC--ATGCCCTTGAGGTCCGTGAACACACAG--AAACA----AGAAAC----ACGGGAGTGGTACCCTTCCTGA-TTTTCGCATGTCATGCATGCCA-G-GGGGCGCCCGTG-ATTTTTACTGTGACTAAAAAAGTGTGACCAAAGCA-GTCATT--CGACTTGAATTAGAAAGCATGGGATAACAA-AGGAGC---AGCCTATGGGCCACCGTTTCGGCTTTTGTTGGTTTT-AAAAGTCCATTGGAGATTATGGAA-CTG-TGTGACAAGCGGCTGGGGTGTTGTTCCCCCTTTACTGGGGGGCA-CCC---------------------------------------GTCGCCTTCGTGGGAAATCCGTGTCGAGTTAA---------------------------------------------------------------------------------------------A-----G----GGGCTTCGGCTTTCCTTGATTCGGCACCTTCCCACGACTCGCGGTTTCCAGGAATGAAGGAGGGTAGTTCGG-GGGAGAACGTACTG-GGGCGTCAGAGGTGAAATTCTTAGA-CCGCACC-AAGACGAACTACAGCGAAGGCATTCTTCAAGGATACCTTCCTCAATCAAG--AACCAAAGTGTGGGGATCGAAGATG-ATTAGAGACCATTGTAGTCCACA---CTGCAA-ACGATGACACCCATGAATTGGGGAGTTTT---------TTGGTCGTAGGCGAGGTCGGGCTTAGC-CCGTTC----------------------------------------------------------------------------TCTCGTTTCGCCAATATATATCAATTTACGTGCATATTCTTTTCGGCCT--------------CC-----TTT--AACCGGGAGGTCTCTAACGGGAATATCCTCAGCACGTTATCTGACTTCT-TCACGCGAAAGCTTTGAGGTTACAGTCTCAGGGGGGAGTACGTT-C----GCAAGAGTGAAACTTAAAGAAATTGACGGA---ATGGCACCACAAGACGTGGAGCGTGCGGTTTAATTTGACTCAACACGGGGAACTTTA-CCAGATCCGGACAGGGTGAGGATTGACAGATTGAGTGTTCTTTCTCGATCCCCTGAATGGTGGTGCATGGCCGCTTTTGGTCGGTGGAGTGATTTGTTT-GGTTGATTCCGTCAACGG--ACGAGATCCAAGCTGCCCAGTAGGATTCAGAATTGCCCATAGGATAGCAATCCCTTCCGCGGGTTTTACCCAAG-----------------------------------------GGGGGGCGGTATTCGTTTGTATCC-TTCTCTGCGGGATTCCT---TGTT--TTGCACAAGG------TGAGATTTTGGGCAACAGCAGGTCTGTGATGCTCCTCAATGTTCTGGGCGACACGCGCACTACAATGTCAGTKAGAACAAGAAAAACGACT-T--------TGGTCGAACCTACTTGATCAAAAGAGTGGGGAAACCCCG--------GAATCACATAGACCCACTTGGGACCGAGTATTGCAATTATTGGTCGCGCAACGAGGAATGTCTCGTAGGCGCAGCTCATCAA-----ACTGTGCCGA--TTACGTCCCTGCCATTTGTACACACCGCCCGTCGTTGTTTCCGATGATGGTGCAATACAGGTGATCGGACAGTCGAGT-------GTCTCACT-CGACCGAAAGTTCACCGATATTTCTTCAATAGAGGAAGCAAAAGTCGT-------------------------------------AACAAGGTAGC------------------------------------------------------------------------------------------------------------------------------------------------------------------------------------------------------------------------------------------------------------------------------------------------------------------------------------------------------------------------------------------------------------------------------------------------------------------------------------------------------------------------------------------------------------------------------------------------------------------------------------------------------------------------------------------------------------------------------------------------------------------------------------------------------------------------------------------------------------------------------------------------------------------------------------------------------------------------------------------------------------------------------------------------------------------------------------------------------------------------------------------------------------------------------------------------------------------------------------------------------------------------------------------------------</ns2:sequence><ns2:name>JN006844.1_Trypanosoma_sp._LZ-2011_isolate_OA8_18S_ribosomal_RNA_gene,_partial_sequence</ns2:name></ns2:Sequence><ns2:Sequence dsseqid="sq368" id="sq367"><ns2:sequence>-----------------------GTCATATGCTTGTTTCAAGGACTTAGCCATGCATGCCTCAGAATCACTGCAT-TGCAGGAATCTGCGCATGGCT-CATTACATCAGACGTAATCTGCCGCAAAAATTTTGC-GGTCTCCGCAACATTGGATAACTTGGCGAAACGCCAAGCTAATACATGAACCAACGGGGCGCTCTCTGTTCCGGCGGT-----GGGGCAA---CTCACCGCCTTGGGACGCCCAGCGAATGAATGAAAGTAAAACCAATGCCTTCACTGGC--AGTAACACC-CAGAAGTGTTGACTCAATTCATTCCGTGCGAAAGCCGGGTTT-TTTACCCGGCGTCTTTTGACGAACAACTGCCCTATCAGCCAGCGATGGCCGTGTAGTGGACTGCCATGGCGTTGACGGGAGCGGGGGATTAGGGTTCGATTCCGGAGAGGGAGCCTGAGAA------------ATAGCTACCACTTCTACGGAGGGCAGCAGGCGCGCAAATTGCCCAATG-TCAAAAAAAAACGATGAGGCAGCGAAAAGAAATAGAGCCGACAGTACCTTTTGGTATTGTCGTTTTCAATGGGGGATATTTAAATCCATCGAAAATCGAGTAACAATTGG---AGGACAAG-TC-TGGTGCCAGCACCCGCGGTAATTCCAGCTCCAAAAGCGTA---------TATTAATGCTG-T-------TGCTGTTAAAGGGTTCGTAGTTGAATTGTG--------------------------------------------------------------------------------------------------------------------------------------------------------------------------------------------------------------------------------------------------------------------------------------------------------------------------------------------------------------------------------------------------------------------------------------------------------------------GGCCTTTGAGGCGCAATGGTTTTGTCCC---------GTCCACTTCGGATTGGTGACCC--ATGCCCTTGAGGTCCGTGAACACACAG--AAACA----AGAAAC----ACGGGAGTGGTACCCTTCCTGA-TTTTCGCATGTCATGCATGCCA-G-GGGGCGCCCGTG-ATTTTTACTGTGACTAAAAAAGTGTGACCAAAGCA-GTCAGT--CGACTTGAATTAGAAAGCATGGGATAACAA-AGGAGC---AGCCTATGGGCCACCGTTTCGGCTTTTGTTGGTTTT-AAAAGTCCATTGGAGATTATGGAA-CTG-TGTGACAAGCGGCTGGG-TGTTATTCCCCCTTTACTGGGGGGCA-CCC---------------------------------------GTCGCCTTCGTGGGAAATCCGTGTCGAGTTAA---------------------------------------------------------------------------------------------A-----G----GGGCTTCGGCT-TTCTTGGTTCGGCACCTTCTCATGACTCGCGGTTTCCAGGAATGAAGGAGGGTAGTTCGG-GGGAGAACGTACTG-GGGCGTCAGAGGTGAAATTCTTAGA-CCGCACCAAAGACGAACTACAGCGAAGGCATTCTTCAAGGATACCTTCCTCAATCAAG--AACCAAAGTGTGGGGATCGAAGATG-ATTAGAGACCATTGTAGTCCACA---CTGCAA-ACGATGACACCCATGAATTGGGGAGTTTT---------TTGGTCGTAGGCGAGGTCGGGCTTAGCCCCGTTC----------------------------------------------------------------------------TCTCGTTTCGCCAATATATATCAATTTACGTGCATATTCTTTTCGGCCT--------------CC-----TTT--AACCGGGAGGTCTCTAACGGGAATATCCTCAGCACGTTATCTGACTTCT-TCACGCGAAAGCTTTGAGGTTACAGTCTCAGGGGGGAGTACGTT-C----GCAAGAGTGAAACTTAAAGAAATTGACGGA---ATGGCACCACAAGACGTGGAGCGTGCGGTTTAATTTGACTCAACACGGGGAACTTTA-CCAGATCCGGACAGGGTGAGGATTGACAGATTGAGTGTTCTTTCTCGATCCCCTGAATGGTGGTGCATGGCCGCTTTTGGTCGGTGGAGTGATTTGTTT-GGTTGATTCCGTCAACGG--ACGAGATCCAAGCTGCCCAGTAGGATTCAGAATTGCCCATAGGATAGCAATCCCTTCCGCGGGTTTTACCCAAG-----------------------------------------GGGGGGCGGTATTCGTTTGTATCC-TTCTCTGCGGGATTCCT---TGTT--TTGCACAAGG------TGAGATTTTGGGCAACAGCAGGTCTGTGATGCTCCTCAATGTTCTGGGCGACACGCGCACTACAATGTCAGTGAGAACAAGAAAAACGACT-T--------TGGTCGAACCTACTTGATCAAAAGAGTGGGGAAACCCCG--------GAATCACATAGACCCACTTGGGACCGAGTATTGCAATTATTGGTCGCGCAACGAGGAATGTCTCGTAGGCGCAGCTCATCAA-----ACTGTGCCGA--TTACGTCCCTGCCATTTGTACACACCGCCCGTCGTTGTTTCCGATGATGGTGCAATACAGGTGATCGGACAGTCGAGT-------GTCTCACT-CGACCGAAAGTTCACCGATATTTCTTCAATAGAGGAAGCAAAAGTCGT-------------------------------------AACAAGGTAGC------------------------------------------------------------------------------------------------------------------------------------------------------------------------------------------------------------------------------------------------------------------------------------------------------------------------------------------------------------------------------------------------------------------------------------------------------------------------------------------------------------------------------------------------------------------------------------------------------------------------------------------------------------------------------------------------------------------------------------------------------------------------------------------------------------------------------------------------------------------------------------------------------------------------------------------------------------------------------------------------------------------------------------------------------------------------------------------------------------------------------------------------------------------------------------------------------------------------------------------------------------------------------------------------------</ns2:sequence><ns2:name>JN006842.1_Trypanosoma_sp._LZ-2011_isolate_PAS95_18S_ribosomal_RNA_gene,_partial_sequence</ns2:name></ns2:Sequence><ns2:Sequence dsseqid="sq370" id="sq369"><ns2:sequence>-----------------------GTCATATGCTTGTTTCAAGGACTTAGCCATGCATGCCTCAGAATCACTGCAT-TGCAGGAATCTGCGCATGGCT-CATTACATCAGACGTAATCTGCCGCAAAAATTTTGC-GGTCTCCGCAACATTGGATAACTTGGCGAAACGCCAAGCTAATACATGAACCAACGGGGCGCTCTCTGTTCCGGCGGT-----GGGGCAA---CTCACCGCCTTGGGACGCCCAGCGAATGAATGAAAGTAAAACCAATGCCTTCACTGGC--AGTAACACC-CAGAAGTGTTGACTCAATTCATTCCGTGCGAAAGCCGGGTTT-TTTACCCGGCGTCTTTTGACGAACAACTGCCCTATCAGCCAGCGATGGCCGTGTAGTGGACTGCCATGGCGTTGACGGGAGCGGGGGATTAGGGTTCGATTCCGGAGAGGGAGCCTGAGAA------------ATAGCTACCACTTCTACGGAGGGCAGCAGGCGCGCAAATTGCCCAATG-TCAAAAAAAAACGATGAGGCAGCGAAAAGAAATAGAGCCGACAGTACCTTTTGGTATTGTCGTTTTCAATGGGGGATATTTAAATCCATCGAAAATCGAGTAACAATTGG---AGGACAAG-TC-TGGTGCCAGCACCCGCGGTAATTCCAGCTCCAAAAGCGTA---------TATTAATGCTGGT-------TGCTGTTAAAGGGTTCGTAGTTGAATTGTG--------------------------------------------------------------------------------------------------------------------------------------------------------------------------------------------------------------------------------------------------------------------------------------------------------------------------------------------------------------------------------------------------------------------------------------------------------------------GGCCTTTGAGGCGCAATGGTTTTGTCCC---------GTCCACTTCGGATTGGTGACCC--ATGCCCTTGAGGTCCGTGAACACACAG--AAACA----AGAAAC----ACGGGAGTGGTACCCTTCCTGA-TTTTCGCATGTCATGCATGCCA-G-GGGGCGCCCGTG-ATTTTTACTGTGACTAAAAAAGTGTGACCAAAGCA-GTCAGT--CGACTTGAATTAGAAAGCATGGGATAACAA-AGGAGC---AGCCTATGGGCCACCGTTTCGGCTTTTGTTGGTTTT-AAAAGTCCATTGGAGATTATGGAA-CTG-TGTGACAAGCGGCTGGG-TGTTATTCCCCCTTTACTGGGGGGCA-CCC---------------------------------------GTCGCCTTCGTGGGAAATCCGTGTCGAGTTAA---------------------------------------------------------------------------------------------A-----G----GGGCTTCGGCT-TTCTTGGTTCGGCACCTTCTCATGACTCGCGGTTTCCAGGAATGAAGGAGGGTAGTTCGG-GGGAGAACGTACTG-GGGCGTCAGAGGTGAAATTCTTAGA-CCGCACC-AAGACGAACTACAGCGAAGGCATTCTTCAAGGATACCTTCCTCAATCAAG--AACCAAAGTGTGGGGATCGAAGATG-ATTAGAGACCATTGTAGTCCACA---CTGCAA-ACGATGACACCCATGAATTGGGGAGTTTT---------TTGGTCGTAGGCGAGGTCGGGCTTAGCCCCGTTC----------------------------------------------------------------------------TCTCGTTTCGCCAATATATATCAATTTACGTGCATATTCTTTTCGGCCT--------------CC-----TTT--AACCGGGAGGTCTCTAACGGGAATATCCTCAGCACGTTATCTGACTTCT-TCACGCGAAAGCTTTGAGGTTACAGTCTCAGGGGGGAGTACGTT-C----GCAAGAGTGAAACTTAAAGAAATTGACGGA---ATGGCACCACAAGACGTGGAGCGTGCGGTTTAATTTGACTCAACACGGGGAACTTTA-CCAGATCCGGACAGGGTGAGGATTGACAGATTGAGTGTTCTTTCTCGATCCCCTGAATGGTGGTGCATGGCCGCTTTTGGTCGGTGGAGTGATTTGTTT-GGTTGATTCCGTCAACGG--ACGAGATCCAAGCTGCCCAGTAGGATTCAGAATTGCCCATAGGATAGCAATCCCTTCCGCGGGTTTTACCCAAG-----------------------------------------GGGGGGCGGTATTCGTTTGTATCC-TTCTCTGCGGGATTCCT---TGTT--TTGCACAAGG------TGAGATTTTGGGCAACAGCAGGTCTGTGATGCTCCTCAATGTTCTGGGCGACACGCGCACTACAATGTCAGTGAGAACAAGAAAAACGACT-T--------TGGTCGAACCTACTTGATCAAAAGAGTGGGGAAACCCCG--------GAATCACATAGACCCACTTGGGACCGAGTATTGCAATTATTGGTCGCGCAACGAGGAATGTCTCGTAGGCGCAGCTCATCAA-----ACTGTGCCGA--TTACGTCCCTGCCATTTGTACACACCGCCCGTCGTTGTTTCCGATGATGGTGCAATACAGGTGATCGGACAGTCGAGT-------GTCTCACT-CGACCGAAAGTTCACCGATATTTCTTCAATAGAGGAAGCAAAAGTCGT-------------------------------------AACAAGGTAGC------------------------------------------------------------------------------------------------------------------------------------------------------------------------------------------------------------------------------------------------------------------------------------------------------------------------------------------------------------------------------------------------------------------------------------------------------------------------------------------------------------------------------------------------------------------------------------------------------------------------------------------------------------------------------------------------------------------------------------------------------------------------------------------------------------------------------------------------------------------------------------------------------------------------------------------------------------------------------------------------------------------------------------------------------------------------------------------------------------------------------------------------------------------------------------------------------------------------------------------------------------------------------------------------------</ns2:sequence><ns2:name>JN006841.1_Trypanosoma_sp._LZ-2011_isolate_PAS94_18S_ribosomal_RNA_gene,_partial_sequence</ns2:name></ns2:Sequence><ns2:Sequence dsseqid="sq372" id="sq371"><ns2:sequence>---------------------TAGTCATATGCTTGTTTCAAGGACTTAGCCATGCATGCCTCAGAATCACTGCAT-TGCAGGAATCTGCGCATGGCT-CATTACATCAGACGTAATCTGCCGCAAAAATTTTGC-GGTCTCCGCAACATTGGATAACTTGGCGAAAAGCCAAGCTAATACATGAACCAACGGGGCGCTCTCTGTTCCGGCGGT-----GGGGCAA---CTCACCGCCTTGGGACGCCCAGCGAATGAATGAAAGTAAAACCAATGCCTTCACTGGC--AGTAACACC-CAGAAGTGTTGACTCAATTCATTCCGTGCGAAAGCCGGGTTT-TTTACTCGGCGTCTTTTGACGAACAACTGCCCTATCAGCCAGCGATGGCCGTGTAGTGGACTGCCATGGCGTTGACGGGAGCGGGGGATTAGGGTTCGATTCCGGAGAGGGAGCCTGAGAA------------ATAGCTACCACTTCTACGGAGGGCAGCAGGCGCGCAAATTGCCCAATG-TCAAAAAAAAACGATGAGGCAGCGAAAAGAAATAGAGCCGACAGTACCTTTTGGTATTGTCGTTTTCAATGGGGGATATTTAAATCCATCGAAAATCGAGTAACAATTGG---AGGACAAG-TC-TGGTGCCAGCACCCGCGGTAATTCCAGCTCCAAAAGCGTA---------TATTAATGCTGTT--------GCTGTTAAAGGGTTCGTAGTTGAATTGTG--------------------------------------------------------------------------------------------------------------------------------------------------------------------------------------------------------------------------------------------------------------------------------------------------------------------------------------------------------------------------------------------------------------------------------------------------------------------GGCCTTTGAGGCGCAATGGTTTTGTCCC---------GTCCACTTCGGATTGGTGACCC--ATGCCCTTGAGGTCCGTGAACACACAG--AAACA----AGAAAC----ACGGGAGTGGTACCCTTCCTGA-TTTTCGCATGTCATGCATGCCA-G-GGGGCGCCCGTG-ATTTTTACTGTGACTAAAAAAGTGTGACCAAAGCA-GTCAGT--CGACTTGAATTAGAAAGCATGGGATAACAA-AGGAGC---AGCCTATGGGCCACCGTTTCGGCTTTTGTTGGTTTT-AAAAGTCCATTGGAGATTATGGAA-CTG-TGTGACAAGTGGCTGGG-TGTTATTCCCCCTTTACTGG-GGGCA-CCC---------------------------------------GTCGCCTTCGTGGGAAATCCGTGTCGGGTTAA---------------------------------------------------------------------------------------------A-----G----GGGCTTCGGCT-TTCTTGATTCGGCACCTTCTCATGACTCGCGGTTTCCAGGAATGAAGGAGGGTAGTTCGG-GGGAGAACGTACTG-GGGCGTCAGAGGTGAAATTCTTAGA-CCGCACC-AAGACGAACTACAGCGAAGGCATTCTTCAAGGATACCTTCCTCAATCAAG--AACCAAAGTGTGGGGATCGAAGATG-ATTAGAGACCATTGTAGTCCACA---CTGCAA-ACGATGACACCCATGAATTGGGGAGTTTT---------TTGGTCGTAGGCGAGGTCGGGCTTAGCCCCGTTC----------------------------------------------------------------------------TCTCGTTTCGCCAATATATATCAATTTACGTGCATATTCTTTTCGGCCT--------------CC-----TTT--AACCGGGGGGTCTCTTACGGGAATATCCTCAGCACGTTATCTGACTTCT-TCACGCGAAAGCTTTGAGGTTACAGTCTCAGGGGGGAGTACGTT-C----GCAAGAGTGAAACTTAAAGAAATTGACGGA---ATGGCACCACAAGACGTGGAGCGTGCGGTTTAATTTGACTCAACACGGGGAACTTTA-CCAGATCCGGACAGGGTGAGGATTGACAGATTGAGTGTTCTTTCTCGATCCCCTGAATGGTGGTGCATGGCCGCTTTTGGTCGGTGGAGTGATTTGTTT-GGTTGATTCCGTCAACGG--ACGAGATCCAAGCTGCCCAGTAGGATTCAGAATTGCCCATAGGATAGCAATCCCTTCCGCGGGTTTTACCCAAG-----------------------------------------GGGGGGCGGTATTCGTTTGTATCC-TTCTCTGCGGGATTCCT---TGTT--TTGCACAAGG------TGAGATTTTGGGCAACAGCAGGTCTGTGATGCTCCTCAATGTTCTGGGCGACACGCGCACTACAATGTCAGTGAGAACAAGAAAAACGACT-T--------TGGTCGAACCTACTTGATCAAAAGAGTGGGGAAACCCCG--------GAATCACATAGACCCACTTGGGACCGAGTATTGCAATTATTGGTCGCGCAACGAGGAATGTCTCGTAGGCGCAGCTCATCAA-----ACTGTGCCGA--TTACGTCCCTGCCATTTGTACACACCGCCCGTCGTTGTTTCCGATGATGGTGCAATACAGGTGATCGGACAGTCGAGT-------GTCTCACT-CGACCGAAAGTTCACCGATATTTCTTCAATAGAGGAAGCAAAAGTCGT-------------------------------------AACAAGGTAGCT-----------------------------------------------------------------------------------------------------------------------------------------------------------------------------------------------------------------------------------------------------------------------------------------------------------------------------------------------------------------------------------------------------------------------------------------------------------------------------------------------------------------------------------------------------------------------------------------------------------------------------------------------------------------------------------------------------------------------------------------------------------------------------------------------------------------------------------------------------------------------------------------------------------------------------------------------------------------------------------------------------------------------------------------------------------------------------------------------------------------------------------------------------------------------------------------------------------------------------------------------------------------------------------------------------</ns2:sequence><ns2:name>HQ909083.1_Trypanosoma_culicavium_isolate_CUL24_18S_ribosomal_RNA_gene,_partial_sequence</ns2:name></ns2:Sequence><ns2:Sequence dsseqid="sq374" id="sq373"><ns2:sequence>---------------------TAGTCATATGCTTGTTTCAAGGACTTAGCCATGCATGCCTCAGAATCACTGCAT-TGCAGGAATCTGCGCATGGCT-CATTACATCAGACGTAATCTGCCGCAAAAATTTTGC-GGTCTCCGCAACATTGGATAACTTGGCGAAAAGCCAAGCTAATACATGAACCAACGGGGCGCTCTCTGTTCCGGCGGT-----GGGGCAA---CTCACCGCCTTGGGACGCCCAGCGAATGAATGAAAGTAAAACCAATGCCTTCACTGGC--AGTAACACC-CAGAAGTGTTGACTCAATTCATTCCGTGCGAAAGCCGGGTTT-TTTACTCGGCGTCTTTTGACGAACAACTGCCCTATCAGCCAGCGATGGCCGTGTAGTGGACTGCCATGGCGTTGACGGGAGCGGGGGATTAGGGTTCGATTCCGGAGAGGGAGCCTGAGAA------------ATAGCTACCACTTCTACGGAGGGCAGCAGGCGCGCAAATTGCCCAATG-TCAAAAAAAAACGATGAGGCAGCGAAAAGAAATAGAGCCGACAGTACCTTTTGGTATTGTCGTTTTCAATGGGGGATATTTAAATCCATCGAAAATCGAGTAACAATTGG---AGGACAAG-TC-TGGTGCCAGCACCCGCGGTAATTCCAGCTCCAAAAGCGTA---------TATTAATGCTGTT--------GCTGTTAAAGGGTTCGTAGTTGAATTGTG--------------------------------------------------------------------------------------------------------------------------------------------------------------------------------------------------------------------------------------------------------------------------------------------------------------------------------------------------------------------------------------------------------------------------------------------------------------------GGCCTTTGAGGCGCAATGGTTTTGTCCC---------GTCCACTTCGGATTGGTGACCC--ATGCCCTTGAGGTCCGTGAACACACAG--AAACA----AGAAAC----ACGGGAGTGGTACCCTTCCTGA-TTTTCGCATGTCATGCATGCCA-G-GGGGCGCCCGTG-ATTTTTACTGTGACTAAAAAAGTGTGACCAAAGCA-GTCAGT--CGACTTGAATTAGAAAGCATGGGATAACAA-AGGAGC---AGCCTATGGGCCACCGTTTCGGCTTTTGTTGGTTTT-AAAAGTCCATTGGAGATTATGGAA-CTG-TGTGACAAGTGGCTGGG-TGTTATTCCCCCTTTACTGG-GGGCA-CCC---------------------------------------GTCGCCTTCGTGGGAAATCCGTGTCGGGTTAA---------------------------------------------------------------------------------------------A-----G----GGGCTTCGGCT-TTCTTGATTCGGCACCTTCTCATGACTCGCGGTTTCCAGGAATGAAGGAGGGTAGTTCGG-GGGAGAACGTACTG-GGGCGTCAGAGGTGAAATTCTTAGA-CCGCACC-AAGACGAACTACAGCGAAGGCATTCTTCAAGGATACCTTCCTCAATCAAG--AACCAAAGTGTGGGGATCGAAGATG-ATTAGAGACCATTGTAGTCCACA---CTGCAA-ACGATGACACCCATGAATTGGGGAGTTTT---------TTGGTCGTAGGCGAGGTCGGGCTTAGCCCCGTTC----------------------------------------------------------------------------TCTCGTTTCGCCAATATATATCAATTTACGTGCATATTCTTTTCGGCCT--------------CC-----TTT--AACCGGGGGGTCTCTTACGGGAATATCCTCAGCACGTTATCTGACTTCT-TCACGCGAAAGCTTTGAGGTTACAGTCTCAGGGGGGAGTACGTT-C----GCAAGAGTGAAACTTAAAGAAATTGACGGA---ATGGCACCACAAGACGTGGAGCGTGCGGTTTAATTTGACTCAACACGGGGAACTTTA-CCAGATCCGGACAGGGTGAGGATTGACAGATTGAGTGTTCTTTCTCGATCCCCTGAATGGTGGTGCATGGCCGCTTTTGGTCGGTGGAGTGATTTGTTT-GGTTGATTCCGTCAACGG--ACGAGATCCAAGCTGCCCAGTAGGATTCAGAATTGCCCATAGGATAGCAATCCCTTCCGCGGGTTTTACCCAAG-----------------------------------------GGGGGGCGGTATTCGTTTGTATCC-TTCTCTGCGGGATTCCT---TGTT--TTGCACAAGG------TGAGATTTTGGGCAACAGCAGGTCTGTGATGCTCCTCAATGTTCTGGGCGACACGCGCACTACAATGTCAGTGAGAACAAGAAAAACGACT-T--------TGGTCGAACCTACTTGATCAAAAGAGTGGGGAAACCCCG--------GAATCACATAGACCCACTTGGGACCGAGTATTGCAATTATTGGTCGCGCAACGAGGAATGTCTCGTAGGCGCAGCTCATCAA-----ACTGTGCCGA--TTACGTCCCTGCCATTTGTACACACCGCCCGTCGTTGTTTCCGATGATGGTGCAATACAGGTGATCGGACAGTCGAGT-------GTCTCACT-CGACCGAAAGTTCACCGATATTTCTTCAATAGAGGAAGCAAAAGTCGT-------------------------------------AACAAGGTAGCT-----------------------------------------------------------------------------------------------------------------------------------------------------------------------------------------------------------------------------------------------------------------------------------------------------------------------------------------------------------------------------------------------------------------------------------------------------------------------------------------------------------------------------------------------------------------------------------------------------------------------------------------------------------------------------------------------------------------------------------------------------------------------------------------------------------------------------------------------------------------------------------------------------------------------------------------------------------------------------------------------------------------------------------------------------------------------------------------------------------------------------------------------------------------------------------------------------------------------------------------------------------------------------------------------------</ns2:sequence><ns2:name>HQ909084.1_Trypanosoma_culicavium_isolate_CUL30_18S_ribosomal_RNA_gene,_partial_sequence</ns2:name></ns2:Sequence><ns2:Sequence dsseqid="sq376" id="sq375"><ns2:sequence>-----------------------GTCATATGCTTGTTTCAAGGACTTAGCCATGCATGCCTCAGAATCACTGCAT-TGCAGGAATCTGCGCATGGCT-CATTACATCAGACGTAATCTGCCGCAAAAATCTTGC-GGTCTCCGCAACATTGGATAACTTGGCGAAACGCCAAGCTAATACATGAACCAACGGGGCGCTCTCTGTTCCGGCGGT-----GGGGCAA---CTCACCGCCTTGGGACGCCCAGCGAATGAATGAAAGTAAAACCAATGCCTTCACTGGC--AGTAACACC-CAGAAGTGTTGACTCAATTCATTCCGTGCGAAAGCCGGGTTT-TTTACCCGGCGTCTTTTGACGAACAACTGCCCTATCAGCCAGCGATGGCCGTGTAGTGGACTGCCATGGCGTTGACGGGAGCGGGGGATTAGGGTTCGATTCCGGAGAGGGAGCCTGAGAA------------ATAGCTACCACTTCTACGGAGGGCAGCAGGCGCGCAAATTGCCCAATG-TCAAAAAAAAACGATGAGGCAGCGAAAAGAAATAGAGCCGACAGTACCTTTTGGTATTGTCGTTTTCAATGGGGGATATTTAAATCCATCGAAAATCGAGTAACAATTGG---AGGACAAG-TC-TGGTGCCAGCACCCGCGGTAATTCCAGCTCCAAAAGCGTA---------TATTAATGCTG-T-------TGCTGTTAAAGGGTTCGTAGTTGAATTGTG--------------------------------------------------------------------------------------------------------------------------------------------------------------------------------------------------------------------------------------------------------------------------------------------------------------------------------------------------------------------------------------------------------------------------------------------------------------------GGCCTTTGAGGCGCAATGGTTTTGTCCC---------GTCCACTTCGGATTGGTGACCC--ATGCCCTTGAGGTCCGTGAACACACAG--AAACA----AGAAAC----ACGGGAGTGGTACCCTTCCTGA-TTTTCGCATGTCATGCATGCCA-G-GGGGCGCCCGTG-ATTTTTACTGTGACTAAAAAAGTGTGACCAAAGCA-GTCAGT--CGACTTGAATTAGAAAGCATGGGATAACAA-AGGAGC---AGCCTATGGGCCACCGTTTCGGCTTTTGTTGGTTTT-AAAAGTCCATTGGAGATTATGGAA-CTG-TGTGACAAGCGACTGGG-TGTTATTCCCCCTTTACTGGGGGGCA-CCC---------------------------------------GTCGCCTTCATGAGAAATCCGTGTCGAGTTAA---------------------------------------------------------------------------------------------A-----G----GGGCTTCGGCT-TTCTTGATTCGGCACCTTCTCATGACTCGCGGTTTCCAGGAATGAAGGAGGGTAGTTCGG-GGGAGAACGTACTG-GGGCGTCAGAGGTGAAATTCTTAGA-CCGCACC-AAGACGAACTACAGCGAAGGCATTCTTCAAGGATACCTTCCTCAATCAAG--AACCAAAGTGTGGGGATCGAAGATG-ATTAGAGACCATTGTAGTCCACA---CTGCAA-ACGATGACACCCATGAATTGGGGAGTTTT---------TTGGTCGTAGGCGAGGTCGGGCTTAGCCCCGTTC----------------------------------------------------------------------------TCTCGTTTCGCCAATATATATCAATTTACGTGCATATTCTTTTCGGCCT--------------CC-----TTT--AACCGGGGGGTCTCTAACGGGAATATCCTCAGCACGTTATCTGACTTCT-TCACGCGAAAGCTTTGAGGTTACAGTCTCAGGGGGGAGTACGTT-C----GCAAGAGTGAAACTTAAAGAAATTGACGGA---ATGGCACCACAAGACGTGGAGCGTGCGGTTTAATTTGACTCAACACGGGGAACTTTA-CCAGATCCGGACAGGGTGAGGATTGACAGATTGAGTGTTCTTTCTCGATCCCCTGAATGGTGGTGCATGGCCGCTTTTGGTCGGTGGAGTGATTTGTTT-GGTTGATTCCGTCAACGG--ACGAGATCCAAGCTGCCCAGTAGGATTCAGAATTGCCCATAGGATAGCAATCCCTTCCGCGGGTTTTACCCAAG-----------------------------------------GGGGGGCGGTATTCGTTTGTATCC-TTCTCTGCGGGATTCCC---TTGTTTTGCACCAAGG------TGAGATTTTGGGCAACAGCAGGTCTGTGATGCTCCTCAATGTTCTGGGCGACACGCGCACTACAATGTCAGTGAGAACAAGAAAAACGACT-T--------TGGTCGAACCTACTTGATCAAAAGAGTGGGGAAACCCCG--------GAATCACATAGACCCACTTGGGACCGAGTATTGCAATTATTGGTCGCGCAACGAGGAATGTCTCGTAGGCGCAGCTCATCAA-----ACTGTGCCGA--TTACGTCCCTGCCATTTGTACACACCGCCCGTCGTTGTTTCCGATGATGGTGCAATACAGGTGATCGGACAGTCGAGT-------GTCTCACT-CGACCGAAAGTTCACCGATATTTCTTCAATAGAGGAAGCAAAAGTCGT-------------------------------------AACAAGGTAGC------------------------------------------------------------------------------------------------------------------------------------------------------------------------------------------------------------------------------------------------------------------------------------------------------------------------------------------------------------------------------------------------------------------------------------------------------------------------------------------------------------------------------------------------------------------------------------------------------------------------------------------------------------------------------------------------------------------------------------------------------------------------------------------------------------------------------------------------------------------------------------------------------------------------------------------------------------------------------------------------------------------------------------------------------------------------------------------------------------------------------------------------------------------------------------------------------------------------------------------------------------------------------------------------------</ns2:sequence><ns2:name>JN006843.1_Trypanosoma_sp._LZ-2011_isolate_PAS111_18S_ribosomal_RNA_gene,_partial_sequence</ns2:name></ns2:Sequence><ns2:Sequence dsseqid="sq378" id="sq377"><ns2:sequence>---------------------TAGTCATATTCTTGTTTCAAGCACTTAGCCATGCATGCCTCAGAATCACTGCAT-TGCAGGAATCTGCGCATGGCT-CATTACATCAGACGTAATCTGCCGCAAAAATTTTGC-GGTCTCCGCAACATTGGATAACTTGGCGAAAAGCCAAGCTAATACATGAACCAACGGGGCGCTCTCTGTTCCGGCGGT-----GGGGCAA---CTCACCGCCTTGGGACGCCCAGCGAATGAATGAAAGTAAAACCAATGCCTTCACTGGC--AGTAACACC-CAGAAGTGTTGACTCAATTCATTCCGTGCGAAAGCCGGGTTT-TTTACTCGGCGTCTTTTGACGAACAACTGCCCTATCAGCCAGCGATGGCCGTGTAGTGGACTGCCATGGCGTTGACGGGAGCGGGGGATTAGGGTTCGATTCCGGAGAGGGAGCCTGAGAA------------ATAGCTACCACTTCTACGGAGGGCAGCAGGCGCGCAAATTGCCCAATG-TCAAAAAAAAACGATGAGGCAGCGAAAAGAAATAGAGCCGACAGTACCTTTTGGTATTGTCGTTTTCAATGGGGGATATTTAAATCCATCGAAAATCGAGTAACAATTGG---AGGACAAG-TC-TGGTGCCAGCACCCGCGGTAATTCCAGCTCCAAAAGCGTA---------TATTAATGCTGTT--------GCTGTTAAAGGGTTCGTAGTTGAATTGTG--------------------------------------------------------------------------------------------------------------------------------------------------------------------------------------------------------------------------------------------------------------------------------------------------------------------------------------------------------------------------------------------------------------------------------------------------------------------GGCCTTTGAGGCGCAATGGTTTTGTCCC---------GTCCACTTCGGATTGGTGACCC--ATGCCCTTGAGGTCCGTGAACACACAG--AAACA----AGAAAC----ACGGGAGTGGTACCCTTCCTGA-TTTTCGCATGTCATGCATGCCA-G-GGGGCGCCCGTG-ATTTTTACTGTGACTAAAAAAGTGTGACCAAAGCA-GTCAGT--CGACTTGAATTAGAAAGCATGGGATAACAA-AGGAGC---AGCCTATGGGCCACCGTTTCGGCTTTTGTTGGTTTT-AAAAGTCCATTGGAGATTATGGAA-CTG-TGTGACAAGTGGCTGGG-TGTTATTCCCCCTTTACTGG-GGGCA-CCC---------------------------------------GTCGCCTTCGTGGGAAATCCGTGTCGGGTTAA---------------------------------------------------------------------------------------------A-----G----GGGCTTCGGCT-TTCTTGATTCGGCACCTTCTCATGACTCGCGGTTTCCAGGAATGAAGGAGGGTAGTTCGG-GGGAGAACGTACTG-GGGCGTCAGAGGTGAAATTCTTAGA-CCGCACC-AAGACGAACTACAGCGAAGGCATTCTTCAAGGATACCTTCCTCAATCAAG--AACCAAAGTGTGGGGATCGAAGATG-ATTAGAGACCATTGTAGTCCACA---CTGCAA-ACGATGACACCCATGAATTGGGGAGTTTT---------TTGGTCGTAGGCGAGGTCGGGCTTAGCCCCGTTC----------------------------------------------------------------------------TCTCGTTTCGCCAATATATATCAATTTACGTGCATATTCTTTTCGGCCT--------------CC-----TTT--AACCGGGGGGTCTCTTACGGGAATATCCTCAGCACGTTATCTGACTTCT-TCACGCGAAAGCTTTGAGGTTACAGTCTCAGGGGGGAGTACGTT-C----GCAAGAGTGAAACTTAAAGAAATTGACGGA---ATGGCACCACAAGACGTGGAGCGTGCGGTTTAATTTGACTCAACACGGGGAACTTTA-CCAGATCCGGACAGGGTGAGGATTGACAGATTGAGTGTTCTTTCTCGATCCCCTGAATGGTGGTGCATGGCCGCTTTTGGTCGGTGGAGTGATTTGTTT-GGTTGATTCCGTCAACGG--ACGAGATCCAAGCTGCCCAGTAGGATTCAGAATTGCCCATAGGATAGCAATCCCTTCCGCGGGTTTTACCCAAG-----------------------------------------GGGGGGCGGTATTCGTTTGTATCC-TTCTCTGCGGGATTCCT---TGTT--TTGCACAAGG------TGAGATTTTGGGCAACAGCAGGTCTGTGATGCTCCTCAATGTTCTGGGCGACACGCGCACTACAATGTCAGTGAGAACAAGAAAAACGACT-T--------TGGTCGAACCTACTTGATCAAAAGAGTGGGGAAACCCCG--------GAATCACATAGACCCACTTGGGACCGAGTATTGCAATTATTGGTCGCGCAACGAGGAATGTCTCGTAGGCGCAGCTCATCAA-----ACTGTGCCGA--TTACGTCCCTGCCATTTGTACACACCGCCCGTCGTTGTTTCCGATGATGGTGCAATACAGGTGATCGGACAGTCGAGT-------GTCTCACT-CGACCGAAAGTTCACCGATATTTCTTCAATAGAGGAAGCAAAAGTCGT-------------------------------------AACAAGGTAGCT-----------------------------------------------------------------------------------------------------------------------------------------------------------------------------------------------------------------------------------------------------------------------------------------------------------------------------------------------------------------------------------------------------------------------------------------------------------------------------------------------------------------------------------------------------------------------------------------------------------------------------------------------------------------------------------------------------------------------------------------------------------------------------------------------------------------------------------------------------------------------------------------------------------------------------------------------------------------------------------------------------------------------------------------------------------------------------------------------------------------------------------------------------------------------------------------------------------------------------------------------------------------------------------------------------</ns2:sequence><ns2:name>HQ107970.1_Trypanosoma_culicavium_isolate_CUL6_18S_ribosomal_RNA_gene,_partial_sequence</ns2:name></ns2:Sequence><ns2:Sequence dsseqid="sq380" id="sq379"><ns2:sequence>---------------------TAGTCATATGCTTGTTTCAAGGACTTAGCCATGCATGCCTCAGAATCACTGCAT-TGCAGGAATCTGCGCATGGCT-CATTACATCAGACGTAATCTGCCGCAAAAATTTTGC-GGTCTCCGCAACATTGGATAACTTGGCGAAAAGCCAAGCTAATACATGAACCAACGGGGCGCTCTCTGTTCCGGCGGT-----GGGGCAA---CTCACCGCCTTGGGACGCCCAGCGAATGAATGAAAGTAAAACCAATGCCTTCACTGGC--AGTAACACC-CAGAAGTGTTGACTCAATTCATTCCGTGCGAAAGCCGGGTTT-TTTACTCGGCGTCTTTTGACGAACAACTGCCCTATCAGCCAGCGATGGCCGTGTAGTGGACTGCCATGGCGTTGACGGGAGCGGGGGATTAGGGTTCGATTCCGGAGAGGGAGCCTGAGAA------------ATAGCTACCACTTCTACGGAGGGCAGCAGGCGCGCAAATTGCCCAATG-TCAAAAAAAAACGATGAGGCAGCGAAAAGAAATAGAGCCGACAGTACCTTTTGGTATTGTCGTTTTCAATGGGGGATATTTAAATCCATCGAAAATCGAGTAACAATTGG---AGGACAAG-TC-TGGTGCCAGCACCCGCGGTAATTCCAGCTCCAAAAGCGTA---------TATTAATGCTGTT--------GCTGTTAAAGGGTTCGTAGTTGAATTGTG--------------------------------------------------------------------------------------------------------------------------------------------------------------------------------------------------------------------------------------------------------------------------------------------------------------------------------------------------------------------------------------------------------------------------------------------------------------------GGCCTTTGAGGCGCAATGGTTTTGTCCC---------GTCCACTTCGGATTGGTGACCC--ATGCCCTTGAGGTCCGTGAACACACAG--AAACA----AGAAAC----ACGGGAGTGGTACCCTTCCTGA-TTTTCGCATGTCATGCATGCCA-G-GGGGCGCCCGTG-ATTTTTACTGTGACTAAAAAAGTGTGACCAAAGCA-GTCAGT--CGACTTGAATTAGAAAGCATGGGATAACAA-AGGAGC---AGCCTATGGGCCACCGTTTCGGCTTTTGTTGGTTTT-AAAAGTCCATTGGAGATTATGGAA-CTG-TGTGACAAGTGGCTGGG-TGTTATTCCCCCTTTACTGG-GGGCA-CCC---------------------------------------GTCGCCTTCGTGGGAAATCCGTGTCGGGTTAA---------------------------------------------------------------------------------------------A-----G----GGGCTTCGGCT-TTCTTGATTCGGCACCTTCTCATGACTCGCGGTTTCCAGGAATGAAGGAGGGTAGTTCGG-GGGAGAACGTACTG-GGGCGTCAGAGGTGAAATTCTTAGA-CCGCACC-AAGACGAACTACAGCGAAGGCATTCTTCAAGGATACCTTCCTCAATCAAG--AACCAAAGTGTGGGGATCGAAGATG-ATTAGAGACCATTGTAGTCCACA---CTGCAA-ACGATGACACCCATGAATTGGGGAGTTTT---------TTGGTCGTAGGCGAGGTCGGGCTTAGCCCCGTTC----------------------------------------------------------------------------TCTCGTTTCGCCAATATATATCAATTTACGTGCATATTCTTTTCGGCCT--------------CC-----TTT--AACCGGGGGGTCTCTTACGGGAATATCCTCAGCACGTTATCTGACTTCT-TCACGCGAAAGCTTTGAGGTTACAGTCTCAGGGGGGAGTACGTT-C----GCAAGAGTGAAACTTAAAGAAATTGACGGA---ATGGCACCACAAGACGTGGAGCGTGCGGTTTAATTTGACTCAACACGGGGAACTTTA-CCAGATCCGGACAGGGTGAGGATTGACAGATTGAGTGTTCTTTCTCGATCCCCTGAATGGTGGTGCATGGCCGCTTTTGGTCGGTGGAGTGATTTGTTT-GGTTGATTCCGTCAACGG--ACGAGATCCAAGCTGCCCAGTAGGATTCAGAATTGCCCATAGGATAGCAATCCCTTCCGCGGGTTTTACCCAAG-----------------------------------------GGGGGGCGGTATTCGTTTGTATCC-TTCTCTGCGGGATTCCT---TGTT--TTGCACAAGG------TGAGATTTTGGGCAACAGCAGGTCTGTGATGCTCCTCAATGTTCTGGGCGACACGCGCACTACAATGTCAGTGAGAACAAGAAAAACGACT-T--------TGGTCGAACCTACTTGATCAAAAGAGTGGGGAAACCCCG--------GAATCACATAGACCCACTTGGGACCGAGTATTGCAATTATTGGTCGCGCAACGAGGAATGTCTCGTAGGCGCAGCTCATCAA-----ACTGTGCCGA--TTACGTCCCTGCCATTTGTACACACCGCCCGTCGTTGTTTCCGATGATGGTGCAATACAGGTGATCGGACAGTCGAGT-------GTCTCACT-CGACCGAAAGTTCACCGATATTTCTTCAATAGAGGAAGCAAAAGTCGT-------------------------------------AACAAGGTAGCT-----------------------------------------------------------------------------------------------------------------------------------------------------------------------------------------------------------------------------------------------------------------------------------------------------------------------------------------------------------------------------------------------------------------------------------------------------------------------------------------------------------------------------------------------------------------------------------------------------------------------------------------------------------------------------------------------------------------------------------------------------------------------------------------------------------------------------------------------------------------------------------------------------------------------------------------------------------------------------------------------------------------------------------------------------------------------------------------------------------------------------------------------------------------------------------------------------------------------------------------------------------------------------------------------------</ns2:sequence><ns2:name>HQ107968.1_Trypanosoma_culicavium_isolate_CUL31_18S_ribosomal_RNA_gene,_partial_sequence</ns2:name></ns2:Sequence><ns2:Sequence dsseqid="sq382" id="sq381"><ns2:sequence>---------------------TAGTCATATGCTTGTTTCAAGGACTTAGCCATGCATGCCTCAGAATCACTGCAT-TGCAGGAATCTGCGCATGGCT-CATTACATCAGACGTAATCTGCCGCAAAAATTTTGC-GGTCTCCGCAACATTGGATAACTTGGCGAAAAGCCAAGCTAATACATGAACCAACGGGGCGCTCTCTGTTCCGGCGGT-----GGGGCAA---CTCACCGCCTTGGGACGCCCAGCGAATGAATGAAAGTAAAACCAATGCCTTCACTGGC--AGTAACACC-CAGAAGTGTTGACTCAATTCATTCCGTGCGAAAGCCGGGTTT-TTTACTCGGCGTCTTTTGACGAACAACTGCCCTATCAGCCAGCGATGGCCGTGTAGTGGACTGCCATGGCGTTGACGGGAGCGGGGGATTAGGGTTCGATTCCGGAGAGGGAGCCTGAGAA------------ATAGCTACCACTTCTACGGAGGGCAGCAGGCGCGCAAATTGCCCAATG-TCAAAAAAAAACGATGAGGCAGCGAAAAGAAATAGAGCCGACAGTACCTTTTGGTATTGTCGTTTTCAATGGGGGATATTTAAATCCATCGAAAATCGAGTAACAATTGG---AGGACAAG-TC-TGGTGCCAGCACCCGCGGTAATTCCAGCTCCAAAAGCGTA---------TATTAATGCTGTT--------GCTGTTAAAGGGTTCGTAGTTGAATTGTG--------------------------------------------------------------------------------------------------------------------------------------------------------------------------------------------------------------------------------------------------------------------------------------------------------------------------------------------------------------------------------------------------------------------------------------------------------------------GGCCTTTGAGGCGCAATGGTTTTGTCCC---------GTCCACTTCGGATTGGTGACCC--ATGCCCTTGAGGTCCGTGAACACACAG--AAACA----AGAAAC----ACGGGAGTGGTACCCTTCCTGA-TTTTCGCATGTCATGCATGCCA-G-GGGGCGCCCGTG-ATTTTTACTGTGACTAAAAAAGTGTGACCAAAGCA-GTCAGT--CGACTTGAATTAGAAAGCATGGGATAACAA-AGGAGC---AGCCTATGGGCCACCGTTTCGGCTTTTGTTGGTTTT-AAAAGTCCATTGGAGATTATGGAA-CTG-TGTGACAAGTGGCTGGG-TGTTATTCCCCCTTTACTGG-GGGCA-CCC---------------------------------------GTCGCCTTCGTGGGAAATCCGTGTCGGGTTAA---------------------------------------------------------------------------------------------A-----G----GGGCTTCGGCT-TTCTTGATTCGGCACCTTCTCATGACTCGCGGTTTCCAGGAATGAAGGAGGGTAGTTCGG-GGGAGAACGTACTG-GGGCGTCAGAGGTGAAATTCTTAGA-CCGCACC-AAGACGAACTACAGCGAAGGCATTCTTCAAGGATACCTTCCTCAATCAAG--AACCAAAGTGTGGGGATCGAAGATG-ATTAGAGACCATTGTAGTCCACA---CTGCAA-ACGATGACACCCATGAATTGGGGAGTTTT---------TTGGTCGTAGGCGAGGTCGGGCTTAGCCCCGTTC----------------------------------------------------------------------------TCTCGTTTCGCCAATATATATCAATTTACGTGCATATTCTTTTCGGCCT--------------CC-----TTT--AACCGGGGGGTCTCTTACGGGAATATCCTCAGCACGTTATCTGACTTCT-TCACGCGAAAGCTTTGAGGTTACAGTCTCAGGGGGGAGTACGTT-C----GCAAGAGTGAAACTTAAAGAAATTGACGGA---ATGGCACCACAAGACGTGGAGCGTGCGGTTTAATTTGACTCAACACGGGGAACTTTA-CCAGATCCGGACAGGGTGAGGATTGACAGATTGAGTGTTCTTTCTCGATCCCCTGAATGGTGGTGCATGGCCGCTTTTGGTCGGTGGAGTGATTTGTTT-GGTTGATTCCGTCAACGG--ACGAGATCCAAGCTGCCCAGTAGGATTCAGAATTGCCCATAGGATAGCAATCCCTTCCGCGGGTTTTACCCAAG-----------------------------------------GGGGGGCGGTATTCGTTTGTATCC-TTCTCTGCGGGATTCCT---TGTT--TTGCACAAGG------TGAGATTTTGGGCAACAGCAGGTCTGTGATGCTCCTCAATGTTCTGGGCGACACGCGCACTACAATGTCAGTGAGAACAAGAAAAACGACT-T--------TGGTCGAACCTACTTGATCAAAAGAGTGGGGAAACCCCG--------GAATCACATAGACCCACTTGGGACCGAGTATTGCAATTATTGGTCGCGCAACGAGGAATGTCTCGTAGGCGCAGCTCATCAA-----ACTGTGCCGA--TTACGTCCCTGCCATTTGTACACACCGCCCGTCGTTGTTTCCGATGATGGTGCAATACAGGTGATCGGACAGTCGAGT-------GTCTCACT-CGACCGAAAGTTCACCGATATTTCTTCAATAGAGGAAGCAAAAGTCGT-------------------------------------AACAAGGTAGCT-----------------------------------------------------------------------------------------------------------------------------------------------------------------------------------------------------------------------------------------------------------------------------------------------------------------------------------------------------------------------------------------------------------------------------------------------------------------------------------------------------------------------------------------------------------------------------------------------------------------------------------------------------------------------------------------------------------------------------------------------------------------------------------------------------------------------------------------------------------------------------------------------------------------------------------------------------------------------------------------------------------------------------------------------------------------------------------------------------------------------------------------------------------------------------------------------------------------------------------------------------------------------------------------------------</ns2:sequence><ns2:name>HQ107969.1_Trypanosoma_culicavium_isolate_PAS99_18S_ribosomal_RNA_gene,_partial_sequence</ns2:name></ns2:Sequence><ns2:Sequence dsseqid="sq384" id="sq383"><ns2:sequence>---------------------TAGTCATATGCTTGTTTCAAGGACTTAGCCATGCATGCCTCAGAATCACTGCAT-TGCAGGAATCTGCGCATGGCT-CATTACATCAGACGTAATCTGCCGCAAAAATTTTGC-GGTCTCCGCAACATTGGATAACTTGGCGAAAAGCCAAGCTAATACATGAACCAACGGGGCGCTCTCTGTTCCGGCGGT-----GGGGCAA---CTCACCGCCTTGGGACGCCCAGCGAATGAATGAAAGTAAAACCAATGCCTTCACTGGC--AGTAACACC-CAGAAGTGTTGACTCAATTCATTCCGTGCGAAAGCCGGGTTT-TTTACTCGGCGTCTTTTGACGAACAACTGCCCTATCAGCCAGCGATGGCCGTGTAGTGGACTGCCATGGCGTTGACGGGAGCGGGGGATTAGGGTTCGATTCCGGAGAGGGAGCCTGAGAA------------ATAGCTACCACTTCTACGGAGGGCAGCAGGCGCGCAAATTGCCCAATG-TCAAAAAAAAACGATGAGGCAGCGAAAAGAAATAGAGCCGACAGTACCTTTTGGTATTGTCGTTTTCAATGGGGGATATTTAAATCCATCGAAAATCGAGTAACAATTGG---AGGACAAG-TC-TGGTGCCAGCACCCGCGGTAATTCCAGCTCCAAAAGCGTA---------TATTAATGCTGTT-------TGCTGTTAAAGGGTTCGTAGTTGAATTGTG--------------------------------------------------------------------------------------------------------------------------------------------------------------------------------------------------------------------------------------------------------------------------------------------------------------------------------------------------------------------------------------------------------------------------------------------------------------------GGCCTTTGAGGCGCAATGGTTTTGTCCC---------GTCCACTTCGGATTGGTGACCC--ATGCCCTTGAGGTCCGTGAACACACAG--AAACA----AGAAAC----ACGGGAGTGGTACCCTTCCTGA-TTTTCGCATGTCATGCATGCCA-G-GGGGCGCCCGTG-ATTTTTACTGTGACTAAAAAAGTGTGACCAAAGCA-GTCAGT--CGACTTGAATTAGAAAGCATGGGATAACAA-AGGAGC---AGCCTATGGGCCACCGTTTCGGCTTTTGTTGGTTTT-AAAAGTCCATTGGAGATTATGGAA-CTG-TGTGACAAGTGGCTGGG-TGTTATTCCCCCTTTACTGG-GGGCA-CCC---------------------------------------GTCGCCTTCGTGGGAAATCCGTGTCGGGTTAA---------------------------------------------------------------------------------------------A-----G----GGGCTTCGGCT-TACTTGATTCGGCACCTTCTCATGACTCGCGGTTTCCAGGAATGAAGGAGGGTAGTTCGG-GGGAGAACGTACTG-GGGCGTCAGAGGTGAAATTCTTAGA-CCGCACC-AAGACGAACTACAGCGAAGGCATTCTTCAAGGATACCTTCCTCAATCAAG--AACCAAAGTGTGGGGATCGAAGATG-ATTAGAGACCATTGTAGTCCACA---CTGCAA-ACGATGACACCCATGAATTGGGGAGTTTT---------TTGGTCGTAGGCGAGGTCGGGCTTAGCCCCGTTC----------------------------------------------------------------------------TCTCGTTTCGCCAATATATATCAATTTACGTGCATATTCTTTTCGGCCT--------------CC-----TTT--AACCGGGGGGTCTCTTACGGGAATATCCTCAGCACGTTATCTGACTTCT-TCACGCGAAAGCTTTGAGGTTACAGTCTCAGGGGGGAGTACGTT-C----GCAAGAGTGAAACTTAAAGAAATTGACGGA---ATGGCACCACAAGACGTGGAGCGTGCGGTTTAATTTGACTCAACACGGGGAACTTTA-CCAGATCCGGACAGGGTGAGGATTGACAGATTGAGTGTTCTTTCTCGATCCCCTGAATGGTGGTGCATGGCCGCTTTTGGTCGGTGGAGTGATTTGTTT-GGTTGATTCCGTCAACGG--ACGAGATCCAAGCTGCCCAGTAGGATTCAGAATTGCCCATAGGATAGCAATCCCTTCCGCGGGTTTTACCCAAG-----------------------------------------GGGGGGCGGTATTCGTTTGTATCC-TTCTCTGCGGGATTCCT---TGTT--TTGCACAAGG------TGAGATTTTGGGCAACAGCAGGTCTGTGATGCTCCTCAATGTTCTGGGCGACACGCGCACTACAATGTCAGTGAGAACAAGAAAAACGACT-T--------TGGTCGAACCTACTTGATCAAAAGAGTGGGGAAACCCCG--------GAATCACATAGACCCACTTGGGACCGAGTATTGCAATTATTGGTCGCGCAACGAGGAATGTCTCGTAGGCGCAGCTCATCAA-----ACTGTGCCGA--TTACGTCCCTGCCATTTGTACACACCGCCCGTCGTTGTTTCCGATGATGGTGCAATACAGGTGATCGGACAGTCGAGT-------GTCTCACT-CGACCGAAAGTTCACCGATATTTCTTCAATAGAGGAAGCAAAAGTCGT-------------------------------------AACAAGGTAGCT-----------------------------------------------------------------------------------------------------------------------------------------------------------------------------------------------------------------------------------------------------------------------------------------------------------------------------------------------------------------------------------------------------------------------------------------------------------------------------------------------------------------------------------------------------------------------------------------------------------------------------------------------------------------------------------------------------------------------------------------------------------------------------------------------------------------------------------------------------------------------------------------------------------------------------------------------------------------------------------------------------------------------------------------------------------------------------------------------------------------------------------------------------------------------------------------------------------------------------------------------------------------------------------------------------</ns2:sequence><ns2:name>HQ107966.1_Trypanosoma_culicavium_isolate_PAS109_18S_ribosomal_RNA_gene,_partial_sequence</ns2:name></ns2:Sequence><ns2:Sequence dsseqid="sq386" id="sq385"><ns2:sequence>---------------------TAGTCATATGCTTGTTTCAAGGACTTAGCCATGCATGCCTCAGAATCACTGCAT-TGCAGGAATCTGCGCATGGCT-CATTACATCAGACGTAATCTGCCGCAAAAATTTTGC-GGTCTCCGCAACATTGGATAACTTGGCGAAAAGCCAAGCTAATACATGAACCAACGGGGCGCTCTCTGTTCCGGCGGT-----GGGGCAA---CTCACCGCCTTGGGACGCCCAGCGAATGAATGAAAGTAAAACCAATGCCTTCACTGGC--AGTAACACC-CAGAAGTGTTGACTCAATTCATTCCGTGCGAAAGCCGGGTTT-TTTACTCGGCGTCTTTTGACGAACAACTGCCCTATCAGCCAGCGATGGCCGTGTAGTGGACTGCCATGGCGTTGACGGGAGCGGGGGATTAGGGTTCGATTCCGGAGAGGGAGCCTGAGAA------------ATAGCTACCACTTCTACGGAGGGCAGCAGGCGCGCAAATTGCCCAATG-TCAAAAAAAAACGATGAGGCAGCGAAAAGAAATAGAGCCGACAGTACCTTTTGGTATTGTCGTTTTCAATGGGGGATATTTAAATCCATCGAAAATCGAGTAACAATTGG---AGGACAAG-TC-TGGTGCCAGCACCCGCGGTAATTCCAGCTCCAAAAGCGTA---------TATTAATGCTGTT--------GCTGTTAAAGGGTTCGTAGTTGAATTGTG--------------------------------------------------------------------------------------------------------------------------------------------------------------------------------------------------------------------------------------------------------------------------------------------------------------------------------------------------------------------------------------------------------------------------------------------------------------------GGCCTTTGAGGCGCAATGGTTTTGTCCC---------GTCCACTTCGGATTGGTGACCC--ATGCCCTTGAGGTCCGTGAACACACAG--AAACA----AGAAAC----ACGGGAGTGGTACCCTTCCTGA-TTTTCGCATGTCATGCATGCCA-G-GGGGCGCCCGTG-ATTTTTACTGTGACTAAAAAAGTGTGACCAAAGCA-GTCAGT--CGACTTGAATTAGAAAGCATGGGATAACAA-AGGAGC---AGCCTATGGGCCACCGTTTCGGCTTTTGTTGGTTTT-AAAAGTCCATTGGAGATTATGGAA-CTG-TGTGACAAGTGGCTGGG-TGTTATTCCCCCTTTACTGG-GGGCA-CCC---------------------------------------GTCGCCTTCGTGGGAAATCCGTGTCGGGTTAA---------------------------------------------------------------------------------------------A-----G----GGGCTTCGGCT-TTCTTGATTCGGCACCTTCTCATGACTCGCGGTTTCCAGGAATGAAGGAGGGTAGTTCGG-GGGAGAACGTACTG-GGGCGTCAGAGGTGAAATTCTTAGA-CCGCACC-AAGACGAACTACAGCGAAGGCATTCTTCAAGGATACCTTCCTCAATCAAG--AACCAAAGTGTGGGGATCGAAGATG-ATTAGAGACCATTGTAGTCCACA---CTGCAAAACGATGACACCCATGAATTGGGGAGTTTT---------TTGGTCGTAGGCGAGGTCGGGCTTAGCCCCGTTC----------------------------------------------------------------------------TCTCGTTTCGCCAATATATATCAATTTACGTGCATATTCTTTTCGGCCT--------------CC-----TTT--AACCGGGGGGTCTCTTACGGGAATATCCTCAGCACGTTATCTGACTTCT-TCACGCGAAAGCTTTGAGGTTACAGTCTCAGGGGGGAGTACGTT-C----GCAAGAGTGAAACTTAAAGAAATTGACGGA---ATGGCACCACAAGACGTGGAGCGTGCGGTTTAATTTGACTCAACACGGGGAACTTTA-CCAGATCCGGACAGGGTGAGGATTGACAGATTGAGTGTTCTTTCTCGATCCCCTGAATGGTGGTGCATGGCCGCTTTTGGTCGGTGGAGTGATTTGTTT-GGTTGATTCCGTCAACGG--ACGAGATCCAAGCTGCCCAGTAGGATTCAGAATTGCCCATAGGATAGCAATCCCTTCCGCGGGTTTTACCCAAG-----------------------------------------GGGGGGCGGTATTCGTTTGTATCC-TTCTCTGCGGGATTCCT---TGTT--TTGCACAAGG------TGAGATTTTGGGCAACAGCAGGTCTGTGATGCTCCTCAATGTTCTGGGCGACACGCGCACTACAATGTCAGTGAGAACAAGAAAAACGACT-T--------TGGTCGAACCTACTTGATCAAAAGAGTGGGGAAACCCCG--------GAATCACATAGACCCACTTGGGACCGAGTATTGCAATTATTGGTCGCGCAACGAGGAATGTCTCGTAGGCGCAGCTCATCAA-----ACTGTGCCGA--TTACGTCCCTGCCATTTGTACACACCGCCCGTCGTTGTTTCCGATGATGGTGCAATACAGGTGATCGGACAGTCGAGT-------GTCTCACT-CGACCGAAAGTTCACCGATATTTCTTCAATAGAGGAAGCAAAAGTCGT-------------------------------------AACAAGGTAGCT-----------------------------------------------------------------------------------------------------------------------------------------------------------------------------------------------------------------------------------------------------------------------------------------------------------------------------------------------------------------------------------------------------------------------------------------------------------------------------------------------------------------------------------------------------------------------------------------------------------------------------------------------------------------------------------------------------------------------------------------------------------------------------------------------------------------------------------------------------------------------------------------------------------------------------------------------------------------------------------------------------------------------------------------------------------------------------------------------------------------------------------------------------------------------------------------------------------------------------------------------------------------------------------------------------</ns2:sequence><ns2:name>HQ107967.1_Trypanosoma_culicavium_isolate_CUL28_18S_ribosomal_RNA_gene,_partial_sequence</ns2:name></ns2:Sequence><ns2:Sequence dsseqid="sq388" id="sq387"><ns2:sequence>---------------------TAGTCATATGCTTGTTTCAAGGACTTAGCCATGCATGCCTCAGAATCACTGCAT-TGCAGGAATCTGCGCATGGCT-CATTACATCAGACGTAATCTGCCGCAAAAATTTTGC-GGTCTCCGCAACATTGGATAACTTGGCGAAACGCCAAGCTAATACATGAACCAACGGGGCGCTCTCTGTTCCGGCGGT-----GGGGCAA---CTCACCGCCTTGGGACGCCCAGCGAATGAATGAAAGTAAAACCAATGCCTTCACTGGC--AGTAACACC-CAGAAGTGTTGACTCAATTCATTCCGTGCGAAAGCCGGGTTA-TTTACCCGGCGTCTTTTGACGAACAACTGCCCTATCAGCCAGCGATGGCCGTGTAGTGGACTGCCATGGCGTTGACGGGAGCGGGGGATTAGGGTTCGATTCCGGAGAGGGAGCCTGAGAA------------ATAGCTACCACTTCTACGGAGGGCAGCAGGCGCGCAAATTGCCCAATG-TCGAAAAAAAACGATGAGGCAGCGAAAAGAAATAGAGCCGACAGTACCTTTTGGTATTGTCGTTTTCAATGGGGGATATTTAAATCCATCGAAAATCGAGTAACAATTGG---AGGACAAG-TC-TGGTGCCAGCACCCGCGGTAATTCCAGCTCCAAAAGCGTA---------TATTAATGCTG-T-------TGCTGTTAAAGGGTTCGTAGTTGAATTGTG--------------------------------------------------------------------------------------------------------------------------------------------------------------------------------------------------------------------------------------------------------------------------------------------------------------------------------------------------------------------------------------------------------------------------------------------------------------------GGCCTTTGAGGCGCAATGGTTTTGTCCC---------GTCCACTTCGGATTGGTGACCC--ATGCCCTTGAGGTCCGTGAACACACAG--AAACA----AGAAAC----ACGGGAGCGGTACCCTTCCTGA-TTTTCGCATGTCATGCATGCCA-G-GGGGCGCCCGTG-ATTTTTACTGTGACTAAAAAAGTGTGACCAAAGCA-GTCAGT--CGACTTGAATTAGAAAGCATGGGATAACAA-AGGAGC---AGCCTATGGGCCACCGTTTCGGCTTTTGTTGGTTTT-AAAAGTCCATTGGAGATTATGGAA-CTG-TGTGACAAGCGGCTGGG-TGTTATTCCCCCTTTACTGGGGGGCA-CCC---------------------------------------GTCGCCTTCGTGGGAAATCCGTGTCGAGTTAA---------------------------------------------------------------------------------------------A-----G----GGGCTTCGGCT-TTCTTGATTCGGCACCTTCCCATGACTCGCGGTTTCCAGGAATGAAGGAGGGTAGTTCGG-GGGAGAACGTACTG-GGGCGTCAGAGGTGAAATTCTTAGA-CCGCACC-AAGACGAACTACAGCGAAGGCATTCTTCAAGGATACCTTCCTCAATCAAG--AACCAAAGTGTGGGGATCGAAGATG-ATTAGAGACCATTGTAGTCCACA---CTGCAA-ACGATGACACCCATGAATTGGGGAGTTTT---------TTGGTCGTAGGCGAGGTCGGGCTTAGCCCCGTTC----------------------------------------------------------------------------TCTCGTTTCGCCAATATATATCAATTTACGTGCATATTCTTTTCGGCCT--------------CC-----TTT--AACCGGGAGGTCTCTAACGGGAATATCCTCAGCACGTTATCTGACTTCT-TCACGCGAAAGCTTTGAGGTTACAGTCTCAGGGGGGAGTACGTT-C----GCAAGAGTGAAACTTAAAGAAATTGACGGA---ATGGCACCACAAGACGTGGAGCGTGCGGTTTAATTTGACTCAACACGGGGAACTTTA-CCAGATCCGGACAGGGTGAGGATTGACAGATTGAGTGTTCTTTCTCGATCCCCTGAATGGTGGTGCATGGCCGCTTTTGGTCGGTGGAGTGATTTGTTT-GGTTGATTCCGTCAACGG--ACGAGATCCAAGCTGCCCAGTAGGATTCAGAATTGCCCATAGGATAGCAATCCCTTCCGCGGGTTTTACCCAAG-----------------------------------------GGGGGGCGGTATTCGTTTGTATCC-TTCTCTGCGGGATTCCT---TGTT--TTGCACAAGG------TGAGATTTTGGGCAACAGCAGGTCTGTGATGCTCCTCAATGTTCTGGGCGACACGCGCACTACAATGTCAGTGAGAACAAGAAAAACGACT-T--------TGGTCGAACCTACTTGATCAAAAGAGTGGGGAAACCCCG--------GAATCACATAGACCCACTTGGGACCGAGTATTGCAATTATTGGTCGCGCAACGAGGAATGTCTCGTAGGCGCAGCTCATCAA-----ACTGTGCCGA--TTACGTCCCTGCCATTTGTACACACCGCCCGTCGTTGTTTCCGATGATGGTGCAATACAGGTGATCGGACAGTCGAGT-------GTCTCACT-CGACCGAAAGTTCACCGATATTTCTTCAATAGAGGAAGCAAAAGTCGT-------------------------------------AACAAGGTAGCT-----------------------------------------------------------------------------------------------------------------------------------------------------------------------------------------------------------------------------------------------------------------------------------------------------------------------------------------------------------------------------------------------------------------------------------------------------------------------------------------------------------------------------------------------------------------------------------------------------------------------------------------------------------------------------------------------------------------------------------------------------------------------------------------------------------------------------------------------------------------------------------------------------------------------------------------------------------------------------------------------------------------------------------------------------------------------------------------------------------------------------------------------------------------------------------------------------------------------------------------------------------------------------------------------------</ns2:sequence><ns2:name>AY461665.2_Trypanosoma_corvi_18S_ribosomal_RNA_gene,_complete_sequence</ns2:name></ns2:Sequence><ns2:Sequence dsseqid="sq390" id="sq389"><ns2:sequence>------------------------------------------------------------------------------------------------------------------------------------------------------------------------------------------------------------------------------------------------------------------------------------------------------------------------------------------------------------------------------------------------------GTTGATCCCTGCCAGTAGTCATATGCTTGTTTCAAGGAATTAGCCATGCATGCCTCAGAATCAAT-GCATTGC-AGGAATTTGCGCATGGCTCATTACATCAGACGTAATTTGCCGCAACA--TTTTGCGGTTTCCGCAACATTGGATAACTTGGCGAAACGCCAAGCTAATACATGAACTGAAGGGACGTGCTCTG--TACCGGGCGGTGGGGC-AACTC-------------------------------------------ACTGCTTATGGGTCGTCCAGCGA----ATGAATGAAAGTAA--AACCAATGCCTTTA---T-TGGCAGTAACACCCAGAAGTGTTGA---------------------------CTCAATTCATTCCGTGCG-AAA-------GCCGGTTTACCGGCGTCTTTTGACGAACAACTGCCCTATCAGCCAGCGATGGCCGTGTAG---TGGACTGCCATGGCGTTGACGGGAGCGG--GGTTAGGGTTCGATTCCGGAGAGGGAGCCTGAGAAATAGCTACCACTTCTACGGAGGGCAGCA-------------GGCG-CGCAAATTGCCCAATGTCAAAAAAAACGATCGAGGCAGCCGAAAAGAAATAGAGTCGGCAGTCCCTT-AGTGGATTGTCGTTTTCAATGGGGGATATTTAA-ACCCATCC-AATATCGAGTAACAATTGGAGGACAAGTCTGGTGCCAGCACCCGCGGTAATTCCAGCTCCAAAAGCGTATAT------TAATGCTGTTGCTGTTA-AGGTTCGTAGTTCGAATTGAGGGCCTCCGAGGCGCACTGGTACGTCCC----------ATCCACTTCGGATTGGTGA-CC-CAGTCCCTTGCGGTCCGTGAACATACATT--ATCAGAAACAAGAAACACGGGAGCGG-TTCC---TTCCTGATTTTCGCATGTAATGCATGCCA-G-GGGGCGTCCGTGA-TTTTTACTGTGACTAAAAAAGTGTGACCAAAGCA-GTCATC--CGACTTGAATTACAAAGCATGGGATAACAA-ACGAGC---ACCCTATGGGCCACCGTTTCGGCTTTTGTTGGTTTT-AAACGTCCATTGGAAATTATGGGGCTGT-GCCACAATCGGCTGGGCGCCTGTGCTGCCTCTTTGTAGGCCATCGTCCGTC---------------------------------------------------------------TCCTTTGCGG------------GAA-ATCAGCG------------------------TACTTGTA---------------------------------------------------------CCTATGGCCT--CGACTGA------CTTCGGAATGCCGTGCTCC----AGGCC-T-----TTTCGCCGTTCT-CGTAACTCTCGGCATCCAGTAATGAAG--GAGGTAGTTCGGCAGAGGTGAAATTCTCATTCTTCAAGGATACCTTCCTCAATCAAG--AACCAAAGTGTGGGGATCGAAGATG-ATTAGAGACCATTGTAGTCCACA---CTGCAA-ACGATGACACCCATGAATTGGGGAGTTTT---------TGGTCGAAGGTGAGGGC-GGGTTCATCTCGTTCTTCTCATCTC----------------------------------------------------------------------------GCCAATGTTTATCAATTTACGTGCATATCTGTTTGGTC---------------T---CTTCCCGAAAGGGGGGCCTTTTTCAACGGGAATATCCTCAGCACG-TTTTCTTACTTCTTCACGCGAAAGCTTTGAGGTTACAGTCTCAGGGGG----GAGTACG-TTCGCAAGAGTGAAACTTAAAGAAATTGACGGA---ATGGCACCACAAGACGTGGAGCGTGCGGTTTAATTTGACT-CAACACGGGGAACTTT-ACCAGATCCGACAGGGTGAGGATTGACAGATTGAGTGTTCTTTCTCGATCCCCTGAATGGTGGTGCATGGCCGCTTTTGGTCGGTGGAGTGATTTGTTT-GGTTGATTCCGTCAAGG---ACGAGATCCAAGCTGCCCAGTAGGATTCAGGATTGAGGATTGTCCATAGGATAGCAATCCCTTCCGCGGGTTTTAC-----------------------------CC----AAGGGGGGGCGGTATCCGG--TTGAATCCTTCTCT-GCGGG-ATTC---CTTGTTTTGCACAAGG------T--GAGATTTGGCAACAGCAGGTCTGTGATGCTCCTCAATGTC-TGGGCGACACGCGCACTACAATGTCAGTGAGAACAAGAAAAACGACTT---------TTGTCGGACCTACTTGATCAAAAGAGTGGGAAAACCCCG--------GAATCACATGACCC-ACTTGGGACCGAGTATTGCAATTATTGGTCGCGCAACGAGGAATGTCTCGTAGGCGCC--AGTCAT-C----AAACTGTGCG---ATTACGTCCTGCCATTGTACACACCGCCCGTCGTTGTTTCCGATGATGGTGCAATACAGGTGATCGGACAGTCGAGT-------GTTTCA-CTTGACCGAAAGTTCACCGATATTTCTTCAATAGAGGAAGC------------------AAAAG-------------------TCGTAACAAGGTAGCTGTAGGTGAACCTGCAGA------------------------------------------------------------------------------------------------------------------------------------------------------------------------------------------------------------------------------------------------------------------------------------------------------------------------------------------------------------------------------------------------------------------------------------------------------------------------------------------------------------------------------------------------------------------------------------------------------------------------------------------------------------------------------------------------------------------------------------------------------------------------------------------------------------------------------------------------------------------------------------------------------------------------------------------------------------------------------------------------------------------------------------------------------------------------------------------------------------------------------------------------------------------------------------------------------------------------------------------------------------------------------------</ns2:sequence><ns2:name>AF119809.1_Trypanosoma_neveulemairei_18S_ribosomal_RNA_gene,_partial_sequence</ns2:name></ns2:Sequence><ns2:Sequence dsseqid="sq392" id="sq391"><ns2:sequence>-------------------------CATATGCTTGTTTCAAGGACTTAGCCATGCATGCCTCAGAATCACTGCATTTGCAGGAATCTGCGCATGGCT-CATTACATCAGACGTAATCTGCCGCAAACATGTTGC-GGTTTCCGCATTATTGGATAACTTGGCGAAACGCCAAGCTAATACATGAGTAGAAGGAACGTTCTCTGTACCAGGCTGCGGG------GCGACTCGGAGCCTATGGGACGTTCAGCGAATGAATGAAAGTAAGACCAATGCCGCTTTTTGTGGCAGTAACACCCAGACGTGTTGACTCAATTCATTCCGTGCGAAAGCCGG-----CTTGTCCGGCGTCTTTTGACGAACAACTGCCCTATCAGCCAGTGATGGCCGTGTAGTGGACTGCCATGGCGTTGACGGGAGCGGGGGATTAGGGTTCGATTCCGGAGAGGGAGCCTGAGAA------------ATAGCTACCACTTCTACGGAGGGCAGCAGGCGCGCAAATTGCCCAATG-TCAAAACAAAACGATGAGGCAGCGAAAAGAAATAGAGCCTGCAGTCCCAAATGGGATTGTTGAACTGAATGGGGGATATCTAACATCATCCAAAATCGAGTAACAATTGG---AGGACAAG-TC-TGGTGCCAGCACCCGCGGTAATTCCAGCTCCAAAAGCGTA---------TATTAATGCTGTT-------GCTGTTAAA-GGGTTCGTAGTTGAATTGAGGGCCTCTGAGGCGCA-CTGGTATGTCC--------------------------------------------------------------------------------------------------------------------------------------------------------------------------------------------------------------------------------------------------------------------------------------------------------------------------------------------------------------------------------------------------------------------------------------------------------------------C---------GTTCACTTTGAATTGGTGACCC--AGGCCCTTGTGGTCCGTGAACATTCAGAA--ACA----AGAAAC----ACGGGA-GTGGTTCCT-TCCTGATCTTCGCATGTCATGCATGCCAGG-GGG--CGTCCGTGATTTTTACTGTGACTAAAAAAGTGTGACCAAAGCA-GTCATC--CGACTTGAATTAGAAAGCATGGGATAACAA-AGGAGC---AGCCTATGTGCTACCGTTTCGGCTTTTGTTGGTTTT-AAAAGCTCATTGGAGATTATGGGGTTGT-GCGACCAGCGGCTGGGTGTCGTGCCTCACTTAACTGTGTG--ATTACC--------------------------------------CGTCGCCTTTGTGGGATCTTGCCTGCTCCGTTGAA-----------------------------------------ACCTCACCTCTGCAT-------------------------------GCAAA-----TGTATTGTGTTGCTCTTCTGCGGATGTCTGGTTTTCCTGCAACTCACTGCTTCCAGGAATGAAGGAGGGTAGTTCGG-GGGAGAACGTACTG-GTGCGTCAGAGGTGGAATTCTTAGA-CCGCACC-AAGACGAACTACAGCGAAGGCATTCTTCAAGGATACCTTCCTCAATCAAG--AACCAAAGTGTGGGGATCGAAGATG-ATTAGAGACCATTGTAGTCCACA---CTGCAA-ACGATGACACCCATGAATTGGGGAGTTTT---------TGGTCACAGGCATCGCCGGG-TTAATCTCGGGCG------------------------------------------------------------------------------TT-GCCTGACCAATGTTATGAATTTACGTGCATATTCTTTTAGGTAT--------------A-------CCGCAAGGTTGCCTTTATTTACGGGAATATCCTCAGCACGTTTTCTTACTTCT-TCACGCGAAAGCTTTGAGGTTACAGTCTCAGGGGGGAGTACGTT-C----GCAAGAGTGAAACTTAAAGAAATTGACGGA---ATGGCACCACAAGACGTGGAGCGTGCGGTTTAATTTGACTCAACACGGGGAACTTTA-CCGGATCCGGACAGGGTGAGGATTGACAGATTGAGTGTTCTTTCTCGATCCCCTGAATGGGGGTGCATGGCCGCTTTTGGTCGGTGGAGTGATTTGTTT-GGTTGATTCCGTCAACGG--ACGAGATCCAAGCTGCCCAGTAGGATTCCGAATTGCCCATAGGATAGCAATCTCTTCCGCGGGTTTTACCCAAG-----------------------------------------GGAGTGCGGTATTCGTCTGTATCC-TTCTCTGCGGGATTCCT---TGTT--TTGCACAAGG------TGAGATTTTGGGCAACAGCAGGTCTGTGATGCTCCTCAATGTTCTGGGCGACACGCGCACTACAATGTCAGTGAGAACAAGAAAACCGACTC---------ATGTCGTACCTACTTGATCAAAAGAGTGGGGAAACACCG--------GAATCACATAGACCCACTTGGGACCGAGTATTGCAATTATTGGTCGCGCAACGAGGAATGTCTCGTAGGCGCAGCTCATCAA-----ACTGTGCCGA--TTACGTCCCTGCCATTTGTACACACCGCCCGTCGTTGTTTCCGATGATGGTGCAATACAGGTGATCGGACAGTCGAGT-------GTTTCACT-TGACCGAAAGTTCACCGATATTGCTTCCATAGAGGAAGCAAAAGTC--------------------------------------------------------------------------------------------------------------------------------------------------------------------------------------------------------------------------------------------------------------------------------------------------------------------------------------------------------------------------------------------------------------------------------------------------------------------------------------------------------------------------------------------------------------------------------------------------------------------------------------------------------------------------------------------------------------------------------------------------------------------------------------------------------------------------------------------------------------------------------------------------------------------------------------------------------------------------------------------------------------------------------------------------------------------------------------------------------------------------------------------------------------------------------------------------------------------------------------------------------------------------------------------------------------------------------------------------------</ns2:sequence><ns2:name>JQ999962.1_Trypanosoma_sp._YS-2012_18S_ribosomal_RNA_gene,_partial_sequence</ns2:name></ns2:Sequence><ns2:Sequence dsseqid="sq394" id="sq393"><ns2:sequence>-----------------------------------------------------------------------------------------------------------------------------------------------------------------------------------------------------------------------------------------------------------------------------------------------------------------------------------------------------TTGATTTTGTTTATTCT--------------------GCCA-----------GTAGTC-----------ATATGCTTGTTTCAAGGACTTAGCCATGCATGCCTCAGAATCA--CTGCATTGCAGGAATTTGCGCATGGCTCATTACATCAGACGTAATTTGCCGCAAAAATGTTGCGGTT-TCCGCAAAATTGGATAACTGG--------------------------------------------------GCGAAACGCCAAGCTAATACCTGAACAAATCCGGACGCTCTCTGTTCCGGCGG-TGAAGAAACTCACAGTAATGGACCGTCCAGCGAATGAATGAAAGTAAAA--CCA-TGCCCTT----ACCGGCAGTAACACCCAGAAGTGTTGACTCAATTCATTT-CGTGCGAAAGCT-----------------------------GGGTTTTTTTCCCGGCGTTTTTTGACGAACAACTTCCCTATCAGCCAGTGATGGCCGTGTAG---TGGACTGCCATGGCGTTGACGGGAGCGGGGGATTAGGGTTTGATTCCGGAGAGGGAGCCTGAGAAATAGCTACCACTTCTACGGAGGGCAGCA-------------GGCG-CGCAAATTGCCCAATGTCAAAAAAAAACGATGAGGCA-GCGAAAAGAAATAGAGCCGACAGTGCCTATG---GTATTGTCGTTTTCAATGGGGGATATTTAAACCCATCC-AAAATCGAGTAACAATTGGAGGACAAGTCTGGTGCCAGCACCCGCGGTAATTCCAGCTCCAAAAGCGTATAT------TAATGCTGTTGCTGTTAAAGGGTTCGTAGTTGAATTGTGGGCCTTTGAGGCGCAATGGTTTTGTCCC---------ATCCACTTCGGATCGGTGACCC--ATGCCCTTGAGGTCCGTGAACACTCAGAAACAAG----AAAC-------ACGGG-AGTGGTTCCTTCCTGATTTTCGCATGTCATGCATGCCAGG-GGGC-GCCCGTGATT-TTTACTGTGACTAAAAAAGTGTGACCAAAGCA-GTCATT--CGACTTGAATTAGAAAGCATGGGATAACAA-AGGAGC---AGCCTATGGGCCACCGTTTCGGCTTTTGTTGGTTTT-AAAAGTCCATTGGAGATTATGGGGCTGT-GCGACAAGCGGCTGGGTGTTTCCCTCTCGGGGAC-A----------CC--------------------------------------CGTCGCCTTTGTGGGAAATCCGTGCCCTGAT---------------------------------------------------------------------------------------------------------TCGAGTTTCGGCTCGTTA-TCTTGGCACCTTCCCTCAACTCGCGGCATCCAGGAATGAAGGAGGGTAGTTCGG-GGGAGAACGTACTG-GTGCGTCAGAGGTGAAATTCTTAGA-CCGCACC-AAGACGAACTACAGCGAAGGCATTCTTCAAGGATACCTTCCTCAA-TCAAGAACCAAAGTGTGG-GGATCGAAGATG-ATTAGAGACCATTGTAGTCCACA---CTGCAA-ACGATGACACCCATGAATTGGGGAGTTTT---------TGGTCG-CAGGCAAGGTCGGGTTTACCTCGCTCC----------------------------------------------------------------------------TTG--CCTCACCAATGGATATCAATTTACGTGCATATTCTTTTCGGACC--------------CTTTAC----------CG-GGTCCTTTAACGGGAATATCCTCAGCACGTTATCTGACTTTCTTCACGCGAAAGCTTTGAGGTTACAGTCTCAGGGGGGGAGTACGT-TCG---CAAGAGTGAAACTTAAAGAAATTTGACGGAATGGCAACCACAAAGACGTGGAGCGTGCGGTTTATTTGGACTTCAACACGGGACCTTTA-CCAGATCCGGACACGGTGAGGATTGACAGATTGAGTGTTCTTTCTCGATCCCTTGAATGGTGGTGCATGGCCGCTTTTGGTCGGTGGAGTGATTTGTTT-GGTTGATTCCGTCAACGG--ACGAGATCCAAGCTGCCCAGTAGGATTCAGAATTGCCCATAGGATAGCAATCCCTTCCGCGGGTTTTACCCAAG-----------------------------------------GGGGGGCGGTATTCGTTTGTAT-CCTTCTCTGCGGGATTCCT---TGTT--TTGCGCAAGG------TGAGATTTTGGGCAACAGCAGGTCTGTGATGCTCCTCAATGTTCTGGGCGACACGCGCACTACAATGTCAGTGAGAACAAGAAAAACGACTT---------TTGTCGGACCTACTTGATCAAAAGAGTGGGAAAACCCCG--------GAATCACATAGACCCACTTGGGACCGAGTATTGCAATTATTGGTCGCGCAACGAGGAATGTCTCGTAGGCGCAGCTCATCAA-----ACTGTGCCGA--TTACGTCCCTGCCATTTGTACACACCGCCCGTCGTTGTTTCCGATGATGGTGAAATACAGGTGATCGGACAGTCGAGT-------GTTTTCACTTGACCGAAAGTTCACCTGATAGTCTCCAATGATGTTGGGGCCCGAGCC-------------------------------------CAAGGAGTTCCAA----------------------------------------------------------------------------------------------------------------------------------------------------------------------------------------------------------------------------------------------------------------------------------------------------------------------------------------------------------------------------------------------------------------------------------------------------------------------------------------------------------------------------------------------------------------------------------------------------------------------------------------------------------------------------------------------------------------------------------------------------------------------------------------------------------------------------------------------------------------------------------------------------------------------------------------------------------------------------------------------------------------------------------------------------------------------------------------------------------------------------------------------------------------------------------------------------------------------------------------------------------------------------------------------------</ns2:sequence><ns2:name>KF586846.1_Trypanosoma_terrestris_isolate_CBT_46_18S_ribosomal_RNA_gene,_partial_sequence</ns2:name></ns2:Sequence><ns2:Sequence dsseqid="sq396" id="sq395"><ns2:sequence>-------------------------------------------------------------------------------------------------------------------------------------------------------------------------------------------------------------------------------------------------------------------------------------------------------------------------------------------------------------------------------------------------------------------------CATATGCTTGTTTCAAGGACTTAGCCATGCATGCCTCAGAATCACT-GCATTG-CAGGAATCTGCGCATGGCTCATTACATCAGACGTAATCTGCCGCCAAAATTTTGCGGTC-TCCGCATTACTGGATAACTTGGCGAAACGCCAAGCTAATACATGAACCAATCGGACGCTCTCTT--TTTCTATGTCGCGGCT-TGTGT-----------------------------------TTACGCACTTGTCGTGGCGATGAGACGTCCAGCGAATGAATGAAATTAG--AACCAACGCCTCCACCCGGGGGCAGTAACACTCAGACGTGTTGA---------------------------CTCAATTCATTCCGTGCGAAAGCCGAGCCTTGT--TGCTCGGCGTCTACTGACGAACAACTGCCCTATCAGCCAGTGATGGCCGTGTAG---TGGACTGCCATGGCGTTGACGGGAGCGGGGGATTAGGGTTCGATTCCGGAGAGGGAGCCTGAGAAATAGCTACCACTTCTACGGAGGGCAGCA-------------GGCG-CGCAAATTGCCCAATGTCGAAAAAATACGATGAGGCA-GCGAAAAGAAATAGAGCCGACCGTG-CCCT-AGTGCATGGTTGTTTTCAATGGGGGATACTCAAACCCATCC-AATATCGAGTAACAATTGGAGGACAAGTCTGGTGCCAGCACCCGCGGTAATTCCAGCTCCAAAAGCGTATAT------TAATGCTGTTGCTGTTAAAGGGTTCGTAGTTGAACTGTGGGCCACGTAGTTTTGTGCCGTGCCAGTC-------CCGTCCACCTCGGACG----TGTTTT-GACCCACGCCCTCGTGGCCCGTGAACACACTCAGATACAAGAAACACGGGAGCGGTTCCTCC--TCACTTTCACGCAT-GTCATGCATGCGAGG-GGG--CGTCCGTGAATTTTACTGTGACCAAAAAAGTGCGACCAAAGCA-GTCTGC--CGACTTGAATTACAAAGCATGGGATAACGA-AGCATC---AGCCCTGGGGCCACCGTTTCGGCTTTTGTTGGTTTT-AGAAGTCCTTGGGAGATTATGGGGCCGC-GTGCCTTGGGTCGGTGTTTCGTGTCTCATTTTTGTG---------GCG------------------------------------------------------CGCA------------------------------CATT--------------------------------------CGGCTCTT-----------------------------------------------CGTGATGTTTTTTTACATTCATTGCGACGCGCGGCTTCCAGGAATGAAGGAGGGTAGTTCGG-GGGAGAACGTAC-TGGTGCGTCAGAGGTGAAATTCTTAGA--CCGCACCAAGACGAACTACAGCGAAGGCATTCTTCAAGGATACCTTCCTCAATCAAG--AACCAAAGTGTGGGGATCAAAGATG-ATTAGAGACCATTGTAGTCCACA---CTGCAA-ACCATGACACCCATGA-ATTGGGGAACAT---------CATTGGGTGCCCGTGTG-GCGGCCTTTTGTGCCGACCCTCGGC--------------------------------------------------------------------------CCCAATTTATTTATCAATTTACGTGCCTATTCTATCACCCCCGGTTCCC----T----CTTTTGAGGTTCTTCCGGGGTTTTTTACGGGAATATCCTCAGCACG--TTTCTTACTTCTTCACGCGAAAGCTTGGAGGTTACAGTCTCAGGGG-----GGAGTACGTTCGCAAGAGTGAAACTTAAAGAAATTGACGGA---ATGGCACCACAAGACGTGGAGCGTGCGGTTTAATTTGACTCAACACGGGGAACTTTA-CCAGATCCGGACAGGGTGAGGATTGACAGATGGAGTGTTCTTTCTCGATCCCCTGAATGGTGGTGCATGGCCGCTTTTGGTCGGTGGAGTGATTTGTTT-GGTTGATTCCGTCAACGG--ACGAGATCCAAGCTGCCCAGTAGGTGCCGGGATTGTCCACACAGGACAGCAGTCCCTCCGGCGGGGATTTTTTCCC----------------CAACGGTGGTCGTC-------------ATCCTTCTTTTTACAGGCCCCTTCTCTGCGGGATTCCT---TGCTTTTCGCGCAAGG------TGAGATTTTGGGCAACAGCAGGTCTGTGATGCTCCTCAATGTTCTGGGCGACACGCGCACTACAATGTCAGTGAGAACAAGAGTCCGAGCGGCACTTCACAATGTCGCTCCCGCTTGATCAAAAGAGCGGGGAAACCACG--------GAATCACGTAGACCCACTTGGGACCGAGTATTGCAATTATTGGTCGCGCAACGAGGAATGTCTCGTAGGCGCA--GCT-CATC----AAACTGTGCCGATTACGTCCCTGCCATTTGTACACACCGCCCGTCGTTGTTTCCGATGATGGTGCAATACAGGTGATCGGACCGTCGCTC-------GTCTC-GGGCGACCGAAAGTTCACCGATATTGCTTCAATAGAGGAAGC------------------AAAAG-------------------TC-------------------------------------------------------------------------------------------------------------------------------------------------------------------------------------------------------------------------------------------------------------------------------------------------------------------------------------------------------------------------------------------------------------------------------------------------------------------------------------------------------------------------------------------------------------------------------------------------------------------------------------------------------------------------------------------------------------------------------------------------------------------------------------------------------------------------------------------------------------------------------------------------------------------------------------------------------------------------------------------------------------------------------------------------------------------------------------------------------------------------------------------------------------------------------------------------------------------------------------------------------------------------------------------------------------------</ns2:sequence><ns2:name>KX007997.1_Trypanosoma_brucei_rhodesiense_isolate_Tbr_18S_ribosomal_RNA_gene,_partial_sequence</ns2:name></ns2:Sequence><ns2:Sequence dsseqid="sq398" id="sq397"><ns2:sequence>-------------------------------------------------------------------------------------------------------------------------------------------------------------------------------------------------------------------------------------------------------------------------------------------------------------------------------------------------------------------------------------------------------------------------CATATGCTTGTTTCAAGGACTTAGCCATGCATGCCTCAGAATCACT-GCATTG-CAGGAATCTGCGCATGGCTCATTACATCAGACGTAATCTGCCGCCAAAATTTTGCGGTC-TCCGCATTACTGGATAACTTGGCGAAACGCCAAGCTAATACATGAACCAATCGGACGCTCTCTT--TTTCTATGTCGCGGCT-TGTGT-----------------------------------TTACGCACTTGTCGTGGCGATGGGACGTCCAGCGAATGAATGAAATTAG--AACCAACGCCTCCACCCGGGGGCAGTAACACTCAGACGTGTTGA---------------------------CTCAATTCATTCCGTGCGAAAGCCGAGCCTTGT--TGCTCGGCGTCTACTGACGAACAACTGCCCTATCAGCCAGTGATGGCCGTGTAG---TGGACTGCCATGGCGTTGACGGGAGCGGGGGATTAGGGTTCGATTCCGGAGAGGGAGCCTGAGAAATAGCTACCACTTCTACGGAGGGCAGCA-------------GGCG-CGCAAATTGCCCAATGTCGAAAAAATACGATGAGGCA-GCGAAAAGAAATAGAGCCGACCGTG-CCCT-AGTGCATGGTTGTTTTCAATGGGGGATACTCAAACCCATCC-AATATCGAGTAACAATTGGAGGACAAGTCTGGTGCCAGCACCCGCGGTAATTCCAGCTCCAAAAGCGTATAT------TAATGCTGTTGCTGTTAAAGGGTTCGTAGTTGAACTGTGGGCCACGTAGTTTTGTGCCGTGCCAGTC-------CCGTCCACCTCGGACG----TGTTTT-GACCCACGCCCTCGTGGCCCGTGAACACACTCAGATACAAGAAACACGGGAGCGGTTCCTCC--TCACTTTCACGCAT-GTCATGCATGCGAGG-GGG--CGTCCGTGAATTTTACTGTGACCAAAAAAGTGCGACCAAAGCA-GTCTGC--CGACTTGAATTACAAAGCATGGGATAACGA-AGCATC---AGCCCTGGGGCCACCGTTTCGGCTTTTGTTGGTTTT-AGAAGTCCTTGGGAGATTATGGGGCCGC-GTGCCTTGGGTCGGTGTTTCGTGTCTCATTTTTGTG---------GCG------------------------------------------------------CGCA------------------------------CATT--------------------------------------CGGCTCTT-----------------------------------------------CGTGATGTTTTTTTACATTCATTGCGACGCGCGGCTTCCAGGAATGAAGGAGGGTAGTTCGG-GGGAGAACGTAC-TGGTGCGTCAGAGGTGAAATTCTTAGA--CCGCACCAAGACGAACTACAGCGAAGGCATTCTTCAAGGATACCTTCCTCAATCAAG--AACCAAAGTGTGGGGATCAAAGATG-ATTAGAGACCATTGTAGTCCACA---CTGCAA-ACCATGACACCCATGA-ATTGGGGAACAT---------CATTGGGTGCCCGTGTG-GCGGCCTTTTGTGCCGACCCTCGGC--------------------------------------------------------------------------CCCAATTTATTTATCAATTTACGTGCCTATTCTATCACCCCCGGTTCCC----T----CTTTTGAGGTTCTTCCGGGGTTTTTTACGGGAATATCCTCAGCACG--TTTCTTACTTCTTCACGCGAAAGCTTGGAGGTTACAGTCTCAGGGG-----GGAGTACGTTCGCAAGAGTGAAACTTAAAGAAATTGACGGA---ATGGCACCACAAGACGTGGAGCGTGCGGTTTAATTTGACTCAACACGGGGAACTTTA-CCAGATCCGGACAGGGTGAGGATTGACAGATGGAGTGTTCTTTCTCGATCCCCTGAATGGTGGTGCATGGCCGCTTTTGGTCGGTGGAGTGATTTGTTT-GGTTGATTCCGTCAACGG--ACGAGATCCAAGCTGCCCAGTAGGTGCCGGGATTGTCCACACAGGACAGCAGTCCCTCCGGCGGGGATTTTTTCCC----------------CAACGGTGGTCGTC-------------ATCCTTCTTTTTACAGGCCCCTTCTCTGCGGGATTCCT---TGCTTTTCGCGCAAGG------TGAGATTTTGGGCAACAGCAGGTCTGTGATGCTCCTCAATGTTCTGGGCGACACGCGCACTACAATGTCAGTGAGAACAAGAGTCCGAGCGGCACTTCACAATGTCGCTCCCGCTTGATCAAAAGAGCGGGGAAACCACG--------GAATCACGTAGACCCACTTGGGACCGAGTATTGCAATTATTGGTCGCGCAACGAGGAATGTCTCGTAGGCGCA--GCT-CATC----AAACTGTGCCGATTACGTCCCTGCCATTTGTACACACCGCCCGTCGTTGTTTCCGATGATGGTGCAATACAGGTGATCGGACCGTCGCTC-------GTCTC-GGGCGACCGAAAGTTCACCGATATTGCTTCAATAGAGGAAGC------------------AAAAG-------------------TC-------------------------------------------------------------------------------------------------------------------------------------------------------------------------------------------------------------------------------------------------------------------------------------------------------------------------------------------------------------------------------------------------------------------------------------------------------------------------------------------------------------------------------------------------------------------------------------------------------------------------------------------------------------------------------------------------------------------------------------------------------------------------------------------------------------------------------------------------------------------------------------------------------------------------------------------------------------------------------------------------------------------------------------------------------------------------------------------------------------------------------------------------------------------------------------------------------------------------------------------------------------------------------------------------------------------</ns2:sequence><ns2:name>KX007996.1_Trypanosoma_brucei_gambiense_isolate_Tgb1_18S_ribosomal_RNA_gene,_partial_sequence</ns2:name></ns2:Sequence><ns2:Sequence dsseqid="sq400" id="sq399"><ns2:sequence>------------------------------------------------------------------------------------------------------------------------------------------------------------------------------------------------------------------------------------------------------------------------------------------------------------------------------------------------------------------------------------------------TGATCTGGTTGATTCTGCCAGTAGTCATATGCTTGTTTCAAGGACTTAGCCATGCATGCCTCAGAAT--CACTGCATTGCAGGAATCTGCGCATGGCTCATTACATCAGACGTAATCTGCCGCAAACATGTTGCGGTC-TCCGCAAAATTGGATAACTTG--------------------------------------------------GCGAAACGCCAAGCTAATACATGAGCTGAAGGGACGCTCTCTGTTTCGGGCGGTGGGGCGACTCACCGCTTATGGGACGTCCAGCGAATGAATGAAAGT--AAAATCAATGCCTTC----ATTGGCAGTAACACCCAGAAGTGTTGACTCAATTCATTCCGTGCGAAAG----------------------------------CCGATTTACTCGGCGTCTTTTGACGAACAACTGCCCTATCAGCCAGTGATGGCCGTGTAG---TGGACTGCCATGGCGTTGACGGGAGCGGGGGATTAGGGTTCGATTCCGGAGAGGGAGCCTGAGAAATAGCTACCACTTCTACGGAGGGCAGCA-------------GGCG-CGCAAATTGCCCAATGTCAAAAAAAACG-ATGAGGCA-GCGAAAAGAAATAGAGCCGACAGTC---C-ATTCGGATTGTCGTTTTCAATGGGGGATATTTAAACCCATCC-AATATCGAGTAACAATTGGAGGACAAGTCTGGTGCCAGCACCCGCGGTAATTCCAGCTCCAAAAGCGTATAT------TAATGCTGTTGCTGTTAAAGGGTTCGTAGTTGAACTGAGGGCCTCCGAGGCGCACTGGTT-AGTCCC---------ATCCACTCCGGATTGGTGACCC--AGGCCCTTGTGGTCCGTGAACACTCAGAAACAAG----AAACACG--------GGAGCGGTTCCTTCCTGATTTTCGCATGTCATGCATGCCAGG---GGGCGTCCGTGATTTTTACTGTGACTAAAAAAGTGTGACCAAAGCA-GTCATC--CGACTTGAATTAGAAAGCATGGGATAACAA-AGGAGC---AGCCTATGGGCCACCGTTTCGGCTTTTGTTGGTTTT-AGAAGTCCATTGGAGATTATGGGGCAGT-GCGACAAGCGGCCGGGTGTGCTTCAACGCGCGC--------------C--------------------------------------CGTCGCCTTTGTTGGAAATCAGTGCCGGCGCAGCACG--------------------------------------------------------------------------------------------------GGC---TTCGGTTCGCGGCTGTCCGGTGCCTTCCTTCAACTCACGGCATCCAGGAATGAAGGAGGGTAGTTCGG-GGGAGAACGTACTG-GTGCGTCAGAGGTGAAATTCTTAGA-CCGCACC-AAGACGAACTACAGCGAAGGCATTCTTCAAGGATACCTTCCTCAATCAAG--AACCAAAGTGTGGGGATCGAAGATG-ATTAGAGACCATTGTAGTCCACA---CTGCAA-ACGATGACACCCATGAATTGGGGAGTTTT---------TGGTCGATGTCAGGGACGAG-TTCACCTCGCT-------------------------------------------------------------------------------CCCTGACTCACCAAGGATATCAATTTACGTGCATATTCTTTTCGGCTC--------------TT-----------TCG--GGAGCCTTTGACGGGAATATCCTCAGCACGTTTTCTTACTTCT-TCACGCGAAAGCTTTGAGGTTACAGTCTCAGGGGGGAGTACGTT-C----GCAAGAGTGAAACTTAAAGAAATTGACGGA---ATGGCACCACAAGACGTGGAGCGTGCGGTTTAATTTGACTCAACACGGGGAACTTTA-CCAGATCCGGACAGGGTGAGGATTGACAGATTGAGTGTTCTTTCTCGATCCCCTGAATGGTGGTGCATGGCCGCTTTTGGTCGGTGGAGTGATTTGTTT-GGTTGATTCCGTCAACGG--ACGAGATCCAAGCTGCCCAGTAGGATTCAGAATTGCCCATAGGATAGCAATTCCTTCCGCGGGTTTTACCCAA------------------------------------------GGGGGGTGGTATTCATTTGTATCCT-TCTCTGCGGGATTCCT---TGTT--TTGCACAAGG------TGAGATTTTGGGCAACAGCAGGTCTGTGATGCTCCTCAATGTTCTGGGCGACACGCGCACTACAATGTCAGTGAGAACAAGAAAAAAGACTT---------TTGTCTCACCTGCTTGATCAAAAGAGCGGGAAAACCCCG--------GAATCACATAGACCCACTTGGGACCGAGTATTGCAATTATTGGTCGCGCAACGAGGAATGTCTCGTAGGCGCAGCTCATCAA-----ACTGTGCCGA--TTACGTCCCTGCCATTTGTACACACCGCCCGTCGTTGTTTCCGATGATGGTGCAATACAGGTGATCGGACAGTCTTCT-------GTTTCAGT-CGACCGAAAGTTCACCGATATTTCTTCAATAGAGGAAGCAAAAGTCGT-------------------------------------AACAAGGTAGCTGTAGGTGAACCTGCAGC------------------------------------------------------------------------------------------------------------------------------------------------------------------------------------------------------------------------------------------------------------------------------------------------------------------------------------------------------------------------------------------------------------------------------------------------------------------------------------------------------------------------------------------------------------------------------------------------------------------------------------------------------------------------------------------------------------------------------------------------------------------------------------------------------------------------------------------------------------------------------------------------------------------------------------------------------------------------------------------------------------------------------------------------------------------------------------------------------------------------------------------------------------------------------------------------------------------------------------------------------------------------------------</ns2:sequence><ns2:name>EU021228.1_Trypanosoma_sp._858_18S_ribosomal_RNA_gene,_partial_sequence</ns2:name></ns2:Sequence><ns2:Sequence dsseqid="sq402" id="sq401"><ns2:sequence>-------------------------------------------------------------------------------------------------------------------------------------------------------------------------------------------------------------------------------------------------------------------------------------------------------------------------------------------------------------------------------------------------GATCTGGTTGATTCTGCCAGTAGTCATATGCTTGTTTCAAGGACTTAGCCATGCATGCCTCAGAATCACT-GCATTG-CAGGAATCTGCGCATGGCTCATTACATCAGACGTAATCTGCCGCAAAAATGTTGCGGTT-TCCGCAAGATTGGATAACTTGGCGAAACGCCAAGCTAATACATGAACCAACGGGACGCTCTCTG--TTCC---GGCGGTGGG-G---T----------------------------------------ACCCCCTCACCGTTATGGGACGTCCGGCGAATGAATGAAAGTAA--AACCA----GCGCCTTCACAGGCAGTAACACCCAGAAGTGTTGA---------------------------CTCAATTCATTCCGTGCGAAAGCTGGG--CCGTCTGGTCCGGCGTCTTTTGACGAACAACTGCCCTATCAGCCAGTGATGGCCGTGTAG---TGGACTGCCATGGCGTTGACGGGAGCGGGGGATTAGGGTTCGATTCCGGAGAGGGAGCCTGAGAAATAGCTACCACTTCTACGGAGGGCAGCA-------------GGCG-CGCAAATTGCCCAATGTCGAGAAAAAA-GATGAGGCA-GCGAAAAGAAATAGAGCCGACAGTGCATT-CATTGCATTGTCGTTTTCAATGGGGGATATTTAAACCCATCC-AATATCGAGAACAATTG-GAGGACAAGTCTGG-TGCCACACCCGCGGTAATTCCAGCTCCAAAAGCGTATAT------TAATGCTGTTGCTGTTAAAGGGTTCGTAGTTGAACTGAGGGCCTTCCAAGGGTG---CACTGGTTT---TGTCCCATCCACTCCCGGATCGGT--------GACCCATGCCCTTGTGGTCCGT--GAACACTCAGAAACAAGAAACACGGGAGCGGTTCCT-T----CCTGATCTCGCATGTCATGCATGCCAGG-GGGCGTCCCGTGATTTTTTACTGTGACTAAAAAAGTGTGACCAAAGCA-GTCATT-CCGACTTGAATTAGCAAGCATGGGATAACAA-AGGAGC---AGCCTTTGGGCCACCGTTTCGGCTTTTGTTGGTTTT-AAAAGTCCATTGGAGATTATGGGGCTGT-GCGACAAGCGGCGGGT--GCGCCTTTTTTACTTTCCGYCTTCTCCCAACGTCCATACACACATCTGTGT------------------------GTGT-----GTGCCG----CGGGGTTG-----------------------------------CGGAAATGTGGGGGGCCGCCCGTCGCCTTTGGGGGTTCATTTTTTTC-----TCGCGCCGCATGCGTCTCTTT--------------------------------------------------------------------------------------------------------TGCA--CGTACGCAGCGCGTGGTACAGCGAAGGCATTCTTCAAGGATACCTTCCTCAATCAAG--AACCAAAGTGTGGGGATCGAAGATG-ATTAGAGACCATTGTAGTCCACA---CTGCAA-ACGATGACACCCATGAATTGGGGAGTTTT---------TGGTCGATGTCAGGGAG-CGCGTCGGGCTCCTCTCTTTC--TTTTCCAA--GAAGA-----------------------------GAGTCCCGTCGTCTTGCGA--TTCCTTTTGCCGCGCCAATTGACATCAATTTACGTGCATATTCTTTTTG----------GCCGTTCTC---CCTCACGGGGGTCGGTCTTTTTCAACGGGAATATCCTCAGCACG-TTTTCTTACTTCTTCACGCGAAAGCTTTGAGGTTACAGTCTCAGGG-G----GGAGTACGTTCGCAAGAGTGAAACTTAAAGAAATTGACGGA---ATGGCACCACAAGACGTGGAGCGTGCGGTTTAATTTGACTCAACACGGGGAACTTTA-CCAGATCCGGACAGAATGAGGATTGACAGATTGAGTGTTCTTTCTCGATTCTCTGAATGGTGGTGCATGGCCGCTTTTGGTCGGTGGAGTGATTTGTTT-GGTTGATTCCGTCAACGG--ACGAGATCCAAGCTGCCCAGTAGGATTCAGAATTGCCCATAGGATAGCAATACCCTCCGCGGGTTTTACCC----------------------------------------AAGGAGGGGACGGCATTCACT-TGTATCCTTCTCTGCGGGA-TTCC---TTGT-TTCGCGCAAGG------TGAGATTTTGGGCAACAGCAGGTCTGTGATGCTCCTCAATGTTCTGGGCGACACGCGCACTACAATGTCAGTGAGAACAAGAAAAACGACTC---------GCGTCGGACCTACTTGATCAAAAGAGTGGGAAAACCACG--------GAATCACATAGACCCACTTGGGACCGAGTATTGCAATTATTGGTCGCGCAACGAGGAATGTCTCGTAGGCGCA--GCT-CATC----AAACTGTGCCGATTACGTCCCTGCCATTTGTACACACCGCCCGTCGTTGTTTCCGATGATGGTGCAATACAGGTGATCGGACAGTCGGGC-------GTCAC-GCMTGACCGAAAGTTCACCGATAYTTCTTCAAGA-----------------------------------------------------------------------------------------------------------------------------------------------------------------------------------------------------------------------------------------------------------------------------------------------------------------------------------------------------------------------------------------------------------------------------------------------------------------------------------------------------------------------------------------------------------------------------------------------------------------------------------------------------------------------------------------------------------------------------------------------------------------------------------------------------------------------------------------------------------------------------------------------------------------------------------------------------------------------------------------------------------------------------------------------------------------------------------------------------------------------------------------------------------------------------------------------------------------------------------------------------------------------------------------------------------------------------------------------------------------------</ns2:sequence><ns2:name>EU095839.1_Trypanosoma_sp._1052_18S_ribosomal_RNA_gene,_partial_sequence</ns2:name></ns2:Sequence><ns2:Sequence dsseqid="sq404" id="sq403"><ns2:sequence>-----------------------------------------------------------------------------------------------------------------------------------------------------------------------------------------------------------------------------------------------------------------------------------------------------------------------------------------------------------------------------------------------TTGATCTGGTTGATTCTGCCAGTAGTCATATGCTTGTTTCAAGGACTTAGCCATGCATGCCTCAGAAT--CACTGCACTGCAGGAATCTGCGCATGGCTCATTACATCAGACGTAATCTGCCGCAAAAATGTTGCGGTC-TCCGCATTATTGGATAACTTG--------------------------------------------------GCGAAACGCCAAGCTAATACATGAACTGGAGGGGCGGTCTCTGTCACAGGTCGCGGGTCAAACCGCGGCTTATGGGGCGCCCAGCGAATGAATGAAAGT--AAAACCAATGCCTTC----ACCGGCAGTAACACTCAGCAGTGTTGACTCAATTCATTCCGTGCGAAAG----------------------------------CCGGCTTGTCCGGCGTCTTTTGACGAACAACTGCCCTATCAGCCAGTGATGGCCGTGTAG---TGGACTGCCATGGCGTTGACGGGAGCGGGGGATTAGGGTTCGATTCCGGAGAGGGAGCCTGAGAAATAGCTACCACTTCTACGGAGGGCAGCA-------------GGCG-CGCAAATTGCCCAATGTCAAAAAAAAAG-ATGAGGCA-GCGAAAAGAAATAGAGCCGGCAGTC---TA-TTTGGATTGCCGTATTCAATGGGGGATATTTAAACCCATCC-AAAATCGAGTAACTATTGGAGGACAAGTCTGGTGCCAGCACCCGCGGTAATTCCAGCTCCAAAAGCGTATAT------TAATGCTGTTGCTGTTAAAGGGTTCGTAGTTGAATTGAGGGCCTCCGAGGCGCACTGGTA-CGTCCC---------ATCCACTTCGGATCGGTGACCC--AGGCCCTTGTGGTCCGTGAACACTCAGAAACAAG----AAACACG--------GGAGCGGTTCCTTCCTGATTCACGCATGTCATGCATGCCAGG---GGGCGTCCGTGATTTTTACTGTGACTAAAAAAGTGTGACCAAAGCA-GTCATC--CGACTTGAATTAGAAAGCATGGGATAACAA-AGGAGC---AGCCTATGGGCCACCGTTTCGGCTTTTGTTGGTTTT-AAACGTCCATTGGAGATTATGGGGCTGT-GCGACAAGCGGCCGGGTGCTTCACCG----TAC--------------C--------------------------------------CGTCGCCTTTGGGGGAAATCCGTGTCGGCCGTGTGCC--------------------------------------------------------------------------------------------------GGGCTTCGGCCCGCGTGTGCGACCGGCGCCTTCCCTCAACTCACTGCATCCAGGAATGAAGGAGGGTAGTTCGG-GGGAGAACGTACTG-GTGCGTCAGAGGTGAAATTCTTAGA-CCGCACC-AAGACGAACTACAGCGAAGGCATTCTTCAAGGATACCTTCCTCAATCAAG--AACCAAAGTGTGGGGATCGAAGATG-ATTAGAGACCATTGTAGTCCACA---CTGCAA-ACGATGACACCCATGAATTGGGGAGTTTT---------TGGTCGAAGGCAAGGTCAGG-TTCATCCTGCTCC----------------------------------------------------------------------------TTTTCGCCTCACCAATGATATCAATTTACGTGCATATTCTTTTCGGCTC--------------CC-----------GCAAGGGAGCCTCTAACGGGAATATCCTCAGCACGTTTTCTTACTTCT-TCACGCGAAAGCTTTGAGGTTACAGTCTCAGGGGGGAGTACGTT-C----GCAAGAGTGAAACTTAAAGAAATTGACGGA---ATGGCACCACAAGACGTGGAGCGTGCGGTTTAATTTGACTCAACACGGGGAACTTTA-CCAGATCCGGACAGGGTGAGGATTGACAGATTGAGTGTTCTTTCTCGATCCCCTGAATGGTGGTGCATGGCCGCTTTTGGTCGGTGGAGTGATTTGTTT-GGTTGATTCCGTCAACGG--ACGAGATCCAAGCTGCCCAGTAGGATTCAGAATTGCCCATAGGATAGCAATCCCTTCCACGGGTTTTTCCCAAG-----------------------------------------GTGGGGCCGTATTCGGTTGTATCCT-TCTCTGCGGGATTCCT---TGTT--TTGCACAAGG------TGAGATTTTGGGCAACAGCAGGTCTGTGATGCTCCTCAATGTTCTGGGCGACACGCGCACTACAATGTCAGTGAGAACAAGAAAAACGACTT---------TTGTCGGACCTACTTGATCAAAAGAGTGGGGAAACACCG--------GAATCACATAGACCCACTTGGGACCGAGTATTGCAATTATTGGTCGCGCAACGAGGAATGTCTCGTAGGCGCAGCTCATCAA-----ACTGTGCCGA--TTACGTCCCTGCCATTTGTACACACCGCCCGTCGTTGTTTCCGATGATGGTGCAATACAGGTGATCGGACAGTCGGAT-------GTTTCATC-TGACCGAAAGTTCACCGATATTTCTTCAATAGAGGAAGCAAAAGTCGT-------------------------------------AACAAGGTAGCTGTAGGTGAACCTG----------------------------------------------------------------------------------------------------------------------------------------------------------------------------------------------------------------------------------------------------------------------------------------------------------------------------------------------------------------------------------------------------------------------------------------------------------------------------------------------------------------------------------------------------------------------------------------------------------------------------------------------------------------------------------------------------------------------------------------------------------------------------------------------------------------------------------------------------------------------------------------------------------------------------------------------------------------------------------------------------------------------------------------------------------------------------------------------------------------------------------------------------------------------------------------------------------------------------------------------------------------------------------------</ns2:sequence><ns2:name>EU021245.1_Trypanosoma_sp._887_18S_ribosomal_RNA_gene,_partial_sequence</ns2:name></ns2:Sequence><ns2:Sequence dsseqid="sq406" id="sq405"><ns2:sequence>------------------------------------------------------------------------------------------------------------------------------------------------------------------------------------------------------------------------------------------------------------------------------------------------------------------------------------------------------------------------------------------------TGATCTGGTTGATTCTGCCAGTAGTCATATGCTTGTTTCAAGGACTTAGCCATGCATGCCTCAGAAT--CACTGCTTTGCAGGAATCTGCGCATGGCTCATTACATCAGACGTAATCTGCCGCAAACATGTTGCGGTC-TCCGCAAAATTGGATAACTTG--------------------------------------------------GCGAAACGCCAAGCTAATACATGAGCTGAAGGGACGCTCTCTGTTATGGGTGGTGGGGCAACTCACCGCTTATGGGACGTTCAGCGAATGAATGAAAGT--AAAACCAATGCCTTT----ATTGGCAGTAACACCCAGAAGTGTTGACTCAATTCATTCCGTGCGAAAG----------------------------------CCGAT-TAATCGGCGTCTTTTGACGAACAACTGCCCTATCAGCCAGTGATGGCCGTGTAG---TGGACTGCCATGGCGTTGACGGGAGCGGGGGATTAGGGTTCGATTCCGGAGAGGGAGCCTGAGAAATAGCTACCACTTCTACGGAGGGCAGCA-------------GGCG-CGCAAATTGCCCAATGTCAAAAAAAACG-ATGAGGCA-GCGAAAAGAAATAGAGCCGACAGTC---CCACTGGGATTGTCGTTTTCAATGGGGGATATTTAAACCCATCC-AAAATCGAGAAACAATTGGAGGACAAGTCTGGTGCCAGCACCCGCGGTAATTCCAGCTCCAAAAGCGTATAT------TAATGCTGTTGCTGTTAAAGGGTTCGTAGTTGAACTGAGGGCCAACAAGGCGCACTGGTC-AGTCCC---------ATCCAATCCGGATCGGTGACCC--AGGCCCTTGCGGTCCGTGAACACTCAGAAACAAG----AAACACG--------GGAGCGGTTCCTACCTGATTTTCGCATGTCATGCATGCCAGG---GGGCGTCCGTGATTTTTACTGTGACTAAAAAAGTGTGACCAAAGCA-GTCATC--CGACTTGAATTAGAAAGCATGGGATAACAA-AGGAGC---AGCCTATGGGCCACCGTTTCGGCTTTTGTTGGTTTT-AAAAGTCCATTGGAGATTATGGAGCTGT-GCGACAAGCGGTCGGGTGCGCCTT-GCGCGTGC--------------C--------------------------------------CGTCGCCTTTGTGGGAATTCAGTGCCGAAGCAGGAGT--------------------------------------------------------------------------------------------------TCC---CTCGGGTTCAAACTGACCGGTGCCCTCCCTCAACTCGCGGCCTCCAGGAATGAAGGAGGGTAGTTCGG-GGGAGAACGTACTG-GTGCGTCAGAGGTGAAATTCTTAGA-CCGCACC-AAGACGAACTACAGCGAAGGCATTCTTCAAGGATACCTTCCTCAATCAAG--AACCAAAGTGTGGGGATCGAAGATG-ATTAGAGACCATTGTAGTCCACA---CTGCAA-ACGATGACACCCATGAATTGGGGAGTTTT---------TGGTCCATGTCGGATTCGAG-TTTACCT-CTT-------------------------------------------------------------------------------ATCTGACTGACCAAGGATATTAATTTACGTGCATATTCTTTTTGGCTC--------------TA-----------CCA--AGGGCCTTTTACGGGAATATCCTCAGCACGTTTTCTTACTTCT-TCACGCGAAAGCTTTGAGGTTACAGTCTCAGGGGGGAGTACGTT-C----GCAAGAGTGAAACTTAAAGAAATTGACGGA---ATGGCACCACAAGACGTGGAGCGTGCGGTTTAATTTGACTCAACACGGGGAACTTTA-CCAGATCCGGACAGGGTGAGGATTGACAGATTGAGTGTTCTTTCTCGATCCCCTGAATGGTGGTGCATGGCCGCTTTTGGTCGGTGGAGTGATTTGTTT-GGTTGATTCCGTCAACGG--ACGAGATCCAAGCTGCCCAGTAGGATTCAGAATTGTCCATAGAATAGCAATTCCCTCCGCGGGTTTTTCCCAA------------------------------------------GGGGGGTGGTATTCATTTGTATCCT-TCTCTGCGGGATTCCT---CGTT--TTGCACGAGG------TGAGATTTTGGGCAACAGCAGGTCTGTGATGCTCCTCAATGTTCTGGGCGACACGCGCACTACAATGTCAGTGAGAACAAGAAAAACGACTT---------CTGTCGCACCTGCTTGATCAAAAGAGCGGGAAAACACCG--------GAATCACATAGACCCACTTGGGACCGAGTATTGCAATTATTGGTCGCGCAACGAGGAATGTCTCGTAGGCGCAGCTCATCAA-----ACTGTGCCGA--TTACGTCCCTGCCATTTGTACACACCGCCCGTCGTTGTTTCCGATGATGGTGCAATACAGGTGATCGGACAGTCGACT-------GTTTCAGT-TGACCGAAAGTTCACCGATATTTCTTCAATAGAGGAAGCAAAAGTCGT-------------------------------------AACAAGGTAGCTGTAGGTGAACCTGCAGCTGGATCA-----------------------------------------------------------------------------------------------------------------------------------------------------------------------------------------------------------------------------------------------------------------------------------------------------------------------------------------------------------------------------------------------------------------------------------------------------------------------------------------------------------------------------------------------------------------------------------------------------------------------------------------------------------------------------------------------------------------------------------------------------------------------------------------------------------------------------------------------------------------------------------------------------------------------------------------------------------------------------------------------------------------------------------------------------------------------------------------------------------------------------------------------------------------------------------------------------------------------------------------------------------------------------</ns2:sequence><ns2:name>EU021236.1_Trypanosoma_sp._406_18S_ribosomal_RNA_gene,_partial_sequence</ns2:name></ns2:Sequence><ns2:Sequence dsseqid="sq408" id="sq407"><ns2:sequence>------------------------------------------------------------------------------------------------------------------------------------------------------------------------------------------------------------------------------------------------------------------------------------------------------------------------------------------------------------------------------------------------TGATCTGGTTGATTCTGCCAGTAGTCATATGCTTGTTTCAAGGACTTAGCCATGCATGCCTCAGAAT--CACTGCTTTGCAGGAATCTGCGCATGGCTCATTACATCAGACGTAATCTGCCGCAAACATGTTGCGGTC-TCCGCAAAATTGGATAACTTG--------------------------------------------------GCGAAACGCCAAGCTAATACATGAGCTGAAGGGACGCTCTCTGTTATGGGTGGTTTGGCAACTTATCACTTATGGGACGTCCAGCGAATGAATGAAAGT--AAAACCAATGCCTTT----ATTGGCAGTAACACCCAGAAGTGTTGACTCAATTCATTCCGTGCGAAAG----------------------------------CCGATTTACTCGGCGTCTTTTGACGAACAACTGCCCTATCAGCCAGTGATGGCCGTGTAG---TGGACTGCCATGGCGTTGACGGGAGCGGGGGATTAGGGTTCGATTCCGGAGAGGGAGCCTGAGAAATAGCTACCACTTCTACGGAGGGCAGCA-------------GGCG-CGCAAATTGCCCAATGTCAAAAAAAACG-ATGAGGCA-GCGAAAAGAAATAGAGCCGACAGTC---CCACTGGGATTGTCGTTTTCAATGGGGGATATTTAAACCCATCC-AAAATCGAGTAACAATTGGAGGACAAGTCTGGTGCCAGCACCCGCGGTAATTCCAGCTCCAAAAGCGTATAT------TAATGCTGTTGCTGTTAAAGGGTTCGTAGTTGAACTGAGGGCCACCAAGGCGCACTGGTC-AGTCCC---------ATCCAATCCGGATTGGTGACCC--AGGCCCTTGCGGTCCGTGAACACTCAGAAACAAG----AAACACG--------GGAGCGGTTCCTTCCTGATTTTCGCATGTCATGCATGCCAGG---GGGCGTCCGTGATTTTTACTGTGACTAAAAAAGTGTGACCAAAGCA-GTCATC--CGACTTGAATTAGAAAGCATGGGATAACAA-AGGAGC---AGCCTATGGGCCACCGTTTCGGCTTTTGTTGGTTTT-AAAAGTCCATTGGAGATTATGGAGCTGT-GCGACAAGCGGCCGGGTGCGCCTT-GCGCGTGC--------------C--------------------------------------CGTCGCCTTTGTGGGAAATCAGTGCCGGCGCAGCGCC--------------------------------------------------------------------------------------------------GTC---TTCGGATTGCGGCTGTCCGGTGCCTTCCCTCAACTCGCGGCCTCCAGGAATGAAGGAGGGTAGTTCGG-GGGAGAACGTACTG-GTGCGTCAGAGGTGAAATTCTTAGA-CCGCACC-AAGACGAACTACAGCGAAGGCATTCTTCAAGGATACCTTCCTCAATCAAG--AACCAAAGTGTGGGGATCGAAGATG-ATTAGAGACCATTGTAGTCCACA---CTGCAA-ACGATGACACCCATGAATTGGGGAGTTTT---------TGGTCGATGTCAGGATCGGG-TTTACC-TGCT-------------------------------------------------------------------------------TCCTGACTCACCAAGGATATCAATTTACGTGCATATTCTTTTCGGCTC--------------TT-----------CCA--AGAGCCTTTTACGGGAATATCCTCAGCACGTTTTCTTACTTCT-TCACGCGAAAGCTTTGAGGTTACAGTCTCAGGGGGGAGTACGTT-C----GCAAGAGTGAAACTTAAAGAAATTGACGGA---ATGGCACCACAAGACGTGGAGCGTGCGGTTTAATTTGACTCAACACGGGGAACTTTA-CCAGATCCGGACAGGGTGAGGATTGACAGATTGAGTGTTCTTTCTCGATCCCCTGAATGGTGGTGCATGGCCGCTTTTGGTCGGTGGAGTGATTTGTTT-GGTTGATTCCGTCAACGG--ACGAGATCCAAGCTGCCCAGTAGGATTCAGAATTGTCCATAGAATAGCAATTCCTTCCGCGGGTTTTACCCAA------------------------------------------GGGGGGTGGTATTCATTTGTATCCT-TCTCTGCGGGATTCCT---CGTT--TTGCACGAGG------TGAGATTTTGGGCAACAGCAGGTCTGTGATGCTCCTCAATGTTCTGGGCGACACGCGCACTACAATGTCAGTGAGAACAAGAAAAACGACTT---------TTGTCGCACCTGCTTGATCAAAAGAGCGGGAAAACCCCG--------GAATCACATAGACCCACTTGGGACCGAGTATTGCAATTATTGGTCGCGCAACGAGGAATGTCTCGTAGGCGCAGCTCATCAA-----ACTGTGCCGA--TTACGTCCCTGCCATTTGTACACACCGCCCGTCGTTGTTTCCGATGATGGTGCAATACAGGTGATCGGACAGTCGACT-------GTTTCAGT-TGACCGAAAGTTCACCGATATTTCTTCAATAGAGGAAGCAAAAGTCGT-------------------------------------AACAAGGTAGCTGTAGGTGAACCTGCAGCTGGATCA-----------------------------------------------------------------------------------------------------------------------------------------------------------------------------------------------------------------------------------------------------------------------------------------------------------------------------------------------------------------------------------------------------------------------------------------------------------------------------------------------------------------------------------------------------------------------------------------------------------------------------------------------------------------------------------------------------------------------------------------------------------------------------------------------------------------------------------------------------------------------------------------------------------------------------------------------------------------------------------------------------------------------------------------------------------------------------------------------------------------------------------------------------------------------------------------------------------------------------------------------------------------------------</ns2:sequence><ns2:name>EU021234.1_Trypanosoma_sp._646_18S_ribosomal_RNA_gene,_partial_sequence</ns2:name></ns2:Sequence><ns2:Sequence dsseqid="sq410" id="sq409"><ns2:sequence>------------------------------------------------------------------------------------------------------------------------------------------------------------------------------------------------------------------------------------------------------------------------------------------------------------------------------------------------------------------------------------------------TGATCTGGTTGATTCTGCCAGTAGTCATATGCTTGTTTCAAGGACTTAGCCATGCATGCCTCAGAAT--CACTGCTTTGCAGGAATCTGCGCATGGCTCATTACATCAGACGTAATCTGCCGCAAACATGTTGCGGTC-TCCGCAAAATTGGATAACTTG--------------------------------------------------GCGAAACGCCAAGCTAATACATGAGCTGAAGGGACGCTCTCTGTTATGGGTGGTGGGGCAACTCACCACTTATGGGACGTTCAGCGAATGAATGAAAGT--AAAACCAATGCCTTC----ATTGGCAGTAACACCCAGAAGTGTTGACTCAATTCATTCCGTGCGAAAG----------------------------------CCGATTTACTCGGCGTCTTTTGACGAACAACTGCCCTATCAGCCAGTGATGGCCGTGTAG---TGGACTGCCATGGCGTTGACGGGAGCGGGGGATTAGGGTTCGATTCCGGAGAGGGAGCCTGAGAAATAGCTACCACTTCTACGGAGGGCAGCA-------------GGCG-CGCAAATTGCCCAATGTCAAAAAAAACG-ATGAGGCA-GCGAAAAGAAATAGAGCCGACAGTC---CCACTGGGATTGTCGTTTTCAATGGGGGATATTTAAACCCATCC-AAAATCGAGTAACAATTGGAGGACAAGTCTGGTGCCAGCACCCGCGGTAATTCCAGCTCCAAAAGCGTATAT------TAATGCTGTTGCTGTTAAAGGGTTCGTAGTTGAACTGAGGGCCACCAAGGCGCACTGGTC-AGTCCC---------ATCCAATCCGGATTGGTGACCC--AGGCCCTTGCGGTCCGTGAACACTCAGAAACAAG----AAACACG--------GGAGCGGTTCCTTCCTGATTTTCGCATGTCATGCATGCCAGG---GGGCGTCCGTGATTTTTACTGTGACTAAAAAAGTGTGACCAAAGCA-GTCATC--CGACTTGAATTAGAAAGCATGGGATAACAA-AGGAGC---AGCCTATGGGCCACCGTTTCGGCTTTTGTTGGTTTT-AAAAGTCCATTGGAGATTATGGAGCTGT-GCGACAAGCGGCCGGGTGCGCCTT-GCGCGTGC--------------C--------------------------------------CGTCGCCTTTGTGGGAAATCAGTGCCGGCGCAGCACG--------------------------------------------------------------------------------------------------TTC---TTCGGATCGCGACTGTCCGGTGCCTTCCCTCAACTCGCGGCCTCCAGGAATGAAGGAGGGTAGTTCGG-GGGAGAACGTACTG-GTGCGTCAGAGGTGAAATTCTTAGA-CCGCACC-AAGACGAACTACAGCGAAGGCATTCTTCAAGGATACCTTCCTCAATCAAG--AACCAAAGTGTGGGGATCGAAGATG-ATTAGAGACCATTGTAGTCCACA---CTGCAA-ACGATGACACCCATGAATTGGGGAGTTTT---------TGGTCGTTGTCAGGATCAGG-TTTACC-TGCT-------------------------------------------------------------------------------TCCTGACTCACCAAGGATATCAATTTACGTGCATATTCTTTTCGGCTC--------------TA-----------CCA--AGAGCCTTTTACGGGAATATCCTCAGCACGTTTTCTTACTTCT-TCACGCGAAAGCTTTGAGGTTACAGTCTCAGGGGGGAGTACGTT-C----GCAAGAGTGAAACTTAAAGAAATTGACGGA---ATGGCACCACAAGACGTGGAGCGTGCGGTTTAATTTGACTCAACACGGGGAACTTTA-CCAGATCCGGACAGGGTGAGGATTGACAGATTGAGTGTTCTTTCTCGATCCCCTGAATGGTGGTGCATGGCCGCTTTTGGTCGGTGGAGTGATTTGTTT-GGTTGATTCCGTCAACGG--ACGAGATCCAAGCTGCCCAGTAGGATTCAGAATTGTCCATAGAATAGCAATTCCTTCCGCGGGTTTTACCCAA------------------------------------------GGGGGGTGGTATTCATTTGTATCCT-TCTCTGCGGGATTCCT---CGTT--TTGCACGAGG------TGAGATTTTGGGCAACAGCAGGTCTGTGATGCTCCTCAATGTTCTGGGCGACACGCGCACTACAATGTCAGTGAGAACAAGAAAAACGACTT---------TTGTCGCACCTGCTTGATCAAAAGAGCGGGAAAACCCCG--------GAATCACATAGACCCACTTGGGACCGAGTATTGCAATTATTGGTCGCGCAACGAGGAATGTCTCGTAGGCGCAGCTCATCAA-----ACTGTGCCGA--TTACGTCCCTGCCATTTGTACACACCGCCCGTCGTTGTTTCCGATGATGGTGCAATACAGGTGATCGGACAGTCGACT-------GTTTCAGT-TGACCGAAAGTTCACCGATATTTCTTCAATAGAGGAAGCAAAAGTCGT-------------------------------------AACAAGGTAGCTGTAGGTGAACCTGCAGCTGGATCA-----------------------------------------------------------------------------------------------------------------------------------------------------------------------------------------------------------------------------------------------------------------------------------------------------------------------------------------------------------------------------------------------------------------------------------------------------------------------------------------------------------------------------------------------------------------------------------------------------------------------------------------------------------------------------------------------------------------------------------------------------------------------------------------------------------------------------------------------------------------------------------------------------------------------------------------------------------------------------------------------------------------------------------------------------------------------------------------------------------------------------------------------------------------------------------------------------------------------------------------------------------------------------</ns2:sequence><ns2:name>EU267074.1_Trypanosoma_sp._315_18S_ribosomal_RNA_gene,_partial_sequence</ns2:name></ns2:Sequence><ns2:Sequence dsseqid="sq412" id="sq411"><ns2:sequence>------------------------------------------------------------------------------------------------------------------------------------------------------------------------------------------------------------------------------------------------------------------------------------------------------------------------------------------------------------------------------------------------TGATCTGGTTGATTCTGCCAGTAGTCATATGCTTGTTTCAAGGACTTAGCCATGCATGCCTCAGAAT--CACTGCTTTGCAGGAATCTGCGCATGGCTCATTACATCAGACGTAATCTGCCGCAAACATGTTGCGGTC-TCCGCAAAATTGGATAACTTG--------------------------------------------------GCGAAACGCCAAGCTAATACATGAGCTGAAGGAACGCTCTCTGTTATGGGTGGTGGGGCAACTCACCACTTATGGGACGTTCAGCGAATGAATGAAAGT--AAGATCAATGCCTTT----ATTGGCAGTAACACCCAGAAGTGTTGACTCAATTCATTCCGTGCGAAAG----------------------------------CCGAT-TAATCGGCGTCTTTTGACGAACAACTGCCCTATCAGCCAGTGATGGCCGTGTAG---TGGACTGCCATGGCGTTGACGGGAGCGGGGGATTAGGGTTCGATTCCGGAGAGGGAGCCTGAGAAATAGCTACCACTTCTACGGAGGGCAGCA-------------GGCG-CGCAAATTGCCCAATGTCAAAAAAAACG-ATGAGGCA-GCGAAAAGAAATAGAGCCCACAGTC---CCACTGGGATTGTCGTTTTCAATGGGGGATATTTAAACCCATCC-AAAATCGAGTAACAATTGGAGGACAAGTCTGGTGCCAGCACCCGCGGTAATTCCAGCTCCAAAAGCGTATAT------TAATGCTGTTGCTGTTAAAGGGTTCGTAGTTGAACTGAGGGCCACCAAGGCGCACTGGTC-AGTCCC---------ATCCAATCCGGATTGGTGACCC--AGGCCCTTGCGGTCCGTGAACACTCAGAAACAAG----AAACACG--------GGAGCGGTTCCTTCCTGATTTTCGCATGTCATGCATGCCAGG---GGGCGTCCGTGATTTTTACTGTGACTAAAAAAGTGTGACCAAAGCA-GTCATC--CGACTTGAATTAGAAAGCATGGGATAACAA-AGGAGC---AGCCTATGGGCCACCGTTTCGGCTTTTGTTGGTTTT-AAAAGTCCATTGGAGATTATGGAGCTGT-GCGACAAGCGGTCGGGTGCGCCTT-GCGCGTGC--------------C--------------------------------------CGTCGCCTTTGTGGGAAATCAGTGCCGGCGCAGCGCT--------------------------------------------------------------------------------------------------TTC---TTCGGATTGTGACTGTCCGGTGCCTTCCCTCAACTCGCGGCCTCCAGGAATGAAGGAGGGTAGTTCGG-GGGAGAACGTACTG-GTGCGTCAGAGGTGAAATTCTTAGA-CCGCACC-AAGACGAACTACAGCGAAGGCATTCTTCAAGGATACCTTCCTCAATCAAG--AACCAAAGTGTGGGGATCGAAGATG-ATTAGAGACCATTGTAGTCCACA---CTGCAA-ACGATGACACCCATGAATTGGGGAGTTTT---------TGGTCGATGTCAGGAACGGG-TATACCTCGCT-------------------------------------------------------------------------------TCCTGACTCACCAAGGATATCAATTTACGTGCATATTCTTTTCGGCTC--------------TA-----------CCA--AGAGCCTTTTACGGGAATATCCTCAGCACGTTTTCTTACTTCT-TCACGCGAAAGCTTTGAGGTTACAGTCTCAGGGGGGAGTACGTT-C----GCAAGAGTGAAACTTAAAGAAATTGACGGA---ATGGCACCACAAGACGTGGAGCGTGCGGTTTAATTTGACTCAACACGGGGAACTTTA-CCAGATCCGGACAGGGTGAGGATTGACAGATTGAGTGTTCTTTCTCGATCCCCTGAATGGTGGTGCATGGCCGCTTTTGGTCGGTGGAGTGATTTGTTT-GGTTGATTCCGTCAACGG--ACGAGATCCAAGCTGCCCAGTAGGATTCAGAATTGTCCATAGAATAGCAATTCCTTCCGCGGGTTTTACCCAA------------------------------------------GGGGGGTGGTATTCATTTGTATCCT-TCTCTGCGGGATTCCT---CGTT--TTGCACGAGG------TGAGATTTTGGGCAACAGCAGGTCTGTGATGCTCCTCAATGTTCTGGGCGACACGCGCACTACAATGTCAGTGAGAACAAGAAAAACGACTT---------TTGTCGCACCTGCTTGATCAAAAGAGCGGGAAAACCCCG--------GAATCACATAGACCCACTTGGGACCGAGTATTGCAATTATTGGTCGCGCAACGAGGAATGTCTCGTAGGCGCAGCTCATCAA-----ACTGTGCCGA--TTACGTCCCTGCCATTTGTACACACCGCCCGTCGTTGTTTCCGATGATGGTGCAATACAGGTGATCGGACAGTCGACT-------GTTTCAGT-TGACCGAAAGTTCACCGATATTTCTTCAATAGAGGAAGCAAAAGTCGT-------------------------------------AACAAGGTAGCTGTAGGTGAACCTGCAGCTGGATCA-----------------------------------------------------------------------------------------------------------------------------------------------------------------------------------------------------------------------------------------------------------------------------------------------------------------------------------------------------------------------------------------------------------------------------------------------------------------------------------------------------------------------------------------------------------------------------------------------------------------------------------------------------------------------------------------------------------------------------------------------------------------------------------------------------------------------------------------------------------------------------------------------------------------------------------------------------------------------------------------------------------------------------------------------------------------------------------------------------------------------------------------------------------------------------------------------------------------------------------------------------------------------------</ns2:sequence><ns2:name>EU021225.1_Trypanosoma_sp._444_18S_ribosomal_RNA_gene,_partial_sequence</ns2:name></ns2:Sequence><ns2:Sequence dsseqid="sq414" id="sq413"><ns2:sequence>-------------------------------------------------------------------------------------------------------------------------------------------------------------------------------------------------------------------------------------------------------------------------------------------------------------------------------------------------------------------------------------------------GATCTGGTTGATTCTGCCAGTAGTCATATGCTTGTTTCAAGGACTTAGCCATGCATGCCTCAGAAT--CACTGCAATGCAGGAATCTGCGCATGGCTCATTACATCAGACGTAATCTGCCGCAAACATGTTGCGGTT-TCCGCAAAACTGGATAACTTG--------------------------------------------------GCGAAACGCCAAGCTAATACATGAGCTGAAGGGACGCTCTCTGTACCGGGTGGTGAGGCGACTCACTGCTTATGGGACGTCCGGCGAATGAATGAAAGT--AAAACCAATGCCTTC----ACTGGCAGTAACACCCAGAAGTGTTGACTCAATTCATTCCGTGCGAAAG----------------------------------CCGACT-TTTCGGCGTCTTTTGACGAACAACTGCCCTATCAGCCAGTGATGGCCGTGTAG---TGGACTGCCATGGCGTTGACGGGAGCGGGGGATTAGGGTTCGATTCCGGAGAGGGAGCCTGAGAAATAGCTACCACTTCTACGGAGGGCAGCA-------------GGCG-CGCAAATTGCCCAATGTCAAAAAAAACG-ATGAGGCA-GCGAAAAGAAATAGAGCCGACAGTC---CCACTGGGATTGTCGTATTCAATGGGGGATATTTAAACCCATCC-AATATCGAGTAACAATTGGAGGACAAGTCTGGTGCCAGCACCCGCGGTAATTCCAGCTCCAAAAGCGTATAT------TAATGCTGTTGCTGTTAAAGGGTTCGTAGTTGAACTGAGGGCCTCCGAGGCGCACTGGTT-AGTCCC---------ATCCACTCCGGATTGGTGACCC--AGGCCCTTGTGGTCCGTGAACACTCAGAAACAAG----AAACACG--------GGAGCGGTTCCTTCCTGATTTTCGCATGTCATGCATGCCAGG---GGGCGTCCGTGATTTTTACTGTGACTAAAAAAGTGTGACCAAAGCA-GTCATC--CGACTTGAATTAGAAAGCATGGGATAACAA-AGGAGC---AGCCTATGGGCCACCGTTTCGGCTTTTGTTGGTTTT-AGAAGTCCATTGGAGATTATGGGGCTGT-GCGACAAGCGTCCGGGTGCGTTTCAACGCGTGC--------------C--------------------------------------CGTCGCCTTTGTGGGAAACCAGTGCCGGCGCAGCACG--------------------------------------------------------------------------------------------------GAC---TTCGGTCCGCCGCTGTCCGGTGCCTTCCCTCAACTCACGGCAACCAGGAATGAAGGAGGGTAGTTCGG-GGGGGAACGTACTG-GTGCGTCAGAGGTGAAATTCTTAGA-CCGCACC-AAGACGAACTACAGCGAAGGCATTCTTCAAGGATACCTTCCTCAATCAAG--AACCAAAGTGTGGGGATCGAAGATG-ATTAGAGACCATTGTAGTCCATA---CTGCAA-ACGATGACACCCATGAATTGGGGAGTTTT---------TGGTCGATGTCAGGGACGAG-TTCACCTCGCT-------------------------------------------------------------------------------CCTTGACTCACCAAGGATATCAATTTACGTGCATATTCTTTTCGGGTC--------------CT-----------TCT--GGGCCCTTTGACGGGAATATCCTCAGCACGTTTTCTTACTTCT-TCACGCGAAAGCTTTGAGGTTACAGTCTCAGGGGGGAGTACGTT-C----GCAAGAGTGAAACTTAAAGAAATTGACGGA---ATGGCACCACAAGACGTGGAGCGTGCGGTTTAATTTGACTCAACACGGGGAACTTTA-CCAGATCCGGACAGGGTGAGGATTGACAGATTGAGTGTTCTTTCTCGATCCCCTGAATGGTGGTGCATGGCCGCTTTTGGTCGGTGGAGTGATTTGTTT-GGTTGATTCCGTCAACGG--ACGAGATCCAAGCTGCCCAGTAGGATTCAGAATTGCCCATAGAATAGCAATTCCTTCCGCGGGTTTTACCCAA------------------------------------------GGGGGGTGGTATTCATTTGTATCCT-TCTCTGCGGGATTCCT---TGTT--TTGCACAAGG------TGAGATTTTGGGCAACAGCAGGTCTGTGATGCTCCTCAATGTTCTGGGCGACACGCGCACTACAATGTCAGTGAGAACAAGAAACAAGACCC---------TGTCTCACCTGCATTGATCAAAAGAGCGGGAAAACACCG--------GAATCACATAGACCCACTTGGGACCGAGTATTGCAATTATTGGTCGCGCAACGAGGAATGTCTCGTAGGCGCAGCTCATCAA-----ACTGTGCCGA--TTACGTCCCTGCCATTTGTACACACCGCCCGTCGTTGTTTCCGATGATGGTGCAATACAGGTGATCGGACAGTTGGCT-------GTTTCAGC-TGACCGAAAGTTCACCGATATTTCTTCAATAGAGGAAGCAAAAGTCGT-------------------------------------AACAAGGTAGCTGTAGGTGAACCTGCAGCTGGATCA-----------------------------------------------------------------------------------------------------------------------------------------------------------------------------------------------------------------------------------------------------------------------------------------------------------------------------------------------------------------------------------------------------------------------------------------------------------------------------------------------------------------------------------------------------------------------------------------------------------------------------------------------------------------------------------------------------------------------------------------------------------------------------------------------------------------------------------------------------------------------------------------------------------------------------------------------------------------------------------------------------------------------------------------------------------------------------------------------------------------------------------------------------------------------------------------------------------------------------------------------------------------------------</ns2:sequence><ns2:name>EU021226.1_Trypanosoma_sp._316_18S_ribosomal_RNA_gene,_partial_sequence</ns2:name></ns2:Sequence><ns2:Sequence dsseqid="sq416" id="sq415"><ns2:sequence>-------------------------------------------------------------------------------------------------------------------------------------------------------------------------------------------------------------------------------------------------------------------------------------------------------------------------------------------------------------------------------------------------GATCTGGTTGATTCTGCCAGTAGTCATATGCTTGTTTCAAGGACTTAGCCATGCATGCCTCAGAAT--CACTGCTTTGCAGGAATCTGCGCATGGCTCATTACATCAGACGTAATCTGCCGCAAACATGTTGCGGTC-TCCGCAAAATTGGATAACTTG--------------------------------------------------GCGAAACGCCAAGCTAATACATGAGCTGAAGGGACGCTCTCTGTTATGGGTGGTTTGGCAACTTATCACTTATGGGACGTCCAGCGAATGAATGAAAGT--AAAACCAATGCCTTC----ATTGGCAGTAACACCCAGAAGTGTTGACTCAATTCATTCCGTGCGAAAG----------------------------------CCGATTTACTCGGCGTCTTTTGACGAACAACTGCCCTATCAGCCAGTGATGGCCGTGTAG---TGGACTGCCATGGCGTTGACGGGAGCGGGGGATTAGGGTTCGATTCCGGAGAGGGAGCCTGAGAAATAGCTACCACTTCTACGGAGGGCAGCA-------------GGCG-CGCAAATTGCCCAATGTCAAAAAAAACG-ATGAGGCA-GCGAAAAGAAATAGAGCCGACAGTC---CCACTGGGATTGTCGTTTTCAATGGGGGATATTTAAACCCATCC-AAAATCGAGTAACAATTGGAGGACAAGTCTGGTGCCAGCACCCGCGGTAATTCCAGCTCCAAAAGCGTATAT------TAATGCTGTTGCTGTTAAAGGGTTCGTAGTTGAACTGAGGGCCACCAAGGCGCACTGGTC-AGTCCC---------ATCCAATCCGGATTGGTGACCC--AGGCCCTTGCGGTCCGTGAACACTCAGAAACAAG----AAACACG--------GGAGCGGTTCCTTCCTGATTTTCGCATGTCATGCATGCCAGG---GGGCGTCCGTGATTTTTACTGTGACTAAAAAAGTGTGACCAAAGCA-GTCATC--CGACTTGAATTAGAAAGCATGGGATAACAA-AGGAGC---AGCCTATGGGCCACCGTTTCGGCTTTTGTTGGTTTT-AAAAGTCCATTGGAGATTATGGAGCTGT-GCGACAAGCGGCCGGGTGCGCCTT-GCGCGTGC--------------C--------------------------------------CGTCGCCTTTGTGGGAAATCAGTGCCGGCGCAGCGCC--------------------------------------------------------------------------------------------------GTC---TTCGGATTGCGACTGTCCGGTGCCTTCCCTCAACTCGCGGCCTCCAGGAATGAAGGAGGGTAGTTCGG-GGGAGAACGTACTG-GTGCGTCAGAGGTGAAATTCTTAGA-CCGCACC-AAGACGAACTACAGCGAAGGCATTCTTCAAGGATACCTTCCTCAATCAAG--AACCAAAGTGTGGGGATCGAAGATG-ATTAGAGACCATTGTAGTCCACA---CTGCAA-ACGATGACACCCATGAATTGGGGAGTTTT---------TGGTCGCTGTCAGGATCGGG-TTTACC-TGCT-------------------------------------------------------------------------------TCCTGACTCACCAAGGATATCAATTTACGTGCATATTCTTTTCGGCTC--------------TA-----------CCA--AGAGCCTTTTACGGGAATATCCTCAGCACGTTTTCTTACTTCT-TCACGCGAAAGCTTTGAGGTTACAGTCTCAGGGGGGAGTACGTT-C----GCAAGAGTGAAACTTAAAGAAATTGACGGA---ATGGCACCACAAGACGTGGAGCGTGCGGTTTAATTTGACTCAACACGGGGAACTTTA-CCAGATCCGGACAGGGTGAGGATTGACAGATTGAGTGTTCTTTCTCGATCCCCTGAATGGTGGTGCATGGCCGCTTTTGGTCGGTGGAGTGATTTGTTT-GGTTGATTCCGTCAACGG--ACGAGATCCAAGCTGCCCAGTAGGATTCAGAATTGTCCATAGAATAGCAATTCCTTCCGCGGGTTTTACCCAA------------------------------------------GGGGGGTGGTATTCATTTGTATCCT-TCTCTGCGGGATTCCT---CGTT--TTGCACGAGG------TGAGATTTTGGGCAACAGCAGGTCTGTGATGCTCCTCAATGTTCTGGGCGACACGCGCACTACAATGTCAGTGAGAACAAGAAAAACGACTT---------TTGTCGCACCTGCTTGATCAAAAGAGCGGGAAAACCCCG--------GAATCACATAGACCCACTTGGGACCGAGTATTGCAATTATTGGTCGCGCAACGAGGAATGTCTCGTAGGCGCAGCTCATCAA-----ACTGTGCCGA--TTACGTCCCTGCCATTTGTACACACCGCCCGTCGTTGTTTCCGATGATGGTGCAATACAGGTGATCGGACAGTCGACT-------GTTTCAGT-TGACCGAAAGTTCACCGATATTTCTTCAATAGAGGAAGCAAAAGTCGT-------------------------------------AACAAGGTAGCTGTAGGTGAACCTGCAGCTGGATCAAA---------------------------------------------------------------------------------------------------------------------------------------------------------------------------------------------------------------------------------------------------------------------------------------------------------------------------------------------------------------------------------------------------------------------------------------------------------------------------------------------------------------------------------------------------------------------------------------------------------------------------------------------------------------------------------------------------------------------------------------------------------------------------------------------------------------------------------------------------------------------------------------------------------------------------------------------------------------------------------------------------------------------------------------------------------------------------------------------------------------------------------------------------------------------------------------------------------------------------------------------------------------------------</ns2:sequence><ns2:name>EU021235.1_Trypanosoma_sp._358_18S_ribosomal_RNA_gene,_partial_sequence</ns2:name></ns2:Sequence><ns2:Sequence dsseqid="sq418" id="sq417"><ns2:sequence>--------------------------------------------------------------------------------------------------------------------------------------------------------------------------------------------------------------------------------------------------------------------------------------------------------------------------------------------------------------TTGATTCT--------------------GCCA-----------GTAGTC-----------ATATGCTTGTTTCAAGGACTTAGCCATGCATGCCTCAGAATCACTG-CA-TTGCAGGAATCTGCGCATGGCTCATTACATCAGACGTAATCTGCCGCAAAAATGTTGCGGTC-TCCGCATTATTGGATAACTTG--------------------------------------------------GCGAAACGCCAAGCTAATACATGAACTGGAGGGGCGGTCTCTGTCACAGGTTGCGGGTCAAACCGCGGCTTATGGGGCGCCCAGCGAATGAATGAAAGTAAAACCA-ATGCC-TTC----ACCGGCAGTAACACTCAGCAGTGTTGACTCAATTCATTCCGTGCGAAAGC--------------------------------CGGCTT--GTCCGGCGTCTTTTGACGAACAACTGCCCTATCAGCCAGTGATGGCCGTGTAG---TGGACTGCCATGGCGTTGACGGGAGCGGGGGATTAGGGTTCGATTCCGGAGAGGGAGCCTGAGAAATAGCTACCACTTCTACGGAGGGCAGCA-------------GGCG-CGCAAATTGCCCAATGTCAAAAAAAAAG-ATGAGGCA-GCGAAAAGAAATAGAGCCGGCAGTCCATT-TTCTGGATTGCCGTATTCAATGGGGGATATTTAAACCCATCC-AAAATCGAGTAACTATTGGAGGACAAGTCTGGTGCCAGCACCCGCGGTAATTCCAGCTCCAAAAGCGTATAT------TAATGCTGTTGCTGTTAAAGGGTTCGTAGTTGAATTGAGGGCCTCCGAGGCGCACTGGTA-CGTCCC---------ATCCACTTCGGATCGGTGACCC--AGGCCCTTGTGGTCCGTGAACACTCTCAGAAACA----AGAAAC----ACGGG--AGCGGTTCCTTCCTGATTCACGCATGTCATGCATGCCAGG-GGGCGT--CCGTGATTTTTACTGTGACTAAAAAAGTGTGACCAAAGCA-GTCATC--CGACTTGAATTAGAAAGCATGGGATAACAA-AGGAGC---AGCCTATGGGCCACCGTTTCGGCTTTTGTTGGTTTT-AAACGTCCATTGGAGATTATGGGGCTGT-GCGACAAGCGGCCGGGTGCTTCACC------GCA------------CC--------------------------------------CGTCGCCTTTGGGGGAAATCCGTGCCGGCCGTGTGCCGG--------------------------------------------------------------------------------------GC-----T-------TCGGCCCGCGTGTGCGACCGGTGCCTTCCCTCAACTCACTGCATCCAGGAATGAAGGAGGGTAGTTCGG-GGGAGAACGTACTG-GTGCGTCAGAGGTGAAATTCTTAGA-CCGCACC-AAGACGAACTACAGCGAAGGCATTCTTCAAGGATACCTTCCTCAA-TCAAGAACCAAAGTGTGG-GGATCGAAGATG-ATTAGAGACCATTGTAGTCCACA---CTGCAA-ACGATGACACCCATGAATTGGGGAGTTTT---------TGGTCG-AAGGCAAGGTCGGGTTCATCCTGCACC----------------------------------------------------------------------------TTTTCGCCTCACCAATGATATCAATTTACGTGCATATTCTTTTCGGCTC--------------TCGCAA----------GG-GAGCCTCTAACGGGAATATCCTCAGCACGTTTTCTTACTTCT-TCACGCGAAAGCTTTGAGGTTACAGTCTCAGGGGGGAGTACGTT-C----GCAAGAGTGAAACTTAAAGAAATTGACGGAAT---GGCACCACAAGACGTGGAGCGTGCGGTTTAATTTGACTCAACACGGGGAACTTTA-CCAGATCCGGACAGGGTGAGGATTGACAGATTGAGTGTTCTTTCTCGATCCCCTGAATGGTGGTGCATGGCCGCTTTTGGTCGGTGGAGTGATTTGTTT-GGTTGATTCCGTCAACGG--ACGAGATCCAAGCTGCCCAGTAGGATTCAGAATTGTCCATAGGATAGCAATCCCTTCCACGGGTTTTACCCAAG-----------------------------------------GTGGGGCCGTATTCGGTTGTATCCTTCTCTGCGGGATTCCTT---GT-T--TTGCACAAGG------TGAGATTTTGGGCAACAGCAGGTCTGTGATGCTCCTCAATGTTCTGGGCGACACGCGCACTACAATGTCAGTGAGAACAAGAAAAACGACTT---------TTGTCGGACCTACTTGATCAAAAGAGTGGGGAAACACCG--------GAATCACATAGACCCACTTGGGACCGAGTATTGCAATTATTGGTCGCGCAACGAGGAATGTCTCGTAGGCGCAGCTCATCAA-----ACTGTGCCGA--TTACGTCCCTGCCATTTGTACACACCGCCCGTCGTTGTTTCCGATGATGGTGCAATACAGGTGATCGGACAGTCGGAT-------GTTTCATCTGACCGAAA-GTTCACCGATATTTCTTCAATAGAGGAAGCAAAAGTCGT-------------------------------------AACAAGGTAGCTGTAGGTGAACCTGCAGCTGGAT-------------------------------------------------------------------------------------------------------------------------------------------------------------------------------------------------------------------------------------------------------------------------------------------------------------------------------------------------------------------------------------------------------------------------------------------------------------------------------------------------------------------------------------------------------------------------------------------------------------------------------------------------------------------------------------------------------------------------------------------------------------------------------------------------------------------------------------------------------------------------------------------------------------------------------------------------------------------------------------------------------------------------------------------------------------------------------------------------------------------------------------------------------------------------------------------------------------------------------------------------------------------------------</ns2:sequence><ns2:name>EU021242.1_Trypanosoma_sp._101_18S_ribosomal_RNA_gene,_partial_sequence</ns2:name></ns2:Sequence><ns2:Sequence dsseqid="sq420" id="sq419"><ns2:sequence>------------------------------------------------------------------------------------------------------------------------------------------------------------------------------------------------------------------------------------------------------------------------------------------------------------------------------------------------------------------------------------------------TGATCTGGTTGATTCTGCCAGTAGTCATATGCTTGTTTCAAGGACTTAGCCATGCATGCCTCAGAAT--CACTGCTTTGCAGGAATCTGCGCATGGCTCATTACATCAGACGTAATCTGCCGCAAACATGTTGCGGTC-TCCGCAAAATTGGATAACTTG--------------------------------------------------GCGAAACGCCAAGCTAATACATGAGCTGAAGGGACGCTCTCTGTTATGGGTGGTGGGGCAACTCACCACTTATGGGACGTTCAGCGAATGAATGAAAGT--AAAATCAATGCCTTT----ATTGGCAGTAACACCCAGAAGTGTTGACTCAATTCATTCCGTGCGAAAG----------------------------------CCGATTTACTCGGCGTCTTTTGACGAACAACTGCCCTATCAGCCAGTGATGGCCGTGTAG---TGGACTGCCATGGCGTTGACGGGAGCGGGGGATTAGGGTTCGATTCCGGAGAGGGAGCCTGAGAAATAGCTACCACTTCTACGGAGGGCAGCA-------------GGCG-CGCAAATTGCCCAATGTCAAAAAAAACG-ATGAGGCA-GCGAAAAGAAATAGAGCCGACAGTC---CCACTGGGATTGTCGTTTTCAATGGGGGATATTTAAACCCATCC-AAAATCGAGTAACAATTGGAGGACAAGTCTGGTGCCAGCACCCGCGGTAATTCCAGCTCCAAAAGCGTATAT------TAATGCTGTTGCTGTTAAAGGGTTCGTAGTTGAACTGAGGGCCACCAAGGCGCACTGGTC-AGTCCC---------ATCCAATCCGGATTGGTGACCC--AGGCCCTTGCGGTCCGTGAACACTCAGAAACAAG----AAACACG--------GGAGCGGTTCCTTCCTGATTTTCGCATGTCATGCATGCCAGG---GGGCGTCCGTGATTTTTACTGTGACTAAAAAAGTGTGACCAAAGCA-GTCATC--CGACTTGAATTAGAAAGCATGGGATAACAA-AAGAGC---GACCTATGGGCCACCGTTTCGGCTTTTGTTGGTTTT-AAAAGTCCATTGGAGATTATGGAGCTGT-GCGACAAGCGGCCGGGTGCGCCTT-GCGCGTGC--------------C--------------------------------------CGTCGCCTTTGTGGGAAATCAGTGCCGGCGCAGCACG--------------------------------------------------------------------------------------------------GTC---TTCGGATCGCGACTGTCCGGTGCCTTCCCTCAACTCGCGGCATTCAGGAATGAAGGAGGGTAGTTCGG-GGGAGAACGTACTG-GTGCGTCAGAGGTGAAATTCTTAGA-CCGCACC-AAGACGAACTACAGCGAAGGCATTCTTCAAGGATACCTTCCTCAATCAAG--AACCAAAGTGTGGGGATCGAAGATG-ATTAGAGACCATTGTAGTCCACA---CTGCAA-ACGATGACACCCATGAATTGGGGAGTTTT---------TGGTCGATGTCAGGAACGGG-TTTACCTCGCT-------------------------------------------------------------------------------TCCTGACTCACCAAGGATATCAATTTACGTGCATATTCTTTTCGGCTC--------------TA-----------CCA--AGAGCCTTTTACGGGAATATCCTCAGCACGTTTTCTTACTTCT-TCACGCGAAAGCTTTGAGGTTACAGTCTCAGGGGGGAGTACGTT-C----GCAAGAGTGAAACTTAAAGAAATTGACGGA---ATGGCACCACAAGACGTGGAGCGTGCGGTTTAATTTGACTCAACACGGGGAACTTTA-CCAGATCCGGACAGGGTGAGGATTGACAGATTGAGTGTTCTTTCTCGATCCCCTGAATGGTGGTGCATGGCCGCTTTTGGTCGGTGGAGTGATTTGTTT-GGTTGATTCCGTCAACGG--ACGAGATCCAAGCTGCCCAGTAGGATTCAGAATTGTCCATAGAATAGCAATTCCTTCCGCGGGTTTTACCCAA------------------------------------------GGGGGGTGGTATTCATTTGTATCCT-TCTCTGCGGGATTCCT---CGTT--TTGCACGAGG------TGAGATTTTGGGCAACAGCAGGTCTGTGATGCTCCTCAATGTTCTGGGCGACACGCGCACTACAATGTCAGTGAGAACAAGAAAAACGACTT---------TTGTCGCACCTGCTTGATCAAAAGAGCGGGAAAACCCCG--------GAATCACATAGACCCACTTGGGACCGAGTATTGCAATTATTGGTCGCGCAACGAGGAATGTCTCGTAGGCGCAGCTCATCAA-----ACTGTGCCGA--TTACGTCCCTGCCATTTGTACACACCGCCCGTCGTTGTTTCCGATGATGGTGCAATACAGGTGATCGGACAGTCGACT-------GTTTCAGT-TGACCGAAAGTTCACCGATATTTCTTCAATAGAGGAAGCAAAAGTCGT-------------------------------------AACAAGGTAGCTGTAGGTGAACCTGCAGCTGGATCA-----------------------------------------------------------------------------------------------------------------------------------------------------------------------------------------------------------------------------------------------------------------------------------------------------------------------------------------------------------------------------------------------------------------------------------------------------------------------------------------------------------------------------------------------------------------------------------------------------------------------------------------------------------------------------------------------------------------------------------------------------------------------------------------------------------------------------------------------------------------------------------------------------------------------------------------------------------------------------------------------------------------------------------------------------------------------------------------------------------------------------------------------------------------------------------------------------------------------------------------------------------------------------</ns2:sequence><ns2:name>EU267075.1_Trypanosoma_sp._660_18S_ribosomal_RNA_gene,_partial_sequence</ns2:name></ns2:Sequence><ns2:Sequence dsseqid="sq422" id="sq421"><ns2:sequence>------------------------------------------------------------------------------------------------------------------------------------------------------------------------------------------------------------------------------------------------------------------------------------------------------------------------------------------------------------------------------------------------TGATCTGGTTGATTCTGCCAGTAGTCATATGCTTGTTTCAAGGACTTAGCCATGCATGCCTCAGAAT--CACTGCATTGCAGGAATCTGCGCATGGCTCATTACATCAGACGTAATCTGCCGCAAACATGTTGCGGTC-TCCGCAAAATTGGATAACCTG--------------------------------------------------GCGAAACGCCAAGCTAATACATGAGCTGAAGGGATGCTCTCTGTACCGGGCGGTGGGGCGACTCACCGCTTATGGGACGTCCAGCGAATGAATGAAAGT--AAAACCAATGCCTTT----ATTGGCAGTAACAACCAGAAGTGTTGATTCAATTCATTCCGTGCGAAAG----------------------------------CCGATCTACTCGGCGTCTTTTGACGAACAACTGCCCTATCAGCCAGTGATGGCCGTGTAG---TGGACTGCCATGGCGTTGACGGGAGCGGGGGATTAGGGTTCGATTCCGGAGAGGGAGCCTGAGAAATAGCTACCACTTCTACGGAGGGCAGCA-------------GGCG-CGCAAATTGCCCAATGTCAAAAAAAACG-ATGAGGCA-GCGAAAAGAAATAGAGCCGACAGTC---CCACTGGGATTGTCGTATTCAATGGGGGATATTTAAACCCATCC-AATATCGAGTAACAATTGGAGGACAAGTCTGGTGCCAGCACCCGCGGTAATTCCAGCTCCAAAAGCGTATAT------TAATGCTGTTGCTGTTAAAGGGTTCGTAGTTGAACTGAGGGCCTCCGAGGCGCACTGGTT-AGTCCC---------ATCCACTCCGGATCGGTGACCC--AGGCCCTTGTGGTCCGTGAACACTCAGAAACAAG----AAACACG--------GGAGCGGTTCCTTCCTGATTTTCGCATGTCATGCATGCCAGG---GGGCGTCCGTGATTTTTACTGTGACTAAAAAAGTGTGACCAAAGCA-GTCATC--CGACTTGAATTAGAAAGCATGGGATAACAA-AGGAGC---AGCCTATGGGCCACCGTTTCGGCTTTTGTTGGTTTT-AGAAGTCCATTGGAGATTATGGGGTTGT-GCGACAAGCGGCCGGGTGCACCTTACCGTGCGC--------------C--------------------------------------CGTCGCCTTTGTGGGAAATCAGTGCCGGCGCGGCACG--------------------------------------------------------------------------------------------------GGC---TTCGGTCCGCGGCTGTCCGGTGCCTTCCCTCAACTCACGGCCACCAGGAATGAAGGAGGGTAGTTCGG-GGGAGAACGTACTG-GTGCGTCAGAGGTGAAATTCTTAGA-CCGCACC-AAGACGAACTACAGCGAAGGCATTCTTCAAGGATACCTTCCTCAATCAAG--AACCAAAGTGTGGGGATCGAAGATG-ATTAGAGACCATTGTAGTCCACA---CTGCAA-ACGATGACACCCATGAATTGGGGAGTTTT---------TGGTCGATGTCAGGGACGAG-TTCACCTCGCT-------------------------------------------------------------------------------TCTTGACTCACCAAGGATATCAATTTACGTGCATATTCTTTTCGGCTC--------------TT-----------TCG--GGAGCCCTTGACGGGAATATCCTCAGCACGTTTTCTTACTTCT-TCACGCGAAAGCTTTGAGGTTACAGTCTCAGGGGGGAGTACGTT-C----GCAAGAGTGAAACTTAAAGAAATTGACGGA---ATGGCACCACAAGACGTGGAGCGTGCGGTTTAATTTGACTCAACACGGGGAACTTTA-CCAGATCCGGACAGGGTGAGGATTGACAGATTGAGTGTTCTTTCTCGATCCCCTGAATGGTGGTGCATGGCCGCTTTTGGTCGGTGGAGTGATTTGTTT-GGTTGATTCCGTCAACGG--ACGAGATCCAAGCTGCCCAGTAGGATTCAGAATTGCCCATAGGATAGCAATTCCTTCCGCGGGTTTTACCCAA------------------------------------------GGGGGGTGGTATTCGTTTGTATCCT-TCTCTGCGGGATTCCT---TGTT--TTGCACAAGG------TGAGATTTTGGGCAACAGCAGGTCTGTGATGCTCCTCAATGTTCTGGGCGACACGCGCACTACAATGTCAGTGAGAACAAGAAACAAGAC-T---------TTGTCTCACCTGCTTGATCAAAAGAGCGGGAAAACCCCG--------GAATCACATAGACCCACTTGGGACCGAGTATTGCAATTATTGGTCGCGCAACGAGGAATGTCTCGTAGGCGCAGCTCATCAA-----ACTGTGCCGA--TTACGTCCCTGCCATTTGTACACACCGCCCGTCGTTGTTTCCGATGATGGTGCAATACAGGTGATCGGACAGTTAGCT-------GTTTCAGC-TGACCGAAAGTTCACCGATATTTCTTCAATAGAGGAAGCAAAAGTCGT-------------------------------------AACAAGGTAGCTGTAGGTGAACCTGCAGCTGGATCAA----------------------------------------------------------------------------------------------------------------------------------------------------------------------------------------------------------------------------------------------------------------------------------------------------------------------------------------------------------------------------------------------------------------------------------------------------------------------------------------------------------------------------------------------------------------------------------------------------------------------------------------------------------------------------------------------------------------------------------------------------------------------------------------------------------------------------------------------------------------------------------------------------------------------------------------------------------------------------------------------------------------------------------------------------------------------------------------------------------------------------------------------------------------------------------------------------------------------------------------------------------------------------</ns2:sequence><ns2:name>EU021231.1_Trypanosoma_sp._346_18S_ribosomal_RNA_gene,_partial_sequence</ns2:name></ns2:Sequence><ns2:Sequence dsseqid="sq424" id="sq423"><ns2:sequence>------------------------------------------------------------------------------------------------------------------------------------------------------------------------------------------------------------------------------------------------------------------------------------------------------------------------------------------------------------------------------------------------TGATCTGGTTGATTCTGCCAGTAGTCATATGCTTGTTTCAAGGACTTAGCCATGCATGCCTCAGAAT--CACTGCATTGCAGGAATCTGCGCATGGCTCATTACATCAGACGTAATCTGCCGCAAACATGTTGCGGTC-TCCGCAAAATTGGATAACCTG--------------------------------------------------GCGAAACGCCAAGCTAATACATGAGCTGAAGGGATGCTCTCTGTACCGGGCGGTGGGGCGACTCACCGCTTATGGGACGTCCAGCGAATGAATGAAAGT--AAAACCAATGCCTTC----ATTGGCAGTAACAACCAGAAGTGTTGATTCAATTCATTCCATGCGAAAG----------------------------------CCGATCTACTCGGCGTCTTTTGACGAACAACTGCCCTATCAGCCAGTGATGGCCGTGTAG---TGGACTGCCATGGCGTTGACGGGAGCGGGGGATTAGGGTTCGATTCCGGAGAGGGAGCCTGAGAAATAGCTACCACTTCTACGGAGGGCAGCA-------------GGCG-CGCAAATTGCCCAATGTCAAAAAAAACG-ATGAGGCA-GCGAAAAGAAATAGAGCCGACAGTC---CCACTGGGATTGTCGTATTCAATGGGGGATATTTAAACCCATCC-AATATCGAGTAACAATTGGAGGACAAGTCTGGTGCCAGCACCCGCGGTAATTCCAGCTCCAAAAGCGTATAT------TAATGCTGTTGCTGTTAAAGGGTTCGTAGTTGAACTGAGGGCCTCCGAGGCGCACTGGTT-AGTCCC---------ATCCACTCCGGATCGGTGACCC--AGGCCCTTGTGGTCCGTGAACACTCAGAAACAAG----AAACACG--------GGAGCGGTTCCTTCCTGATTTTCGCATGTCATGCATGCCAGG---GGGCGTCCGTGATTTTTACTGTGACTAAAAAAGTGTGACCAAAGCA-GTCATC--CGACTTGAATTAGAAAGCATGGGATAACAA-AGGAGC---AGCCTATGGGCCACCGTTTCGGCTTTTGTTGGTTTT-AGAAGTCCATTGGAGATTATGGGGTTGT-GCGACAAGCGGCCGGGTGCACCTTACCGTGCGC--------------C--------------------------------------CGTCGCCTTTGTGGGAAATCAGTGCCGGCGCAGCACG--------------------------------------------------------------------------------------------------GGC---TTCGGTCCGCGGCTGTCCGGTGCCTTCCCTCAACTCACGGCCACCAGGAATGAAGGAGGGTAGTTCGG-GGGAGAACGTACTG-GTGCGTCAGAGGTGAAATTCTTAGA-CCGCACC-AAGACGAACTACAGCGAAGGCATTCTTCAAGGATACCTTCCTCAATCAAG--AACCAAAGTGTGGGGATCGAAGATG-ATTAGAGACCATTGTAGTCCACA---CTGCAA-ACGATGACACCCATGAATTGGGGAGTTTT---------TGGTCGATGTCAGGGACGAG-TTCACCTCGCT-------------------------------------------------------------------------------TCTTGACTCACCAAGGATATCAATTTACGTGCATATTCTTTTCGGCTC--------------TT-----------TCG--GGAGCCCTTGACGGGAATATCCTCAGCACGTTTTCTTACTTCT-TCACGCGAAAGCTTTGAGGTTACAGTCTCAGGGGGGAGTACGTT-C----GCAAGAGTGAAACTTAAAGAAATTGACGGA---ATGGCACCACAAGACGTGGAGCGTGCGGTTTAATTTGACTCAACACGGGGAACTTTA-CCAGATCCGGACAGGGTGAGGATTGACAGATTGAGTGTTCTTTCTCGATCCCCTGAATGGTGGTGCATGGCCGCTTTTGGTCGGTGGAGTGATTTGTTT-GGTTGATTCCGTCAACGG--ACGAGATCCAAGCTGCCCAGTAGGATTCAGAATTGCCCATAGGATAGCAATTCCTTCCGCGGGTTTTACCCAA------------------------------------------GGGGGGTGGTATTCGTTTGTATCCT-TCTCTGCGGGATTCCT---TGTT--TTGCACAAGG------TGAGATTTTGGGCAACAGCAGGTCTGTGATGCTCCTCAATGTTCTGGGCGACACGCGCACTACAATGTCAGTGAGAACAAGAAACAAGAC-T---------TTGTCTCACCTGCTTGATCAAAAGAGCGGGAAAACCCCG--------GAATCACATAGACCCACTTGGGACCGAGTATTGCAATTATTGGTCGCGCAACGAGGAATGTCTCGTAGGCGCAGCTCATCAA-----ACTGTGCCGA--TTACGTCCCTGCCATTTGTACACACCGCCCGTCGTTGTTTCCGATGATGGTGCAATACAGGTGATCGGACAGTTAGCT-------GTTTCAGC-TGACCGAAAGTTCACCGATATTTCTTCAATAGAGGAAGCAAAAGTCGT-------------------------------------AACAAGGTAGCTGTAGGTGAACCTGCAGCTGGATCAA----------------------------------------------------------------------------------------------------------------------------------------------------------------------------------------------------------------------------------------------------------------------------------------------------------------------------------------------------------------------------------------------------------------------------------------------------------------------------------------------------------------------------------------------------------------------------------------------------------------------------------------------------------------------------------------------------------------------------------------------------------------------------------------------------------------------------------------------------------------------------------------------------------------------------------------------------------------------------------------------------------------------------------------------------------------------------------------------------------------------------------------------------------------------------------------------------------------------------------------------------------------------------</ns2:sequence><ns2:name>EU021232.1_Trypanosoma_sp._362_18S_ribosomal_RNA_gene,_partial_sequence</ns2:name></ns2:Sequence><ns2:Sequence dsseqid="sq426" id="sq425"><ns2:sequence>-------------------------------------------------------------------------------------------------------------------------------------------------------------------------------------------------------------------------------------------------------------------------------------------------------------------------------------------------------GATCTGGTTGATTCT--------------------GCCA-----------GTAGTC-----------ATATGCTTGTTTCAAGGACTTAGCCATGCATGCCTCAGAATCACTG-CA-TTGCAGGAATCTGCGCATGGCTCATTACATCAGACGTAATCTGCCGCAAAAATGTTGCGGTC-TCCGCATTATTGGATAACTTG--------------------------------------------------GCGAAACGCCAAGCTAATACATGAACTGGAGGGGCGGTCTCTGTCACAGGTTGCGGGTCAAACCGCGGCTTATGGGGCGCCCAGCGAATGAATGAAAGTAAAACCA-ATGCC-TTC----ACCGGCAGTAACACTCAGCAGTGTTGACTCAATTCATTCCGTGCGAAAGC--------------------------------CGGCTT--GTCCGGCGTCTTTTGACGAACAACTGCCCTATCAGCCAGTGATGGCCGTGTAG---TGGACTGCCATGGCGTTGACGGGAGCGGGGGATTAGGGTTCGATTCCGGAGAGGGAGCCTGAGAAATAGCTACCACTTCTACGGAGGGCAGCA-------------GGCG-CGCAAATTGCCCAATGTCAAAAAAAAAG-ATGAGGCA-GCGAAAAGAAATAGAGCCGGCAGTCCATT-TTCTGGATTGCCGTATTCAATGGGGGATATTTAAACCCATCC-AAAATCGAGTAACTATTGGAGGACAAGTCTGGTGCCAGCACCCGCGGTAATTCCAGCTCCAAAAGCGTATAT------TAATGCTGTTGCTGTTAAAGGGTTCGTAGTTGAATTGAGGGCCTCCGAGGCGCACTGGTA-CGTCCC---------ATCCACTTCGGATCGGTGACCC--AGGCCCTTGTGGTCCGTGAACACTCTCAGAAACA----AGAAAC----ACGGG--AGCGGTTCCTTCCTGATTCACGCATGTCATGCATGCCAGG-GGGCGT--CCGTGATTTTTACTGTGACTAAAAAAGTGTGACCAAAGCA-GTCATC--CGACTTGAATTAGAAAGCATGGGATAACAA-AGGAGC---AGCCTATGGGCCACCGTTTCGGCTTTTGTTGGTTTT-AAACGTCCATTGGAGATTATGGGGCTGT-GCGACAAGCGGCCGGGTGCTTCACC------GCA------------CC--------------------------------------CGTCGCCTTTGGGGGAAATCCGTGCCGGCCGTGTGCCGG--------------------------------------------------------------------------------------GC-----T-------TCGGCCCGCGTGTGCGACCGGTGCCTTCCCTCAACTCACTGCATCCAGGAATGAAGGAGGGTAGTTCGG-GGGAGAACGTACTG-GTGCGTCAGAGGTGAAATTCTTAGA-CCGCACC-AAGACGAACTACAGCGAAGGCATTCTTCAAGGATACCTTCCTCAA-TCAAGAACCAAAGTGTGG-GGATCGAAGATG-ATTAGAGACCATTGTAGTCCACA---CTGCAA-ACGATGACACCCATGAATTGGGGAGTTTT---------TGGTCG-AAGGCAAGGTCGGGTTCATCCTGCACC----------------------------------------------------------------------------TTTTCGCCTCACCAATGATATCAATTTACGTGCATATTCTTTTCGGCTC--------------TCGCAA----------GG-GAGCCTCTAACGGGAATATCCTCAGCACGTTTTCTTACTTCT-TCACGCGAAAGCTTTGAGGTTACAGTCTCAGGGGGGAGTACGTT-C----GCAAGAGTGAAACTTAAAGAAATTGACGGAAT---GGCACCACAAGACGTGGAGCGTGCGGTTTAATTTGACTCAACACGGGGAACTTTA-CCAGATCCGGACAGGGTGAGGATTGACAGATTGAGTGTTCTTTCTCGATCCCCTGAATGGTGGTGCATGGCCGCTTTTGGTCGGTGGAGTGATTTGTTT-GGTTGATTCCGTCAACGG--ACGAGATCCAAGCTGCCCAGTAGGATTCAGAATTGTCCATAGGATAGCAATCCCTTCCACGGGTTTTACCCAAG-----------------------------------------GTGGGGCCGTATTCGGTTGTATCCTTCTCTGCGGGATTCCTT---GT-T--TTGCACAAGG------TGAGATTTTGGGCAACAGCAGGTCTGTGATGCTCCTCAATGTTCTGGGCGACACGCGCACTACAATGTCAGTGAGAACAAGAAAAACGACTT---------TTGTCGGACCTACTTGATCAAAAGAGTGGGGAAACACCG--------GAATCACATAGACCCACTTGGGACCGAGTATTGCAATTATTGGTCGCGCAACGAGGAATGTCTCGTAGGCGCAGCTCATCAA-----ACTGTGCCGA--TTACGTCCCTGCCATTTGTACACACCGCCCGTCGTTGTTTCCGATGATGGTGCAATACAGGTGATCGGACAGTCGGAT-------GTTTCATCTGACCGAAA-GTTCACCGATATTTCTTCAATAGAGGAAGCAAAAGTCGT-------------------------------------AACAAGGTAGCTGTAGGTGAACCTGCAGCTGGATC------------------------------------------------------------------------------------------------------------------------------------------------------------------------------------------------------------------------------------------------------------------------------------------------------------------------------------------------------------------------------------------------------------------------------------------------------------------------------------------------------------------------------------------------------------------------------------------------------------------------------------------------------------------------------------------------------------------------------------------------------------------------------------------------------------------------------------------------------------------------------------------------------------------------------------------------------------------------------------------------------------------------------------------------------------------------------------------------------------------------------------------------------------------------------------------------------------------------------------------------------------------------------</ns2:sequence><ns2:name>EU021243.1_Trypanosoma_sp._120_18S_ribosomal_RNA_gene,_partial_sequence</ns2:name></ns2:Sequence><ns2:Sequence dsseqid="sq428" id="sq427"><ns2:sequence>-----------------------------------------------------------------------------------------------------------------------------------------------------------------------------------------------------------------------------------------------------------------------------------------------------------------------------------------------------TTGATCTGGTTGATTCT--------------------GCCA-----------GTAGTC-----------ATATGCTTGTTTCAAGGACTTAGCCATGCATGCCTCAGAATCACTG-CA-TTGCAGGAATCTGCGCATGGCTCATTACATCAGACGTAATCTGCCGCAAAAATGTTGCGGTC-TCCGCATTATTGGATAACTTG--------------------------------------------------GCGAAACGCCAAGCTAATACATGAACTGGAGGGGCGGTCTCTGTCACGGGCTGTGGGTCACACCACAGCTTATGGGGCGCCCAGCGAATGAATGAAAGTAAAACCA-ATGCC-TTC----GCGGGCAGTAACACTCAGAAGTGTTGACTCAATTCATTCCGTGCGAAAGC--------------------------------CGGCTT--GTCCGGCGTCTTTTGACGAACAACTGCCCTATCAGCCAGTGATGGCCGTGTAG---TGGACTGCCATGGCGTTGACGGGAGCGGGGGATTAGGGTTCGATTCCGGAGAGGGAGCCTGAGAAATAGCTACCACTTCTACGGAGGGCAGCA-------------GGCG-CGCAAATTGCCCAATGTCAAAAAAAACG-ATGAGGCA-GCGAAAAGAAATAGAGCCGGCAGTCCT-T--TTAGGATTGCCGTATTCAATGGGGGATATTTAAACCCATCC-AAAATCGAGTAACTATTGGAGGACAAGTCTGGTGCCAGCACCCGCGGTAATTCCAGCTCCAAAAGCGTATAT------TAATGCTGTTGCTGTTAAAGGGTTCGTAGTTGAATTGAGGGCCTCCGAGGCGCACTGGTA-CGTCCC---------ATCCACTTCGGATTGGTGACCC--AGGCCCTTGTGGTCCGTGAACACATTCTCAGAAA----CAAGAA--ACACGGGA-GCGGTTCCCTTCCTGATTCACGCATGTCATGCATGCCAGG-GGGGCGTCCGTGATTTTTTACTGTGACTAAAAAAGTGTGACCAAAGCA-GTCATC--CGACTTGAATTAGAAAGCATGGGATAACAA-AGGAGC---AGCCTATGGGCCACCGTTTCGGCTTTTGTTGGTTTT-AAACGTCCATTGGAGATTATGGGGCTGT-GCGACAAGCGGCCGGGTGCTTCACG------GCA------------CC--------------------------------------CGTCGCCTTTGTGGGAAATCAGCGCCGGTTGGTTCCGGG--------------------------------------------------------------------------------------CT-----T---------CGGTCTGCGGGCCGGCCGGCGCCTTCCCTCAACTCACGGCATCCAGGAATGAAGGAGGGTAGTTCGG-GGGAGAACGTACTG-GTGCGTCAGAGGTGAAATTCTTAGA-CCGCACC-AAGACGAACTACAGCGAAGGCATTCTTCAAGGATACCTTCCTCAA-TCAAGAACCAAAGTGTGG-GGATCGAAGATG-ATTAGAGACCATTGTAGTCCACA---CTGCAA-ACGATGACACCCATGAATTGGGGAGTTTT---------TGGTCG-CAGGCAAGGTCGGGTTCATCTCGCTCC----------------------------------------------------------------------------TTTTGCCTCACCAATGTTTATCAATTTACGTGCATATTCTTTTCGGCTC--------------TCGCAA----------GG-GAGCCTCTAACGGGAATATCCTCAGCACGTTTTCTTACTTCT-TCACGCGAAAGCTTTGAGGTTACAGTCTCAGGGGGGAGTACGTT-C----GCAAGAGTGAAACTTAAAGAAATTGACGGAAT---GGCACCACAAGACGTGGAGCGTGCGGTTTAATTTGACTCAACACGGGGAACTTTA-CCAGATCCGGACAGGGTGAGGATTGACAGATTGAGTGTTCTTTCTCGATCCCCTGAATGGTGGTGCATGGCCGCTTTTGGTCGGTGGAGTGATTTGTTT-GGTTGATTCCGTCAACGG--ACGAGATCCAAGCTGCCCAGTAGGATTCAGAATTGCCCATAGGATAGCAATCCCTTCCACGGGTTTTTCCCAAG-----------------------------------------GTGGGGCCGTATTCGGTTGTATCCTTCTCTGCGGGATTCCTT---GT-T--TTGCACAAGG------TGAGATTTTGGGCAACAGCAGGTCTGTGATGCTCCTCAATGTTCTGGGCGACACGCGCACTACAATGTCAGTGAGAACAAGAAAAACGACTT---------TTGTCGGACCTACTTGATCAAAAGAGTGGGGAAACACCG--------GAATCACATAGACCCACTTGGGACCGAGTATTGCAATTATTGGTCGCGCAACGAGGAATGTCTCGTAGGCGCAGCTCATCAA-----ACTGTGCCGA--TTACGTCCCTGCCATTTGTACACACCGCCCGTCGTTGTTTCCGATGATGGTGCAATACAGGTGATCGGACAGTCGGAT-------GCTTCATCTGACCGAAA-GTTCACCGATATTTCTTCAATAGAGGAAGCAAAAGTCGT-------------------------------------AACAAGGTAGCTGTAGGTGAACCTGCAGCTGGA--------------------------------------------------------------------------------------------------------------------------------------------------------------------------------------------------------------------------------------------------------------------------------------------------------------------------------------------------------------------------------------------------------------------------------------------------------------------------------------------------------------------------------------------------------------------------------------------------------------------------------------------------------------------------------------------------------------------------------------------------------------------------------------------------------------------------------------------------------------------------------------------------------------------------------------------------------------------------------------------------------------------------------------------------------------------------------------------------------------------------------------------------------------------------------------------------------------------------------------------------------------------------------</ns2:sequence><ns2:name>EU021241.1_Trypanosoma_sp._888_18S_ribosomal_RNA_gene,_partial_sequence</ns2:name></ns2:Sequence><ns2:Sequence dsseqid="sq430" id="sq429"><ns2:sequence>-----------------------------------------------------------------------------------------------------------------------------------------------------------------------------------------------------------------------------------------------------------------------------------------------------------------------------------------------------TTGATCTGGTTGATTCT--------------------GCCA-----------GTAGTC-----------ATATGCTTGTTTCAAGGACTTAGCCATGCATGCCTCAGAATCACTG-CA-TTGCAGGAATCTGCGCATGGCTCATTACATCAGACGTAATCTGCCGCAAAAATGTTGCGGTC-TCCGCATTATTGGATAACTTG--------------------------------------------------GCGAAACGCCAAGCTAATACATGAACTGGAGGGGCGGTCTCTGTCACGGGCTGTGGGTCACACCACAGCTTATGGGGCGCCCAGCGAATGAATGAAAGTAAAACCA-ATGCC-TTC----GCGGGCAGTAACACTCAGAAGTGTTGACTCAATTCATTCCGTGCGAAAGC--------------------------------CGGCTT--GTCCGGCGTCTTTTGACGAACAACTGCCCTATCAGCCAGTGATGGCCGTGTAG---TGGACTGCCATGGCGTTGACGGGAGCGGGGGATTAGGGTTCGATTCCGGAGAGGGAGCCTGAGAAATAGCTACCACTTCTACGGAGGGCAGCA-------------GGCG-CGCAAATTGCCCAATGTCAAAAAAAACG-ATGAGGCA-GCGAAAAGAAATAGAGCCGGCAGTCCT-T--TTAGGATTGCCGTATTCAATGGGGGATATTTAAACCCATCC-AAAATCGAGTAACTATTGGAGGACAAGTCTGGTGCCAGCACCCGCGGTAATTCCAGCTCCAAAAGCGTATAT------TAATGCTGTTGCTGTTAAAGGGTTCGTAGTTGAATTGAGGGCCTCCGAGGCGCACTGGTA-CGTCCC---------ATCCACTTCGGATTGGTGACCC--AGGCCCTTGTGGTCCGTGAACACATTCTCAGAAA----CAAGAA--ACACGGGA-GCGGTTCCCTTCCTGATTCACGCATGTCATGCATGCCAGG-GGGGCGTCCGTGATTTTTTACTGTGACTAAAAAAGTGTGACCAAAGCA-GTCATC--CGACTTGAATTAGAAAGCATGGGATAACAA-AGGAGC---AGCCTATGGGCCACCGTTTCGGCTTTTGTTGGTTTT-AAACGTCCATTGGAGATTATGGGGCTGT-GCGACAAGCGGCCGGGTGCTTCACG------GCA------------CC--------------------------------------CGTCGCCTTTGTGGGAAATCAGCGCCGGTTGGTTCCGGG--------------------------------------------------------------------------------------CT-----T---------CGGTCTGCGGGCCGGCCGGCGCCTTCCCTCAACTCACGGCATCCAGGAATGAAGGAGGGTAGTTCGG-GGGAGAACGTACTG-GTGCGTCAGAGGTGAAATTCTTAGA-CCGCACC-AAGACGAACTACAGCGAAGGCATTCTTCAAGGATACCTTCCTCAA-TCAAGAACCAAAGTGTGG-GGATCGAAGATG-ATTAGAGACCATTGTAGTCCACA---CTGCAA-ACGATGACACCCATGAATTGGGGAGTTTT---------TGGTCG-CAGGCAAGGTCGGGTTCATCTCGCTCC----------------------------------------------------------------------------TTTTGCCTCACCAATGTTTATCAATTTACGTGCATATTCTTTTCGGCTC--------------TCGCAA----------GG-GAGCCTCTAACGGGAATATCCTCAGCACGTTTTCTTACTTCT-TCACGCGAAAGCTTTGAGGTTACAGTCTCAGGGGGGAGTACGTT-C----GCAAGAGTGAAACTTAAAGAAATTGACGGAAT---GGCACCACAAGACGTGGAGCGTGCGGTTTAATTTGACTCAACACGGGGAACTTTA-CCAGATCCGGACAGGGTGAGGATTGACAGATTGAGTGTTCTTTCTCGATCCCCTGAATGGTGGTGCATGGCCGCTTTTGGTCGGTGGAGTGATTTGTTT-GGTTGATTCCGTCAACGG--ACGAGATCCAAGCTGCCCAGTAGGATTCAGAATTGCCCATAGGATAGCAATCCCTTCCACGGGTTTTTCCCAAG-----------------------------------------GTGGGGCCGTATTCGGTTGTATCCTTCTCTGCGGGATTCCTT---GT-T--TTGCACAAGG------TGAGATTTTGGGCAACAGCAGGTCTGTGATGCTCCTCAATGTTCTGGGCGACACGCGCACTACAATGTCAGTGAGAACAAGAAAAACGACTT---------TTGTCGGACCTACTTGATCAAAAGAGTGGGGAAACACCG--------GAATCACATAGACCCACTTGGGACCGAGTATTGCAATTATTGGTCGCGCAACGAGGAATGTCTCGTAGGCGCAGCTCATCAA-----ACTGTGCCGA--TTACGTCCCTGCCATTTGTACACACCGCCCGTCGTTGTTTCCGATGATGGTGCAATACAGGTGATCGGACAGTCGGAT-------GCTTCATCTGACCGAAA-GTTCACCGATATTTCTTCAATAGAGGAAGCAAAAGTCGT-------------------------------------AACAAGGTAGCTGTAGGTGAACCTGCAGCTGGATCA-----------------------------------------------------------------------------------------------------------------------------------------------------------------------------------------------------------------------------------------------------------------------------------------------------------------------------------------------------------------------------------------------------------------------------------------------------------------------------------------------------------------------------------------------------------------------------------------------------------------------------------------------------------------------------------------------------------------------------------------------------------------------------------------------------------------------------------------------------------------------------------------------------------------------------------------------------------------------------------------------------------------------------------------------------------------------------------------------------------------------------------------------------------------------------------------------------------------------------------------------------------------------------</ns2:sequence><ns2:name>EU021230.1_Trypanosoma_sp._339_18S_ribosomal_RNA_gene,_partial_sequence</ns2:name></ns2:Sequence><ns2:Sequence dsseqid="sq432" id="sq431"><ns2:sequence>---------------------------------------------------------------------------------------------------------------------------------------------------------------------------------------------------------------------------------------------------------------------------------------------------------------------------------------------------------------------------------------------------------------------------------------------------------------------------------------------------------------------------------------------------------------------------------------------------------------------------------------------------------------------------------------------------------------------------------------------------------------------------------------------------------------------------------------------------------------------------------------------------------------------------------------------------------------------------------------------------------------------------------------------------------------------------------------------------------------------------------------------------------------------------------------------------------------------------------------------------------------------------------------------------------------------------------------------------------------------------------------------------------------------------TTTTGCTTCCTCTATTGAAGCAATATCGGTGAA-CTTTCGGTCGCCCGAGACGAGCGACGGTCCGATCACCTGTATTGCACCATCATCGGAAACAACGAC--------GGGCGGTGTGTACAAATGGCAGGGACGTAATCGGCACAGTTTGATGAGCTGCG-CCT----------ACGAGACAT-----TCCTCGTTGCGCGACCAATAATTGCAATACTCGGTCCCAAGTGGGTC----------------------TACGTGATTCCGTGGT---TTCCCCGCTCTTTTGATCAAGCGGGAGCGACA-TTGTGAAGTGCCGCTCGGACTCTTGTTCTCAC-TGACATTGCAGTGCGCGTGTC-GCCCAGAACATTGAGGAGCATCACAGACCTGCTGTTGCCCAAAATCTCACCTTGCGCGAAAA---GCAAGGAATCCCG-CAGAGAAGGGGCCTGTAAAAAGAAGGATGACGACCACCGTTGGGGAAAAAATCCCCGCCGGAGGGACTGCTGTCCT--------GTGTGGACAATCCCG--GCACCTACTGGGCAGCTTGGA-------TCTCGTCCGTTGACGGAATCAACCAAACAA-ATCACTCCACCGACCAAAAGCGGCCATGCACCACCATTCAGGGGATCGAGAAAGAACACTCCATCTGTCAATCCTCACCCTGTCCG--GATCTGGTAAAGTTCCCCGTGTTGAGT------------------------------------------C-----AAATTAAACCGCACGCTCCACGTCTTGTGGTGCCAT-TCCGTCAAT--------TTCTTTAAGT-----TTCACTCTTGCGAACGTACTCCCCCCT-------GAGACTGTAACCTCCAAGCTTTCGCGTGAAGAAGTAAGAAACGTGCTGAGGATATTCCCGTAAAAAACCCCGGAAGAACCTCAAAAG---AGGGAACCGGGGGTGATAGAATAGGCACGTAAATTGATAA------------------ATAAATTG----GGGCCGAGGGTCGGCACAAAAGGCCGCCACACGGGCAACCAA---------TGATGTTCCCCAATTCATGGGTGTCATGGTTTGCAGTGTGGACTACAATGGTCTCTAATCATCTTTGATCCCCACACTTTGGTTCTTGATTGAGGAAGGTATCCTTGAAGAATGCCTTCGCTGTAGTTCGT---------CTTGGTGCGGTCT---------------AAGAATTTCACCTCTGACGCACCAGTACGTTCTCCCCCGAACTACCCTCCTTCATTCCTGGAAGCCGCGCGTCGCAATGAATGTAAAAAAACATCACGAAGA--GCCGAATGT---GCGC------GCCACAAAAATGAGACACGAAACACCGACCCAAGG-C---------ACGCGGCCCCATAATCTCCCAAGGACTTCTAAAACCAACAAAAGCCGAAACGGTGGCCCCAGGGCTGATGCTTCGTTATCCCATGCTTTGTAATTCAAGTCGGCAGACTGCTTTGGT------------C----G-----CACTTTTTTGGTCACAGTAAAATTCACGGACGCCCCCTCGCA--------------TGCATG----------------ACATGC-------GTGAAA-GTGAGGAGGAACCGCTCCCGTGTTTCTTGTATCTGAGTGTGTTCACGGGCCACGAGGGCGTGGG-------------------TCAAAACACGTCCGAGGTGGACGGGACTGGCACGGCACAAAACTACGTGGCCCACAGTTCAACTACG---------------------------AACCCTTTAACAGCAACAGCATTAATATAC-------GCTTTTGGAGCTGGAATTACCG-------CGGGTGCTGGCACCAGACT----TGTCCTCCAATTGTTACTCGATATTGGATGGGTTTGAGTATCCCCCA---------------------------------------------------TTGAAA--AC--AACCATGCACTATGGCACGGTCGGC--TCTATTTCTTTTCGCTGCCTCATCGTAT---TTTTTCGACATTGGGCAATTTGCGCGCCTGCTGCCCTCCG----TAGAAGTGGTAGCTAT----TTCTCAGGCTCCCTCTCCGGAATCGAACCCTA----------------------ATCCCCCGCTCCCGTCAAC-------------------------------------------------------------------GCCATGGCAGTCCACTA-----CACGGCCATCACTGGCTGATA-------------------GGGCAGTTGTTCGTCAGTAGACGCCGAGCAACAAGGCTCGGCTTTCGCACGGAATGAATTGAGTCAACACGTCTGAGTGTTACTGCCCCCGGGTGGAGGCGTTGGTTCT---AATTTCATTCATTCGCTGGACGTCCCATCGCCACGACAAGTGCGTAAACACAAGCCGCGACATAGAAAA----AGAGAGCGTCCGATTGGTTCATGTATTAGCTT-------------GGCGTTTCGCCAAGTTATCCAGTAATGCGGAGACCGCAAAATTTTGGCGGCAGA-------------TTACGTCTGATGTAAT--GAGCCATGCGCAGATTCC-----TGCAATGCAGTGATTCTGAGGC-----------------------------------ATGC---------------------------------------------------------------------------------------------------------------------------------------------------------------------------------------------------------ATGGCTAAGTCCTTGAAACAAGCATATGACTACTGGCAGGATCAACCAGGTT</ns2:sequence><ns2:name>KR858266.1_Trypanosoma_evansi_18S_ribosomal_RNA_gene,_partial_sequence</ns2:name></ns2:Sequence><ns2:Sequence dsseqid="sq434" id="sq433"><ns2:sequence>------------------------------------------------------------------------------------------------------------------------------------------------------------------------------------------------------------------------------------------------------------------------------------------------------------------------------------------------------TGATCTGGTTGATTCT--------------------GCCA-----------GTAGTC-----------ATATGCTTGTTTCAAGGACTTAGCCATGCATGCCTCAGAATCACTG-CA-TTGCAGGAATCTGCGCATGGCTCATTACATCAGACGTAATCTGCCGCAAAAATGTTGCGGTC-TCCGCATTATTGGATAACTTG--------------------------------------------------GCGAAACGCCAAGCTAATACATGAACTGGAGGGGCGGTCTCTGTCACGGGCTGCGGGTCAAACCGCAGCTTATGGGGCGCCCAGCGAATGAATGAAAGTAAAACCA-ATGCC-TTC----GCGGGCAGTAACACTCAGCAGTGTTGACTCAATTCATTCCGTGCGAAAGC--------------------------------CGGCTTTTGTCCGGCGTCTTTTGACGAACAACTGCCCTATCAGCCAGTGATGGCCGTGTAG---TGGACTGCCATGGCGTTGACGGGAGCGGGGGATTAGGGTTCGATTCCGGAGAGGGAGCCTGAGAAATAGCTACCACTTCTACGGAGGGCAGCA-------------GGCG-CGCAAATTGCCCAATGTCAAAAAAAAAG-ATGAGGCA-GCGAAAAGAAATAGAGCCGGCAGTCCT-T--TTAGGATTGCCGTATTCAATGGGGGATATTTAAACCCATCC-AAAATCGAGTAACTATTGGAGGACAAGTCTGGTGCCAGCACCCGCGGTAATTCCAGCTCCAAAAGCGTATAT------TAATGCTGTTGCTGTTAAAGGGTTCGTAGTTGAATTGAGGGCCTCCGAGGCGCACTGGTA-CGTCCC---------ATCCACTTCGGATTGGTGACCC--AGGCCCTTGTGGTCCGTGAACACATTCTCAGAAA----CAAGAA--ACACGGGA-GCGGTTCCCTTCCTGATCCACGCATGTCATGCATGCCAGG-GGGGCGTCCGTGATTTTTTACTGTGACTAAAAAAGTGTGACCAAAGCA-GTCATC--CGACTTGAATTAGAAAGCATGGGATAACAA-AGGAGC---AGCCTATGGGCCACCGTTTCGGCTTTTGTTGGTTTT-AAACGTCCATTGGAGATTATGGGGCTGT-GCGACAAGCGGCCGGGTGCTTCACG------GCA------------CC--------------------------------------CGTCGCCTTTGGGGGAAATCCGTGCCGATCGGTTTTCAC--------------------------------------------------------------------------------------CA-----G-------GCTTCGGTCTGGGCCGGCCGGCGCCTTCCCTCGACTCACGGCATCCAGGAATGAAGGAGGGTAGTTCGG-GGGAGAACGTACTG-GTGCGTCAGAGGTGAAATTCTTAGA-CCGCACC-AAGACGAACTACAGCGAAGGCATTCTTCAAGGATACCTTCCTCAA-TCAAGAACCAAAGTGTGG-GGATCGAAGATG-ATTAGAGACCATTGTAGTCCACA---CTGCAA-ACGATGACACCCATGAATTGGGGAGTTTT---------TGGTCG-CAGGCAAGGTCGGGTTCATCTCGCTCC----------------------------------------------------------------------------TTTTGCCTCACCAATGGATATCAATTTACGTGCATATTCTTTTCGGCTC--------------TCGCAA----------GG-GAGCCTCCAACGGGAATATCCTCAGCACGTTTTCTTACTTCT-TCACGCGAAAGCTTTGAGGTTACAGTCTCAGGGGGGAGTACGTT-C----GCAAGAGTGAAACTTAAAGAAATTGACGGAAT---GGCACCACAAGACGTGGAGCGTGCGGTTTAATTTGACTCAACACGGGGAACTTTA-CCAGATCCGGACAGGGTGAGGATTGACAGATTGAGTGTTCTTTCTCGATCCCCTGAATGGTGGTGCATGGCCGCTTTTGGTCGGTGGAGTGATTTGTTT-GGTTGATTCCGTCAACGG--ACGAGATCCAAGCTGCCCAGTAGGATTCAGAATTGCCCATAGGATAGCAATCCCTTCCACGGGTTTTTCCCAAG-----------------------------------------GTGGGGCCGTATTCGGTTGTATCCTTCTCTGCGGGATTCCTT---GT-T--TTGCACAAGG------TGAGATTTTGGGCAACAGCAGGTCTGTGATGCTCCTCAATGTTCTGGGCGACACGCGCACTACAATGTCAGTGAGAACAAGAAAAACGACTT---------TTGTCGGACCTACTTGATCAAAAGAGTGGGGAAACACCG--------GAATCACATAGACCCACTTGGGACCGAGTATTGCAATTATTGGTCGCGCAACGAGGAATGTCTCGTAGGCGCAGCTCATCAA-----ACTGTGCCGA--TTACGTCCCTGCCATTTGTACACACCGCCCGTCGTTGTTTCCGATGATGGTGCAATACAGGTGATCGGACAGTCGGAT-------GCTTCATCTGACCGAAA-GTTCACCGATATTTCTTCAATAGAGGAAGCAAAAGTCGT-------------------------------------AACAAGGTAGCTGTAGGTGAACCTGCAGCTGGATC------------------------------------------------------------------------------------------------------------------------------------------------------------------------------------------------------------------------------------------------------------------------------------------------------------------------------------------------------------------------------------------------------------------------------------------------------------------------------------------------------------------------------------------------------------------------------------------------------------------------------------------------------------------------------------------------------------------------------------------------------------------------------------------------------------------------------------------------------------------------------------------------------------------------------------------------------------------------------------------------------------------------------------------------------------------------------------------------------------------------------------------------------------------------------------------------------------------------------------------------------------------------------</ns2:sequence><ns2:name>EU021229.1_Trypanosoma_sp._364_18S_ribosomal_RNA_gene,_partial_sequence</ns2:name></ns2:Sequence><ns2:Sequence dsseqid="sq436" id="sq435"><ns2:sequence>------------------------------------------------------------------------------------------------------------------------------------------------------------------------------------------------------------------------------------------------------------------------------------------------------------------------------------------------------TGATCTGGTTGATTCT--------------------GCCA-----------GTAGTC-----------ATATGCTTGTTTCAAGGACTTAGCCATGCATGCCTCAGAATCGATCTGCATTGCAGGAATCTGCGCATGGCTCATTACATCAGACGTAATCTGCCGCAAAAATCTTGCGGTC-TCCGCAACATTGGATAACTTG--------------------------------------------------GCGAAACGCCAAGCTAATACATGAACCAACC-GGATGTTCTCTGTTCCGGCGG-TGGGGCGACTCACCGCCATGGGACGTCCAGCGAATGAATGAAAGTAAAA--CCAATGCCTTC----ACAGGCAGTAACACTCAGAAGTGTTGATTCAATTCATTCCGTGCGAAAGC-------------------------------TGGGATTATTCCTGGCGTCTTTTGACGAACAACTGCCCTATCAGCCAGTGATGGCCGTGTAG---TGGACTGCCATGGCGTTGACGGGAGCGGGGGATTAGGGTTCGATTCCGGAGAGGGAGCCTGAGAAATAGCTACCACCTCCACGGAGGGCAGCA-------------GGCG-CGCAAATTGCCCAATGTCAAAAAAAAACGATGAGGCA-GCGAAAAGAAATAGAGCAGACAGTGCATTTT-TTGCATTGTCTTTTTCAATGGGGGATATTTAAACCCATCC-AAAATCGAGTAACAATTGGAGGACAAGTCTGGTGCCAGCACCCGCGGTAATTCCAGCTCCAAAAGCGTATAT------TAATGCTGTTGCTGTTAAAGGGTTCGTAGTTGAATTGAGGGCCTTTGAGGCGCAATGGTTTAGTCCC---------TTCCACTTCGGATTGGTGACCC--ATGCCCTTGGGGTCCGTGAACACTCAGAAACAAG----AAAC-------ACGGG-AGTGGTACCTTTCTGATTTCCGCATGTCATGCATGCCAGA-GGGC-GCCCGTGATT-TTTACTGTGACTAAAAAAGTGTGACCAAAGCA-GTCATT--CGACTTGAATTAGAAAGCATGGGATAACAA-AGGAGC---AGCCTATGGGCCACCGTTTCGGCTTTTGTTGGTTTT-AAAAGTCCATTGGAGATTATGGAGCTGT-GCGACAAGCGGTCGGGTGATTTCTCCCTTGAGGG-G-------ACACT--------------------------------------CGTCGCCTTTGTGGGAAATCCGTGGCGAGATT------------------------------------------------------------------------------------------------------GGTGGGCTTCGGTC-ACGCCGTCCCGTCATCTTCCCTCAACTCACAGCTTTCAGGAATGAAGGAGGGTAGTTCGG-GGGAGAACGTACTG-GTGCGTCAGAGGTGAAATTCTTAGA-CCGCACC-AAGACGAACTACAGCGAAGGCATTCTTCAAGGATACCTTCCTCAA-TCAAGAACCAAAGTGTGG-GGATCGAAGATG-ATTAGAGACCATTGTAGTCCACA---CTGCAA-ACGATGACACCCATGAATTGGGGAGTTTT---------TGGTCG-CAGGCGAGGTCGGGTTCATCTCGCTCC----------------------------------------------------------------------------TCG--TCTCGCCAATGAATATCAATTTACGTGCATATTCTTTTTGGTCC--------------TCGCAA----------GG-GGACCTTTAACGGGAATATCCTCAGCACGTTATCTGACTTCT-TCACGCGAAAGCTTTGAGGTTACAGTCTCAGAC---AGTTCGTT-CGCCAGAGT-----GAAGCTTAAAGACATTGACGGA--ATGGCACCACAAGACGTGGAGCGTGCGGTTTAATTTGACTCAACACGGGGAACTTTA-CCAGATCCGGACAGGGTGAGGATTGACAGATTGAGTGTTCTTTCTCGATCCCCTGAATGGTGGTGCATGGCCGCTTTTGGTCGGTGGAGTGATTTGTTT-GGTTGATTCCGTCAACGG--ACGAGATCCAAGCTGCCCAGTAGGATTCAGAATTGCCCATAGGATAGCAATCCCTTCCGCGGGTTTTACCCAAG-----------------------------------------GGAGGGCGGTATTCGTTTGTATCC-TTCTCTGCGGGATTCCT---TGTT--TTGCACAAGG------TGAGATTTTGGGCAACAGCAGGTCTGTGATGCTCCTCAATGTTCTGGGCGACACGCGCACTACAATGTCAGTGAGAACAAGAAAAACGACTC---------TTGTCGGACCTACTTGATCAAAAGAGTGGGAAAACCCCG--------GAATCACGTAGACCCACTTGGGACCGAGTATTGCAATTATTGGTCGCGCAACGAGGAATGTCTCGTAGGCGCAGCTCATCAA-----ACTGTGCCGA--TTACGTCCCTGCCATTTGTACACACCGCCCGTCGTTGTTTCCGATGATGGTGCAATACAGGTGATCGGACAGTCGAGT-------GTTTCACTTGACCGAAA-GTTCACCGATATTTCTTCAATAGAGGAAGCAAAAGTCGT-------------------------------------AACAAGGTAGCTGTAGGTGAACCTGCAGCTGGATCAA----------------------------------------------------------------------------------------------------------------------------------------------------------------------------------------------------------------------------------------------------------------------------------------------------------------------------------------------------------------------------------------------------------------------------------------------------------------------------------------------------------------------------------------------------------------------------------------------------------------------------------------------------------------------------------------------------------------------------------------------------------------------------------------------------------------------------------------------------------------------------------------------------------------------------------------------------------------------------------------------------------------------------------------------------------------------------------------------------------------------------------------------------------------------------------------------------------------------------------------------------------------------------</ns2:sequence><ns2:name>KR653210.1_Trypanosoma_wauwau_strain_CBT_68_18S_ribosomal_RNA_gene,_partial_sequence</ns2:name></ns2:Sequence><ns2:Sequence dsseqid="sq438" id="sq437"><ns2:sequence>------------------------------------------------------------------------------------------------------------------------------------------------------------------------------------------------------------------------------------------------------------------------------------------------------------------------------------------------------TGATCTGGTTGATTCT--------------------GCCA-----------GTAGTC-----------ATATGCTTGTTTCAAGGACTTAGCCATGCATGCCTCAGAATCGATCTGCATTGCAGGAATCTGCGCATGGCTCATTACATCAGACGTAATCTGCCGCAAAAATCTTGCGGTC-TCCGCAACATTGGATAACTTG--------------------------------------------------GCGAAACGCCAAGCTAATACATGAACCAACC-GGATGTTCTCTGTTCCGGCGG-TGGGGCGACTCACCGCCATGGGACGTCCAGCGAATGAATGAAAGTAAAA--CCAATGCCTTC----ACAGGCAGTAACACTCAGAAGTGTTGATTCAATTCATTCCGTGCGAAAGC-------------------------------TGGGATTATTCCTGGCGTCTTTTGACGAACAACTGCCCTATCAGCCAGTGATGGCCGTGTAG---TGGACTGCCATGGCGTTGACGGGAGCGGGGGATTAGGGTTCGATTCCGGAGAGGGAGCCTGAGAAATAGCTACCACCTCCACGGAGGGCAGCA-------------GGCG-CGCAAATTGCCCAATGTCAAAAAAAAACGATGAGGCA-GCGAAAAGAAATAGAGCAGACAGTGCATTTT-TTGCATTGTCTTTTTCAATGGGGGATATTTAAACCCATCC-AAAATCGAGTAACAATTGGAGGACAAGTCTGGTGCCAGCACCCGCGGTAATTCCAGCTCCAAAAGCGTATAT------TAATGCTGTTGCTGTTAAAGGGTTCGTAGTTGAATTGAGGGCCTTTGAGGCGCAATGGTTTAGTCCC---------TTCCACTTCGGATTGGTGACCC--ATGCCCTTGGGGTCCGTGAACACTCAGAAACAAG----AAAC-------ACGGG-AGTGGTACCTTTCTGATTTCCGCATGTCATGCATGCCAGA-GGGC-GCCCGTGATT-TTTACTGTGACTAAAAAAGTGTGACCAAAGCA-GTCATT--CGACTTGAATTAGAAAGCATGGGATAACAA-AGGAGC---AGCCTATGGGCCACCGTTTCGGCTTTTGTTGGTTTT-AAAAGTCCATTGGAGATTATGGAGCTGT-GCGACAAGCGGTCGGGTGATTTCTCCCTTGAGGG-G-------ACACT--------------------------------------CGTCGCCTTTGTGGGAAATCCGTGGCGAGATT------------------------------------------------------------------------------------------------------GGTGGGCTTCGGTC-ACGCCGTCCCGTCATCTTCCCTCAACTCACAGCTTTCAGGAATGAAGGAGGGTAGTTCGG-GGGAGAACGTACTG-GTGCGTCAGAGGTGAAA
```
