## Supplemental File 2 for "LAMP-coupled CRISPR-Cas12a assays for upgrading molecular detection of *Leishmania* infections": 18S_Gtryp_272_CO.fasta.xml (part 2 of 4)

```
TTCTTAGA-CCGCACC-AAGACGAACTACAGCGAAGGCATTCTTCAAGGATACCTTCCTCAA-TCAAGAACCAAAGTGTGG-GGATCGAAGATG-ATTAGAGACCATTGTAGTCCACA---CTGCAA-ACGATGACACCCATGAATTGGGGAGTTTT---------TGGTCG-CAGGCGAGGTCGGGTTCATCTCGCTCC----------------------------------------------------------------------------TCG--TCTCGCCAATGAATATCAATTTACGTGCATATTCTTTTTGGTCC--------------TCGCAA----------GG-GGACCTTTAACGGGAATATCCTCAGCACGTTATCTGACTTCT-TCACGCGAAAGCTTTGAGGTTACAGTCTCAGAC---AGTTCGTT-CGCCAGAGT-----GAAGCTTAAAGACATTGACGGA--ATGGCACCACAAGACGTGGAGCGTGCGGTTTAATTTGACTCAACACGGGGAACTTTA-CCAGATCCGGACAGGGTGAGGATTGACAGATTGAGTGTTCTTTCTCGATCCCCTGAATGGTGGTGCATGGCCGCTTTTGGTCGGTGGAGTGATTTGTTT-GGTTGATTCCGTCAACGG--ACGAGATCCAAGCTGCCCAGTAGGATTCAGAATTGCCCATAGGATAGCAATCCCTTCCGCGGGTTTTACCCAAG-----------------------------------------GGAGGGCGGTATTCGTTTGTATCC-TTCTCTGCGGGATTCCT---TGTT--TTGCACAAGG------TGAGATTTTGGGCAACAGCAGGTCTGTGATGCTCCTCAATGTTCTGGGCGACACGCGCACTACAATGTCAGTGAGAACAAGAAAAACGACTC---------TTGTCGGACCTACTTGATCAAAAGAGTGGGAAAACCCCG--------GAATCACGTAGACCCACTTGGGACCGAGTATTGCAATTATTGGTCGCGCAACGAGGAATGTCTCGTAGGCGCAGCTCATCAA-----ACTGTGCCGA--TTACGTCCCTGCCATTTGTACACACCGCCCGTCGTTGTTTCCGATGATGGTGCAATACAGGTGATCGGACAGTCGAGT-------GTTTCACTTGACCGAAA-GTTCACCGATATTTCTTCAATAGAGGAAGCAAAAGTCGT-------------------------------------AACAAGGTAGCTGTAGGTGAACCTGCAGCTGGATCAA----------------------------------------------------------------------------------------------------------------------------------------------------------------------------------------------------------------------------------------------------------------------------------------------------------------------------------------------------------------------------------------------------------------------------------------------------------------------------------------------------------------------------------------------------------------------------------------------------------------------------------------------------------------------------------------------------------------------------------------------------------------------------------------------------------------------------------------------------------------------------------------------------------------------------------------------------------------------------------------------------------------------------------------------------------------------------------------------------------------------------------------------------------------------------------------------------------------------------------------------------------------------------</ns2:sequence><ns2:name>KR653211.1_Trypanosoma_wauwau_strain_BMC1069_18S_ribosomal_RNA_gene,_partial_sequence</ns2:name></ns2:Sequence><ns2:Sequence dsseqid="sq440" id="sq439"><ns2:sequence>------------------------------------------------------------------------------------------------------------------------------------------------------------------------------------------------------------------------------------------------------------------------------------------------------------------------------------------------------TGATCTGGTTGATTCT--------------------GCCA-----------GTAGTC-----------ATATGCTTGTTTCAAGGACTTAGCCATGCATGCCTCAGAATCACTG-CA-TTGCAGGAATCTGCGCATGGCTCATTACATCAGACGTAATCTGCCGCAAAAATGTTGCGGTC-TCCGCATTATTGGATAACTTG--------------------------------------------------GCGAAACGCCAAGCTAATACATGAACTGGAGGGGCGGTCTCTGTCACGGGCTGCGGGTCAAACCGCAGCTTATGGGGCGCCCAGCGAATGAATGAAAGTAAAACCA-ATGCC-TTC----GCGGGCAGTAACACTCAGCAGTGTTGACTCAATTCATTCCGTGCGAAAGC--------------------------------CGGCTTTTGTCCGGCGTCTTTTGACGAACAACTGCCCTATCAGCCAGTGATGGCCGTGTAG---TGGACTGCCATGGCGTTGACGGGAGCGGGGGATTAGGGTTCGATTCCGGAGAGGGAGCCTGAGAAATAGCTACCACTTCTACGGAGGGCAGCA-------------GGCG-CGCAAATTGCCCAATGTCAAAAAAAAAG-ATGAGGCA-GCGAAAAGAAATAGAGCCGGCAGTCCT-T--TTAGGATTGCCGTATTCAATGGGGGATATTTAAACCCATCC-AAAATCGAGTAACTATTGGAGGACAAGTCTGGTGCCAGCACCCGCGGTAATTCCAGCTCCAAAAGCGTATAT------TAATGCTGTTGCTGTTAAAGGGTTCGTAGTTGAATTGAGGGCCTCCGAGGCGCACTGGTA-CGTCCC---------ATCCACTTCGGATTGGTGACCC--AGGCCCTTGTGGTCCGTGAACACATTCTCAGAAA----CAAGAA--ACACGGGA-GCGGTTCCCTTCCTGATCCACGCATGTCATGCATGCCAGG-GGGGCGTCCGTGATTTTTTACTGTGACTAAAAAAGTGTGACCAAAGCA-GTCATC--CGACTTGAATTAGAAAGCATGGGATAACAA-AGGAGC---AGCCTATGGGCCACCGTTTCGGCTTTTGTTGGTTTT-AAACGTCCATTGGAGATTATGGGGCTGT-GCGACAAGCGGCCGGGTGCTTCACG------GCA------------CC--------------------------------------CGTCGCCTTTGGGGGAAATCCGTGCCGATCGGTTTTCAC--------------------------------------------------------------------------------------CA-----G-------GCTTCGGTCTGGGCCGGCCGGCGCCTTCCCTCGACTCACGGCATCCAGGAATGAAGGAGGGTAGTTCGG-GGGAGAACGTACTG-GTGCGTCAGAGGTGAAATTCTTAGA-CCGCACC-AAGACGAACTACAGCGAAGGCATTCTTCAAGGATACCTTCCTCAA-TCAAGAACCAAAGTGTGG-GGATCGAAGATG-ATTAGAGACCATTGTAGTCCACA---CTGCAA-ACGATGACACCCATGAATTGGGGAGTTTT---------TGGTCG-CAGGCAAGGTCGGGTTCATCTCGCTCC----------------------------------------------------------------------------TTTTGCCTCACCAATGGATATCAATTTACGTGCATATTCTTTTCGGCTC--------------TCGCAA----------GG-GAGCCTCCAACGGGAATATCCTCAGCACGTTTTCTTACTTCT-TCACGCGAAAGCTTTGAGGTTACAGTCTCAGGGGGGAGTACGTT-C----GCAAGAGTGAAACTTAAAGAAATTGACGGAAT---GGCACCACAAGACGTGGAGCGTGCGGTTTAATTTGACTCAACACGGGGAACTTTA-CCAGATCCGGACAGGGTGAGGATTGACAGATTGAGTGTTCTTTCTCGATCCCCTGAATGGTGGTGCATGGCCGCTTTTGGTCGGTGGAGTGATTTGTTT-GGTTGATTCCGTCAACGG--ACGAGATCCAAGCTGCCCAGTAGGATTCAGAATTGCCCATAGGATAGCAATCCCTTCCACGGGTTTTTCCCAAG-----------------------------------------GTGGGGCCGTATTCGGTTGTATCCTTCTCTGCGGGATTCCTT---GT-T--TTGCACAAGG------TGAGATTTTGGGCAACAGCAGGTCTGTGATGCTCCTCAATGTTCTGGGCGACACGCGCACTACAATGTCAGTGAGAACAAGAAAAACGACTT---------TTGTCGGACCTACTTGATCAAAAGAGTGGGGAAACACCG--------GAATCACATAGACCCACTTGGGACCGAGTATTGCAATTATTGGTCGCGCAACGAGGAATGTCTCGTAGGCGCAGCTCATCAA-----ACTGTGCCGA--TTACGTCCCTGCCATTTGTACACACCGCCCGTCGTTGTTTCCGATGATGGTGCAATACAGGTGATCGGACAGTCGGAT-------GCTTCATCTGACCGAAA-GTTCACCGATATTTCTTCAATAGAGGAAGCAAAAGTCGT-------------------------------------AACAAGGTAGCTGTAGGTGAACCTGCAGCTGGATCA-----------------------------------------------------------------------------------------------------------------------------------------------------------------------------------------------------------------------------------------------------------------------------------------------------------------------------------------------------------------------------------------------------------------------------------------------------------------------------------------------------------------------------------------------------------------------------------------------------------------------------------------------------------------------------------------------------------------------------------------------------------------------------------------------------------------------------------------------------------------------------------------------------------------------------------------------------------------------------------------------------------------------------------------------------------------------------------------------------------------------------------------------------------------------------------------------------------------------------------------------------------------------------</ns2:sequence><ns2:name>EU021227.1_Trypanosoma_sp._398_18S_ribosomal_RNA_gene,_partial_sequence</ns2:name></ns2:Sequence><ns2:Sequence dsseqid="sq442" id="sq441"><ns2:sequence>------------------------------------------------------------------------------------------------------------------------------------------------------------------------------------------------------------------------------------------------------------------------------------------------------------------------------------------------------TGATCTGGTTGATTCT--------------------GCCA-----------GTAGTC-----------ATATGCTTGTTTCAAGGACTTAGCCATGCATGCCTCAGAATCACTG-CA-TTGCAGGAATCTGCGCATGGCTCATTACATCAGACGTAATCTGCCGCAAAAATGTTGCGGTC-TCCGCATTATTGGATAACTTG--------------------------------------------------GCGAAACGCCAAGCTAATACATGAACTGGAGGGGCGGTCTCTGTCACGGGCTGCGGGTCAAACCGCAGCTTATGGGGCGCCCAGCGAATGAATGAAAGTAAAACCA-ATGCC-TTC----GCGGGCAGTAACACTCAGCAGTGTTGACTCAATTCATTCCGTGCGAAAGC--------------------------------CGGCTTTTGTCCGGCGTCTTTTGACGAACAACTGCCCTATCAGCCAGTGATGGCCGTGTAG---TGGACTGCCATGGCGTTGACGGGAGCGGGGGATTAGGGTTCGATTCCGGAGAGGGAGCCTGAGAAATAGCTACCACTTCTACGGAGGGCAGCA-------------GGCG-CGCAAATTGCCCAATGTCAAAAAAAAAG-ATGAGGCA-GCGAAAAGAAATAGAGCCGGCAGTCCT-T--TTAGGATTGCCGTATTCAATGGGGGATATTTAAACCCATCC-AAAATCGAGTAACTATTGGAGGACAAGTCTGGTGCCAGCACCCGCGGTAATTCCAGCTCCAAAAGCGTATAT------TAATGCTGTTGCTGTTAAAGGGTTCGTAGTTGAATTGAGGGCCTCCGAGGCGCACTGGTA-CGTCCC---------ATCCACTTCGGATTGGTGACCC--AGGCCCTTGTGGTCCGTGAACACATTCTCAGAAA----CAAGAA--ACACGGGA-GCGGTTCCCTTCCTGATCCACGCATGTCATGCATGCCAGG-GGGGCGTCCGTGATTTTTTACTGTGACTAAAAAAGTGTGACCAAAGCA-GTCATC--CGACTTGAATTAGAAAGCATGGGATAACAA-AGGAGC---AGCCTATGGGCCACCGTTTCGGCTTTTGTTGGTTTT-AAACGTCCATTGGAGATTATGGGGCTGT-GCGACAAGCGGCCGGGTGCTTCACG------GCA------------CC--------------------------------------CGTCGCCTTTGGGGGAAATCCGTGCCGATCGGTTTTCAC--------------------------------------------------------------------------------------CA-----G-------GCTTCGGTCTGGGCCGGCCGGCGCCTTCCCTCGACTCACGGCATCCAGGAATGAAGGAGGGTAGTTCGG-GGGAGAACGTACTG-GTGCGTCAGAGGTGAAATTCTTAGA-CCGCACC-AAGACGAACTACAGCGAAGGCATTCTTCAAGGATACCTTCCTCAA-TCAAGAACCAAAGTGTGG-GGATCGAAGATG-ATTAGAGACCATTGTAGTCCACA---CTGCAA-ACGATGACACCCATGAATTGGGGAGTTTT---------TGGTCG-CAGGCAAGGTCGGGTTCATCTCGCTCC----------------------------------------------------------------------------TTTTGCCTCACCAATGGATATCAATTTACGTGCATATTCTTTTCGGCTC--------------TCGCAA----------GG-GAGCCTCCAACGGGAATATCCTCAGCACGTTTTCTTACTTCT-TCACGCGAAAGCTTTGAGGTTACAGTCTCAGGGGGGAGTACGTT-C----GCAAGAGTGAAACTTAAAGAAATTGACGGAAT---GGCACCACAAGACGTGGAGCGTGCGGTTTAATTTGACTCAACACGGGGAACTTTA-CCAGATCCGGACAGGGTGAGGATTGACAGATTGAGTGTTCTTTCTCGATCCCCTGAATGGTGGTGCATGGCCGCTTTTGGTCGGTGGAGTGATTTGTTT-GGTTGATTCCGTCAACGG--ACGAGATCCAAGCTGCCCAGTAGGATTCAGAATTGCCCATAGGATAGCAATCCCTTCCACGGGTTTTTCCCAAG-----------------------------------------GTGGGGCCGTATTCGGTTGTATCCTTCTCTGCGGGATTCCTT---GT-T--TTGCACAAGG------TGAGATTTTGGGCAACAGCAGGTCTGTGATGCTCCTCAATGTTCTGGGCGACACGCGCACTACAATGTCAGTGAGAACAAGAAAAACGACTT---------TTGTCGGACCTACTTGATCAAAAGAGTGGGGAAACACCG--------GAATCACATAGACCCACTTGGGACCGAGTATTGCAATTATTGGTCGCGCAACGAGGAATGTCTCGTAGGCGCAGCTCATCAA-----ACTGTGCCGA--TTACGTCCCTGCCATTTGTACACACCGCCCGTCGTTGTTTCCGATGATGGTGCAATACAGGTGATCGGACAGTCGGAT-------GCTTCATCTGACCGAAA-GTTCACCGATATTTCTTCAATAGAGGAAGCAAAAGTCGT-------------------------------------AACAAGGTAGCTGTAGGTGAACCTGCAGCTGGATCA-----------------------------------------------------------------------------------------------------------------------------------------------------------------------------------------------------------------------------------------------------------------------------------------------------------------------------------------------------------------------------------------------------------------------------------------------------------------------------------------------------------------------------------------------------------------------------------------------------------------------------------------------------------------------------------------------------------------------------------------------------------------------------------------------------------------------------------------------------------------------------------------------------------------------------------------------------------------------------------------------------------------------------------------------------------------------------------------------------------------------------------------------------------------------------------------------------------------------------------------------------------------------------</ns2:sequence><ns2:name>EU021224.1_Trypanosoma_sp._408_18S_ribosomal_RNA_gene,_partial_sequence</ns2:name></ns2:Sequence><ns2:Sequence dsseqid="sq444" id="sq443"><ns2:sequence>------------------------------------------------------------------------------------------------------------------------------------------------------------------------------------------------------------------------------------------------------------------------------------------------------------------------------------------------------TGATCTGGTTGATTCT--------------------GCCA-----------GTAGTC-----------ATATGCTTGTTTCAAGGACTTAGCCATGCATGCCTCAGAATCA--CTGCATTGCAGGAATCTGCGCATGGCTCATTACATCAGACGTAATCTGCCGCAAAAATCTTGCGGTT-TCCGCAAAATTGGATAACTTG--------------------------------------------------GCGAAACGCCAAGCTAATACATGAACCAAAG-GGACGCTCTCTGCTTCGGTAG-CGGGGCAACTCGCTACTATGGGACGTCCAGCGAATGAATGAAAGTAAAA--CCAATGCCTTC----ACCGGCAGTAACACCCAGAAGTGTTGACTCAATTCATTCCCGTGCGAAAGCT-----------------------------GGGTTTTTTACCCGGCGTCTTTTGACGAACAACTGCCCTATCAGCCAGTGATGGCCGTGTAG---TGGACTGCCATGGCGTTGACGGGAGCGGGGGATTAGGGTTCGATTCCGGAGAGGGAGCCTGAGAAATAGCTACCACTTCTACGGAGGGCAGCA-------------GGCG-CGCAAATTGCCCAATGTCAAAAAAAAACGATGAGGCA-GCGAAAAGAAATAGAGCCGACAGTGCCTT---TGGCATTGTCGTATTCAATGGGGGATATTTAAACCCATCC-AAAATCGAGTAACAATTGGAGGACAAGTCTGGTGCCAGCACCCGCGGTAATTCCAGCTCCAAAAGCGTATAT------TAATGCTGTTGCTGTTAAAGGGTTCGTAGTTGAATTGTGGGCCTTTGAGGCGCAATGGTTTTGTCCC---------GTCCACTTCGGATTGGTGACCC--ATGCCCTTGAGGTCCGTGAACACTCAGAAACAAG----AAAC-------ACGGG-AGTGGTTCCTTCCTGATTCTCGCATGTCATGCATGCCAGG-GGGC-GCCCGTGATT-TTTACTGTGACTAAAAAAGTGTGACCAAAGCA-GTCATT--CGACTTGAATTAGAAAGCATGGGATAACAA-AGGAGC---AGCCTATGGGCCACCGTTTCGGCTTTTGTTGGTTTT-AAAAGTCCATTGGAGATTATGGGGCTGT-GCGACAAGCGGCTGGGTGTTTTCCTTTCGGAAG----------CA-CC--------------------------------------CGTCGCCTTTGGTGGAAATCAGTGTC--GGTT------------------------------------------------------------------------------------------------------TCGCGGGTTTCGGC-TCGTCGTTCCGGCGCCTTCCATCGACTCGCGGCATCCAGGAATGAAGGAGGGTAGTTCGG-GGGAGAACGTACTG-GTGCGTCAGAGGTGAAATTCTTAGA-CCGCACC-AAGACGAACTACAGCGAAGGCATTCTTCAAGGATACCTTCCTCAA-TCAAGAACCAAAGTGTGG-GGATCGAAGATG-ATTAGAGACCATTGTAGTCCACA---CTGCAA-ACGATGACACCCATGAATTGGGGAGTTTT---------TGGTCG-CAGGCGAGGTCGGGTTCATCTCGCTCC----------------------------------------------------------------------------TCG--CCTCACCAATGGATATCAATTTACGTGCATATTCTTTTCGGTCC--------------TCGCAA----------GG-GGGCCTCTAACGGGAATATCCTCAGCACGTTATCTGATTTCT-TCACGCGAAAGCTTTGAGGTTACAGTCTTCAGGGGGGAAGTACG-TTTCGCAAGAATGAAAACTTAAAGAAAATTGACGGA--ATGGCACCACAAGACGTGGAGCGTGCGGTTTAATTTGACTCAACACGGGGAACTTTA-CCAGATCCGGACAGGGTGAGGATTGACAGATTGAGTGTTCTTTCTCGATCCCCTGAATGGTGGTGCATGGCCGCTTTTGGTCGGTGGAGTGATTTGTTT-GGTTGATTCCGTCAACGG--ACGAGATCCAAGCTGCCCAGTAGGATTCAGAATTGCCCATAGGATAGCAATCCCTTCCGCGGGTTTTACCCAAG-----------------------------------------GGGGGGCGGTATTCGTTTGTATCC-TTCTCTGCGGGATTCCT---TGTT--TTGCGCAAGG------TGAGATTTTGGGCAACAGCAGGTCTGTGATGCTCCTCAATGTTCTGGGCGACACGCGCACTACAATGTCAGTGAGAACAAGAAAAACGACTT---------TTGTCGGACCTACTTGATCAAAAGAGTGGGGAAACCCCG--------GAATCACATAGACCCACTTGGGACCGAGTATTGCAATTATTGGTCGCGCAACGAGGAATGTCTCGTAGGCGCAGCTCATCAA-----ACTGTGCCGA--TTACGTCCCTGCCATTTGTACACACCGCCCGTCGTTGTTTCCGATGATGGTGCAATACAGGTGATCGGACAGTCGAAT-------GTCTCATTCGACCGAAA-GTTCACCGATATTTCTTCAATAGAGGAAGCAAAAGTCGT-------------------------------------AACAAGGTAGCTGTAGGTGAACCTGCAGCTGGATCAAA---------------------------------------------------------------------------------------------------------------------------------------------------------------------------------------------------------------------------------------------------------------------------------------------------------------------------------------------------------------------------------------------------------------------------------------------------------------------------------------------------------------------------------------------------------------------------------------------------------------------------------------------------------------------------------------------------------------------------------------------------------------------------------------------------------------------------------------------------------------------------------------------------------------------------------------------------------------------------------------------------------------------------------------------------------------------------------------------------------------------------------------------------------------------------------------------------------------------------------------------------------------------------</ns2:sequence><ns2:name>EU596255.1_Trypanosoma_sp._1120_18S_ribosomal_RNA_gene,_partial_sequence</ns2:name></ns2:Sequence><ns2:Sequence dsseqid="sq446" id="sq445"><ns2:sequence>-------------------------------------------------------------------------------------------------------------------------------------------------------------------------------------------------------------------------------------------------------------------------------------------------------------------------------------------GGGGGCG---TGATCTGGTTGATTTCT--------------------GCCA-----------GTAGTC-----------ATATGCTTGTTTCAAGGACTTAGCCATGCATGCCTCAGAATCA--CTGCATTGCAGGAATCTGCGCATGGCTCATTACATCAGACGTAATCTGCCGCAAAAATCTTGCGGTT-TCCGCAAAATTGGATAACTTG--------------------------------------------------GCGAAACGCCAAGCTAATACATGAACCAAAG-GGACGCTCTCTGCTTCGGTAG-CGGGGCAACTCGCTACTATGGGACGTCCAGCGAATGAATGAAAGTAAAA--CCAATGCCTTC----ACCGGCAGTAACACCCAGAAGTGTTGACTCAATTCATTC-CGTGCGAAAGCT-----------------------------GGGTTTTTTACCCGGCGTCTTTTGACGAACAACTGCCCTATCAGCCAGTGATGGCCGTGTAG---TGGACTGCCATGGCGTTGACGGGAGCGGGGGATTAGGGTTCGATTCCGGAGAGGGAGCCTGAGAAATAGCTACCACTTCTACGGAGGGCAGCA-------------GGCG-CGCAAATTGCCCAATGTCAAAAAAAAACGATGAGGCA-GCGAAAAGAAATAGAGCCGACAGTGCCTT---TGGCATTGTCGTATTCAATGGGGGATATTTAAACCCATCC-AAAATCGAGTAACAATTGGAGGACAAGTCTGGTGCCAGCACCCGCGGTAATTCCAGCTCCAAAAGCGTATAT------TAATGCTGTTGCTGTTAAAGGGTTCGTAGTTGAATTGTGGGCCTTTGAGGCGCAATGGTTTTGTCCC---------GTCCACTTCGGATTGGTGACCC--ATGCCCTTGAGGTCCGTGAACACTCAGAAACAAG----AAAC-------ACGGG-AGTGGTTCCTTCCTGATTCTCGCATGTCATGCATGCCAGG-GGGC-GCCCGTGATT-TTTACTGTGACTAAAAAAGTGTGACCAAAGCA-GTCATT--CGACTTGAATTAGAAAGCATGGGATAACAA-AGGAGC---AGCCTATGGGCCACCGTTTCGGCTTTTGTTGGTTTT-AAAAGTCCATTGGAGATTATGGGGCTGT-GCGACAAGCGGCTGGGTGTTTTCCTTTCGGAAG----------CA-CC--------------------------------------CGTCGCCTTTGGTGGAAATCAGTGTC--GGTT------------------------------------------------------------------------------------------------------TCGCGGGTTTCGGC-TCGTCGTTCCGGCGCCTTCCATCGACTCGCGGCATCCAGGAATGAAGGAGGGTAGTTCGG-GGGAGAACGTACTG-GTGCGTCAGAGGTGAAATTCTTAGA-CCGCACC-AAGACGAACTACAGCGAAGGCATTCTTCAAGGATACCTTCCTCAA-TCAAGAACCAAAGTGTGG-GGATCGAAGATG-ATTAGAGACCATTGTAGTCCACA---CTGCAA-ACGATGACACCCATGAATTGGGGAGTTTT---------TGGTCG-CAGGCGAGGTCGGGTTCATCTCGCTCC----------------------------------------------------------------------------TCG--CCTCACCAATGGATATCAATTTACGTGCATATTCTTTTCGGTCC--------------TCGCAA----------GG-GGGCCTCTAACGGGAATATCCTCAGCACGTTATCTGATTTCT-TCACGCGAAAGCTTTGAGGTTACAGTCTCAGGGGGGAGTACGTT-C---G-CAAGAGTGAAACTTAAAGAAATTGACGGAA--TGGCACCACA-AGACGTGGAGCGTGCGGTTTAATTTGACTCAACACGGGGAACTTTA-CCAGATCCGGACAGGGTGAGGATTGACAGATTGAGTGTTCTTTCTCGATCCCCTGAATGGTGGTGCATGGCCGCTTTTGGTCGGTGGAGTGATTTGTTT-GGTTGATTCCGTCAACGG--ACGAGATCCAAGCTGCCCAGTAGGATTCAGAATTGCCCATAGGATAGCAATCCCTTCCGCGGGTTTTACCCAAG-----------------------------------------GGGGGGCGGTATTCGTTT-GATCC-TTCTCTGCGGGATTCCT---TGTT--TTGCGCAAGG------TGAGATTTTGGGCAACAGCAGGTCTGTGATGCTCCTCAATGTTCTGGGCGACACGCGCACTACAATGTCAGTGAGAACAAGAAAAACGACTT---------TTGTCGGACCTACTTGATCAAAAGAGTGGGGAAACCCCG--------GAATCACATAGACCCACTTGGGACCGAGTATTGCAATTATTGGTCGCGCAACGAGGAATGTCTCGTAGGCGCAGCTCATCAA-----ACTGTGCCGA--TTACGTCCCTGCCATTTGTACACACCGCCCGTCGTTGTTTCCGATGATGGTGCAATACAGGTGATCGGACAGTCGAAT-------GTCTCATTCGACCGAAA-GTTCACCGATATTTCTTCAATAGAGGAAGCAAAAGTCGT-------------------------------------AACAAGGTAGCTGTAGGTGAACCTGCAGCTGGATCAA----------------------------------------------------------------------------------------------------------------------------------------------------------------------------------------------------------------------------------------------------------------------------------------------------------------------------------------------------------------------------------------------------------------------------------------------------------------------------------------------------------------------------------------------------------------------------------------------------------------------------------------------------------------------------------------------------------------------------------------------------------------------------------------------------------------------------------------------------------------------------------------------------------------------------------------------------------------------------------------------------------------------------------------------------------------------------------------------------------------------------------------------------------------------------------------------------------------------------------------------------------------------------</ns2:sequence><ns2:name>EU596253.1_Trypanosoma_sp._624_18S_ribosomal_RNA_gene,_partial_sequence</ns2:name></ns2:Sequence><ns2:Sequence dsseqid="sq448" id="sq447"><ns2:sequence>-----------------------------------------------------------------------------------------------------------------------------------------------------------------------------------------------------------------------------------------------------------------------------------------------------------------------------------------------------TTGATCTGGTTGATTCT--------------------GCCA-----------GTAGTC-----------ATATGCTTGTTTCAAGGACTTAGCCATGCATGCCTCAGAATCACTG-CA-TTGCAGGAATCTGCGCATGGCTCATTACATCAGACGTAATCTGCCGCAAAAATGTTGCGGTC-TCCGCATTATTGGATAACTTG--------------------------------------------------GCGAAACGCCAAGCTAATACATGAACTGGAGGGGCGGTCTCTGTCACGGGCTGCGGGTCAAACCGCAGCTTATGGGGCGCCCAGCGAATGAATGAAAGTAAAACCA-ATGCC-TTC----GCGGGCAGTAACACTCAGCAGTGTTGACTCAATTCATTCCGTGCGAAAGC--------------------------------CGGCTTTTGTCCGGCGTCTTTTGACGAACAACTGCCCTATCAGCCAGTGATGGCCGTGTAG---TGGACTGCCATGGCGTTGACGGGAGCGGGGGATTAGGGTTCGATTCCGGAGAGGGAGCCTGAGAAATAGCTACCACTTCTACGGAGGGCAGCA-------------GGCG-CGCAAATTGCCCAATGTCAAAAAAAAAG-ATGAGGCA-GCGAAAAGAAATAGAGCCGGCAGTCCT-T--TTAGGATTGCCGTATTCAATGGGGGATATTTAAACCCATCC-AAAATCGAGTAACTATTGGAGGACAAGTCTGGTGCCAGCACCCGCGGTAATTCCAGCTCCAAAAGCGTATAT------TAATGCTGTTGCTGTTAAAGGGTTCGTAGTTGAATTGAGGGCCTCCGAGGCGCACTGGTA-CGTCCC---------ATCCACTTCGGATTGGTGACCC--AGGCCCTTGTGGTCCGTGAACACATTCTCAGAAA----CAAGAA--ACACGGGA-GCGGTTCCCTTCCTGATCCACGCATGTCATGCATGCCAGG-GGGGCGTCCGTGATTTTTTACTGTGACTAAAAAAGTGTGACCAAAGCA-GTCATC--CGACTTGAATTAGAAAGCATGGGATAACAA-AGGAGC---AGCCTATGGGCCACCGTTTCGGCTTTTGTTGGTTTT-AAACGTCCATTGGAGATTATGGGGCTGT-GCGACAAGCGGCCGGGTGCTTCACG------GCA------------CC--------------------------------------CGTCGCCTTTGGGGGAAATCCGTGCCGATCGGTTTTCAC--------------------------------------------------------------------------------------CA-----G-------GCTTCGGTCTGGGCCGGCCGGCGCCTTCCCTCGACTCACGGCATCCAGGAATGAAGGAGGGTAGTTCGG-GGGAGAACGTACTG-GTGCGTCAGAGGTGAAATTCTTAGA-CCGCACC-AAGACGAACTACAGCGAAGGCATTCTTCAAGGATACCTTCCTCAA-TCAAGAACCAAAGTGTGG-GGATCGAAGATG-ATTAGAGACCATTGTAGTCCACA---CTGCAA-ACGATGACACCCATGAATTGGGGAGTTTT---------TGGTCG-CAGGCAAGGTCGGGTTCATCTCGCTCC----------------------------------------------------------------------------TTTTGCCTCACCAATGGATATCAATTTACGTGCATATTCTTTTCGGCTC--------------TCGCAA----------GG-GAGCCTCCAACGGGAATATCCTCAGCACGTTTTCTTACTTCT-TCACGCGAAAGCTTTGAGGTTACAGTCTCAGGGGGGAGTACGTT-C----GCAAGAGTGAAACTTAAAGAAATTGACGGAAT---GGCACCACAAGACGTGGAGCGTGCGGTTTAATTTGACTCAACACGGGGAACTTTA-CCAGATCCGGACAGGGTGAGGATTGACAGATTGAGTGTTCTTTCTCGATCCCCTGAATGGTGGTGCATGGCCGCTTTTGGTCGGTGGAGTGATTTGTTT-GGTTGATTCCGTCAACGG--ACGAGATCCAAGCTGCCCAGTAGGATTCAGAATTGCCCATAGGATAGCAATCCCTTCCACGGGTTTTTCCCAAG-----------------------------------------GTGGGGCCGTATTCGGTTGTATCCTTCTCTGCGGGATTCCTT---GT-T--TTGCACAAGG------TGAGATTTTGGGCAACAGCAGGTCTGTGATGCTCCTCAATGTTCTGGGCGACACGCGCACTACAATGTCAGTGAGAACAAGAAAAACGACTT---------TTGTCGGACCTACTTGATCAAAAGAGTGGGGAAACACCG--------GAATCACATAGACCCACTTGGGACCGAGTATTGCAATTATTGGTCGCGCAACGAGGAATGTCTCGTAGGCGCAGCTCATCAA-----ACTGTGCCGA--TTACGTCCCTGCCATTTGTACACACCGCCCGTCGTTGTTTCCGATGATGGTGCAATACAGGTGATCGGACAGTCGGAT-------GCTTCATCTGACCGAAA-GTTCACCGATATTTCTTCAATAGAGGAAGCAAAAGTCGT-------------------------------------AACAAGGTAGCTGTAGGTGAACCTGCAGCTGGATCA-----------------------------------------------------------------------------------------------------------------------------------------------------------------------------------------------------------------------------------------------------------------------------------------------------------------------------------------------------------------------------------------------------------------------------------------------------------------------------------------------------------------------------------------------------------------------------------------------------------------------------------------------------------------------------------------------------------------------------------------------------------------------------------------------------------------------------------------------------------------------------------------------------------------------------------------------------------------------------------------------------------------------------------------------------------------------------------------------------------------------------------------------------------------------------------------------------------------------------------------------------------------------------</ns2:sequence><ns2:name>EU021233.1_Trypanosoma_sp._399_18S_ribosomal_RNA_gene,_partial_sequence</ns2:name></ns2:Sequence><ns2:Sequence dsseqid="sq450" id="sq449"><ns2:sequence>-----------------------GTCATATGCTTGTTTCAAGGACTTAGCCATGCATGCCTCAGAATCACTGCAT-TGCAGGAATCTGCGCATGGCT-CATTACATCAGACGTAATCTGCCGCAAAAATCTTGC-GGTTTCCGCAACATTGGATAACTTGGCGAAACGCCAAGCTAATACATGAACCAACCGGATGTTCTCTGTTTCGGCGGT-----GGGGCAA---CTCACCGCCATGGGATGTCCAGCGAATGAATGAAAGTAAAACCAATGCCTTCACCGGC--AGTAACACC-CAGAAGTGTTGATTCAATTCATTCCGTGCGAAAGCTGGGTTT-TTTACCTGGCGTCTTTTGACGAACAACTGCCCTATCAGCCAGCGATGGCCGTGTAGTGGACTGCCATGGCGTTGACGGGAGCGGGGGATTAGGGTTCGATTCCGGAGAGGGAGCCTGAGAA------------ATAGCTACCACTTCTACGGAGGGCAGCAGGCGCGCAAATTGCCCAATG-TCAAAAAAAAACGATGAGGCAGCGAAAAGAAATAGAGCCGACAGTGCTT---TGCATTGTCGTTTTCAATGGGGGATATTTAAACCCATCCAAAATCGAGTAACAATTGG---AGGACAAG-TC-TGGTGCCAGCACCCG-------------------------------------------------------------------------------------------------------------------------------------------------------------------------------------------------------------------------------------------------------------------------------------------------------------------------------------------------------------------------------------------------------------------------------------------------------------------------------CGGTAATTCCAGCTCCAAAAGCGTATAT------TAATGCTGTTGCTGTTAAAGGGTTCGTAGTTGAATTGTGGGCCTTCGAGGCGCAATGGTTTAGTCCC---------GTCCACTTCGGATTGGTGACCC--ATGCCCTTGAGGTCCGTGAACACTCAG--AAACA----AAAAAC----ACGGGA-GTGGTACCTCTCTGA-TTTTCGCATGTCATGCATGCCA-G-GGGGCGCCCGTGATTTTTTACTGTGACTAAAAAAGTGTGACCAAAGCA-GTCATT--CGACTTGAATTAGAAAGCATGGGATAACAA-AGGAGC---AGCCTATGGGCCACCGTTTCGGCTTTTGTTGGTTTT-AAAAGTCCATTGGAGATTATGGGGCAGT-GTGACAAGCGGCTGGGTGATTCCC-CCTTCAATGG------GGGCACT--------------------------------------CGTCGCCTTTGTGGGAAATCAGTGACGGTAGTGCTGCTGTATTGTTT----GCTTGTGCGTATGT---CTGGACACCTTTTCGGTGCTCAG-------------------------------GCCGA-----CGTACGGCGCATTACAC--ACACTGCCATCGCCTTCCCTCAACTCACGGCATCCAGGAATGAAGGAGGGTAGTTCGG-GGGAGAACGTACTG-GTGCGTCAGAGGTGAAATTCTTAGA-CCGCACC-AAGACGAACTACAGCGAAGGCATTCTTCAAGGATACCTTCCTCAATCAAG--AACCAAAGTGTGGGGATCGAAGATG-ATTAGAGACCATTGTAGTCCACA---CTGCAA-ACGATGACACCCATGAATTGGGGAGTTTT---------TGGTCGTTAGGCAAGGTCGAGTTCACCTCGCT------------------------------------------------------------------------------CCTTGTCTCGCCAATGAATATCAATTTACGTGCATATTCTTTATGGTCC--------------TCTCGCTCTT---GC-GGGAGACCTTTAACGGGAATATCCTCAGCACGTTATCTGACTTCT-TCACGCGAAAGCTTTGAGGTTACAGTCTCAGGGGGGAGTACGTT-C----GCAAGAGTGAAACTTAAAGAAATTGACGGA---ATGGCACCACAAGACGTGGAGCGTGCGGTTTAATTTGACTCAACACGGGGAACTTTA-CCAGATCCGGACAGGGTGAGGATTGACAGATTGAGTGTTCTTTCTCGATCCCCTGAATGGTGGTGCATGGCCGCTTTTGGTCGGTGGAGTGATTTGTTT-GGTTGATTCCGTCAACGG--ACGAGATCCAAGCTGCCCAGTAGGATTCAGAATTGCCCATAGGATAGCAATCCCTTCCGCGGGTTTTACCTAAG-----------------------------------------GGGGGGCGGTATTCGTTTGTATCC-TTCTTTGCGGGATTCCT---TGTT--TCGCGCAAGG------TGAGATTTTGGGCAACAGCAGGTCTGTGATGCTCCTCAATGTTCTGGGCGACACGCGCACTACAATGTCAGTGAGAACAAGAAAAACGACTC---------TTGTCGGACCTACTTGATCAAAAGAGTGGGAAAACCCCG--------GAATCACGTAGACCCACTTGGGACCGAGTATTGCAATTATTGGTCGCGCAACGAGGAATGTCTCGTAGGCGCAGCTCATCAA-----ACTGTGCCGA--TTACGTCCCTGCCATTTGTACACACCGCCCGTCGTTGTTTCCGATGATGGTGCAATACAGGTGATCGGACAGTCGAGT-------GTCTCACT-CGACCGAAAGTTCACCGATATTTCTTCAATAGAGGAAGCAAAAGTC--------------------------------------------------------------------------------------------------------------------------------------------------------------------------------------------------------------------------------------------------------------------------------------------------------------------------------------------------------------------------------------------------------------------------------------------------------------------------------------------------------------------------------------------------------------------------------------------------------------------------------------------------------------------------------------------------------------------------------------------------------------------------------------------------------------------------------------------------------------------------------------------------------------------------------------------------------------------------------------------------------------------------------------------------------------------------------------------------------------------------------------------------------------------------------------------------------------------------------------------------------------------------------------------------------------------------------------------------------</ns2:sequence><ns2:name>AY491767.1_Trypanosoma_rangeli_isolate_preguici_18S_ribosomal_RNA_gene,_partial_sequence</ns2:name></ns2:Sequence><ns2:Sequence dsseqid="sq452" id="sq451"><ns2:sequence>-----------------------------------------------------------------------------------------------------------------------------------------------------------------------------------------------------------------------------------------------------------------------------------------------------------------------------------------------------------------------------------------------------------------------GTCATATGCTTGTTTCAAGGACTTAGCCATGCATGCCTCAGAATCACT-GCATTG-CAGGAATCTGCGCATGGCTCATTACATCAGACGTAATCTGCCGCCAAAACTTTGCGGTC-TCCGCATTACTGGATAACTTGGCGAAATGCCAAGCTAATACATGAACCAATCGGACGCTCTCTG--TGTTTACACGCACGCC-GCTCGTGGAGAGGGGGGGATGACCT----------CCTTCTCGCGGGCGGTGGTGGGTGGTGGGACGTCCAGCGAATGAATGAAATTAG--AACCAACGCCTCCACCAGGGGGCAGTAACACCCAGACGTGTTGA---------------------------CTCAATTCATTCCGTGCGAAAGCCGGGCTTCACATTGCCCGGCGTATACTGACGAACAACTGCCCTATCAGCCAGTGATGGCCGTGTAG---TGGACTGCCATGGCTTTGACGGGAGCGGGGGATTAGGGTTCGATTCCGGAGAGGGAGCCTGAGAAATAGCTACCACTTCTACGGAGGGCAGCA-------------GGCG-CGCAAATTGCCCAATGTCGAAAAAAAACGATGAGGCA-GCGAAAAGAAATAGAGCCGACCGTGCCTTT-TGTGCATGGTCGTTTTCAATGGGGGATATTTAAACCCATCG-AACATCGAGTAACAATTGGAGGACAAGTCTGGTGCCAGCACCCGCGGTAATTCCAGCTCCAAAAGCGTATAT------TAATGCTGTTGCTGTTAAAGGGTTCGTAGTTGAATTGTGGGCCATGTAGTCAGTGCCGTGCCAGT--------CCCGTCCACTTCGGACGCGTTT------GACCCACGCCCTCGTGGCCCGTGAACACTCAGAGAAACAAGAAACACGGGAGCGGTTCCTCCTCACTCTTTTCACGCATGTCATGCATGCGAGG-GGG--CGTCCGTGAATTTTACTGTGACCAAAAAAGTGCGACCAAAGCA-GTCCGC--CGACTTGAATTACAAAGCATGGGATAACGA-AGCATC---AGCCCTAGGGCCACCGTTTCGGCTTTTGTTGGTTTT-AGCAGCCATTGGGAGATTATGGGAGCCC-GTGCCCGGGGCTATGCCCACGCCTTTTACGGGGCGTGTGTTCGGCATATCT-----------------------------------------------------GCC--------CCTTC----------TTCCCTTTCTCTCTCCTCTAC----AAAACACTTTTT-------CCCTCCTCT-----------------TTGGGGGAAGGGG---------------------AAAAGGAGAGGAGAGTTGGGGGGAGACGCGCGGTTCCCAGGAATGAAGGAGGGTAGT--CGGGGGAGAACGTAC-TGGTGCGTCAGAGGTGAAATTCTTAGA--CCGCACCAAGACGAACTACAGCGAAGGCATTCTTCAAGGATACTTTCCTCAATCAAG--AACCAAAGTGTGGGGATCAAAGATG-ATTAGAGACCATTGTAGTCCACA---CTGCAA-ACCATGACACCCATGAATTGGGGAGCGCT---------ACTGTGGTTCCCGCGCA-CCACCCCCCGTGTCTTTTCACGGTGTGGTGTGTGC-------------GT--GGTCCC----------------------------------------------AGTACTTAACAATTTACGTGCCTATTCTTATATCCCGCCCTGGCGTCTTTTTATGGCGCCAGATATTATGGCGGTTCAACCGGGAATATCCTCAGCA-C-GTTTCTTTTTTCTTCACGCGAAAGCTTGGAGGTTACAGTCTCAGGGG-----GGAGTACGTTCGCAAGAGTGAAACTTAAAGAAATTGACGGA---ATGGCACCACAAGACGTGGAGCGTGCGGTTTAATTTGACTCAACACGGGGAACTTTA-CCAGATCCGGACAGGGTGAGGATTGACAGATGGAGTGTTCTTTCTCGATCCCCTGAATGGTGGTGCATGGCCGCTTTTGGTCGGTGGAGTGATTTGTTT-GGTTGATTCCGTCAACGG--ACGAGATCCAAGCTGCCCAGTAGGTGCCGGGATTGATCCATAGGACAGCAGTCTCGCACAAAGAGATATATGCATATGCGCACCTTGCGTGTGTGTGTATATTTTTGTCGTGTGGGCGTTCCATCCTTTTTTCAGGCCCCTTCTCTGCGGGATTCCT---CGCTGCTCGCGCGAGG------TGAGATTTTGGGCAACAGCAGGTCTGTGATGCTCCTCAATGTTCTGGGCGACACGCGCACTACAATGTCAGTGAGAACAAGAGTCAAGCGGCATTTTTACACTGTCGCTCCCGCTTGATCAAAAGAGCGGGGAAACCACG--------GAATCACGTAGACCCACTTGGGACCGAGTATTGCAATTATTGGTCGCGCAACGAGGAATGTCTCGTAGGCGCA--GCT-CATC----AAACTGTGCCGATTACGTCCCTGCCATTTGT---------------------------------------------------------------------------------------------------------------------------------------------------------------------------------------------------------------------------------------------------------------------------------------------------------------------------------------------------------------------------------------------------------------------------------------------------------------------------------------------------------------------------------------------------------------------------------------------------------------------------------------------------------------------------------------------------------------------------------------------------------------------------------------------------------------------------------------------------------------------------------------------------------------------------------------------------------------------------------------------------------------------------------------------------------------------------------------------------------------------------------------------------------------------------------------------------------------------------------------------------------------------------------------------------------------------------------------------------------------------------------------------------------------------------------------------------------------------------------</ns2:sequence><ns2:name>KP307018.1_Trypanosoma_sp._Makumba_isolate_G73_18S_ribosomal_RNA_gene,_partial_sequence</ns2:name></ns2:Sequence><ns2:Sequence dsseqid="sq454" id="sq453"><ns2:sequence>-----------------------GTCATATGCTTGTTTCAAGGACTTAGCCATGCATGCCTCAGAATCACTGCAT-TGCAGGAATCTGCGCATGGCT-CATTACATCAGACGTAATCTGCCGCAAAAATCTTGC-GGTTTCCGCAACATTGGATAACTTGGCGAAACGCCAAGCTAATACATGAACCAACCGGATGTTCTCTGTTTCGGCGGT-----GGGGCAA---CTCACCGCCATGGGATGTCCAGCGAATGAATGAAAGTAAAACCAATGCCTTCACCGGC--AGTAACACC-CAGAAGTGTTGATTCAATTCATTCCGTGCGAAAGCTGGGTTT-TTTACCTGGCGTCTTTTGACGAACAACTGCCCTATCAGCCAGCGATGGCCGTGTAGTGGACTGCCATGGCGTTGACGGGAGCGGGGGATTAGGGTTCGATTCCGGAGAGGGAGCCTGAGAA------------ATAGCTACCACTTCTACGGAGGGCAGCAGGCGCGCAAATTGCCCAATG-TCAAAAAAAAACGATGAGGCAGCGAAAAGAAATAGAGCCGACAGTGCTT---TGCATTGTCGTTTTCAATGGGGGATATTTAAACCCATCCAAAATCGAGTAACAATTGG---AGGACAAG-TC-TGGTGCCAGCACCCG-------------------------------------------------------------------------------------------------------------------------------------------------------------------------------------------------------------------------------------------------------------------------------------------------------------------------------------------------------------------------------------------------------------------------------------------------------------------------------CGGTAATTCCAGCTCCAAAAGCGTATAT------TAATGCTGTTGCTGTTAAAGGGTTCGTAGTTGAATTGTGGGCCTTCGAGGCGCAATGGTTTAGTCCC---------GTCCACTTCGGATTGGTGACCC--ATGCCCTTGAGGTCCGTGAACACTCAG--AAACA----AAAAAC----ACGGGA-GTGGTACCTCTCTGA-TTTTCGCATGTCATGCATGCCA-G-GGGGCGCCCGTGATTTTTTACTGTGACTAAAAAAGTGTGACCAAAGCA-GTCATT--CGACTTGAATTAGAAAGCATGGGATAACAA-AGGAGC---AGCCTATGGGCCACCGTTTCGGCTTTTGTTGGTTTT-AAAAGTCCATTGGAGATTATGGGGCAGT-GTGACAAGCGGCTGGGTGATTCCC-CCTTCAATGG------GGGCACT--------------------------------------CGTCGCCTTTGTGGGAAATCAGTGACGGTAGTGCTGCTGTATTGTTT----GCTTGTGCGTATGT---CTGGACACCTTTTCGGTGCTCAG-------------------------------GCCGA-----CGTACGGCGCATTACAC--ACACTGCCATCGCCTTCCCTCAACTCACGGCATCCAGGAATGAAGGAGGGTAGTTCGG-GGGAGAACGTACTG-GTGCGTCAGAGGTGAAATTCTTAGA-CCGCACC-AAGACGAACTACAGCGAAGGCATTCTTCAAGGATACCTTCCTCAATCAAG--AACCAAAGTGTGGGGATCGAAGATG-ATTAGAGACCATTGTAGTCCACA---CTGCAA-ACGATGACACCCATGAATTGGGGAGTTTT---------TGGTCGTTAGGCAAGGTCGAGTTCACCTCGCT------------------------------------------------------------------------------CCTTGTCTCGCCAATGAATATCAATTTACGTGCATATTCTTTATGGTCC--------------TCTCGCTCTT---GC-GGGAGACCTTTAACGGGAATATCCTCAGCACGTTATCTGACTTCT-TCACGCGAAAGCTTTGAGGTTACAGTCTCAGGGGGGAGTACGTT-C----GCAAGAGTGAAACTTAAAGAAATTGACGGA---ATGGCACCACAAGACGTGGAGCGTGCGGTTTAATTTGACTCAACACGGGGAACTTTA-CCAGATCCGGACAGGGTGAGGATTGACAGATTGAGTGTTCTTTCTCGATCCCCTGAATGGTGGTGCATGGCCGCTTTTGGTCGGTGGAGTGATTTGTTT-GGTTGATTCCGTCAACGG--ACGAGATCCAAGCTGCCCAGTAGGATTCAGAATTGCCCATAGGATAGCAATCCCTTCCGCGGGTTTTACCTAAG-----------------------------------------GGGGGGCGGTATTCGTTTGTATCC-TTCTTTGCGGGATTCCT---TGTT--TCGCGCAAGG------TGAGATTTTGGGCAACAGCAGGTCTGTGATGCTCCTCAATGTTCTGGGCGACACGCGCACTACAATGTCAGTGAGAACAAGAAAAACGACTC---------TTGTCGGACCTACTTGATCAAAAGAGTGGGAAAACCCCG--------GAATCACGTAGACCCACTTGGGACCGAGTATTGCAATTATTGGTCGCGCAACGAGGAATGTCTCGTAGGCGCAGCTCATCAA-----ACTGTGCCGA--TTACGTCCCTGCCATTTGTACACACCGCCCGTCGTTGTTTCCGATGATGGTGCAATACAGGTGATCGGACAGTCGAGT-------GTCTCACT-CGACCGAAAGTTCACCGATATTTCTTCAATAGAGGAAGCAAAAGTC--------------------------------------------------------------------------------------------------------------------------------------------------------------------------------------------------------------------------------------------------------------------------------------------------------------------------------------------------------------------------------------------------------------------------------------------------------------------------------------------------------------------------------------------------------------------------------------------------------------------------------------------------------------------------------------------------------------------------------------------------------------------------------------------------------------------------------------------------------------------------------------------------------------------------------------------------------------------------------------------------------------------------------------------------------------------------------------------------------------------------------------------------------------------------------------------------------------------------------------------------------------------------------------------------------------------------------------------------------</ns2:sequence><ns2:name>AY491766.1_Trypanosoma_rangeli_isolate_AM80_18S_ribosomal_RNA_gene,_partial_sequence</ns2:name></ns2:Sequence><ns2:Sequence dsseqid="sq456" id="sq455"><ns2:sequence>--CTGGTTGATCCCTGCCCAGTAGTCATATGCTTGTTTCAAGGAATTAGCCATGCATGCCTCAGAATCACTGCATTGCAGGAAT-ATGCGCATGGCTCATTACAATCAGACGTAATTTGCCGCAAACACCTTGCGGTTTTCCGCAATATTGGATAACTTGGCGAAACGCCAAGCTAATACATGAACCGAAGGGACGCTTTTTGTTTCGGGCGGTGGGGG------GACTCACTGCTTATGGGACGTCCAGCGAATGAATGAAAGTAAAACCAATGCCTTCACTGGCA---GTAACACCCAGAAGTGTTGACTCAATTCATTCCGTGCGAAAGCCG------GTTTACCGGCGTCTTTTGACGAACAACTGCCCTATCAGCCGGTGATGGCCGTGTAGTGGACTGCCATGGCGTTGACGGGAGCGGGG-GTTAGGGTTCGATTCCGGAGAGGGAGCCTGAGA-------------------------------------------------------------------------------------------------------------------------------------------------------------------------------------------------------------------------------------------------------------------------------------------------------------------------------------------------------------------------------------------------------------------------------------------------------------------------------AATAGCTACCACTTCTACGGAGGGCAGCA-------------GGCG-CGCAAATTGCCCAATGTCAAAAAAAAA-GATGAGGCA-GCGAAAAGAAATAGAGTCGGCAGTCCCTT--AGTGGATTGTCGTTTTCAATGGGGGATATTTAAACCCATCC-AATATCGAGTAACAATTGGAGGACAAGTCTGGTGCCAGCACCGCG---TAATTCCAGCTCCAAAGCGTATAT------TAATGCTGTTGCTGTTAAAGGGTTCGTAGTTGAATTGAGGGCCTCCGAGGCGCACTGGTAC-GTCCC---------ATCCACTTCGGATCGGTGACCC--AGGCCCTTGCGGTCCGTGAACATACAATTTTTCA----GAAACAAGAAACACGGGAGCGGTTCCTTCCTGATTCTCGCATGTCATGCATGCCAGG-GGGGCGTCC-GTGATTTTTACTGTGACTAAAAAAGTGTGACCAAAGCA-GTCATC--CGACTTGAATTAGAAAGCATGGGATAACAA-AGGAGC---AGCCTATGGGCCACCGTTTCGGCTTTTGTTGGTTTT-AAAAGTCCATTGGAAATTATGGGGCTGT-GCGACAAGCGTCTGGGCGCGTGTGTCCTCTTCGTAG---GCCACCGCC--------------------------------------CGTCGCCTTTGCGGGAAATCAGCGTCTCGTTTTATGCGGGTATGTTC----TC-----------------------CTCTTCTGAGG------------------------------------------------GCAGGCGGTATTCCACATGGCGTGTTCGCCTTCCCGTAACTCACGGCATCCAGGAATGAAG---------------AGGGTAGTTACTG-GAGCTTCAGAGGTGAAATTCTTAGA-CCGCACC-AAGACGAACTACAGCGAAGGCATTCTTCAAGGATACCTTCCTCAATCAAG--AACCAAAGTGTGGGGATCGAAGATG-ATTAGAGACCATTGTAGTCCACA---CTGCAA-ACGATGACACCCATGAATTGGGGAGTTTT---------TGGTCGAAGA-CGAGGGCGAGTTCATCTCGTTCT----------------------------------------------------------------------------TCTCGTCTCGCCAATGTTTATCAATTAACGTGCATATTCTGTACGGTCT--------------CTTCCGAAAG---GGAGGGGCCTTTTTTACGGGAATATCCTCAGCACGTTTTCTTACTTCT-TCACGCGAAAGCTTTGAGGTTACAGTCTCAGGGGGGAGTACGTT-C----GCAAGAGTGAAACTTAAAGAAATTGACGGA---ATGGCACCACAAGACGTGGAGCGTGCGT-TTAATTTGACTCAACACGGGGAACTTTA-CCAGATCCGGACAGGGTGAGGATTGACAGATTGAGTGTTCTTTCTCGATCCCCTGAATGGTGGTGCATGGCCGCTTTTGGTCGGTGGAGTGATTTGTTT-GGTTGATTCCGTCAACGG--ACGAGATCCAAGCTGCCCAGTAGGATTCAGGATTGCCCATAGGATAGCAATCCCTTCCGCGGGTTTTACCCAAG-----------------------------------------GGGGGGCGGTATCCGGTTGAATCC-TTCTCTGCGGGATTCCT---TGTT--TTGCACAAGG------TGAGATTTTGGGCAACAGCAGGTCTGTGATGCTCCTCAA-GTTCTGGGCGACACGCGCACTACAATGTCAGTGAGAACAAGAAAAACGACTT---------TTGTCGGACCTACTTGATCAAAAGAGTGGGAAAACCCCG--------GAATCACATAGACCCACTTGGGACCGAGTATTGCAATTATTGGTCGCGCAACGAGGATG-TCTCGTAGGCGCAGCTC-ATCA-----ACTGTGCCGA--TTACGTCCCTGCCATTTGTACACACCGCCCGTCGTTGTTTCCGATGATGGTGCAATACAGGTGATCGGACAGTCGAGT-------GTTTCACT-TGACCGAAAGTTCACCGATATTTCTTCAATAGAGGAAGCAAAAGTCGT-------------------------------------AACAAGGTAGCTGTAGGTGAACCTGCAGA------------------------------------------------------------------------------------------------------------------------------------------------------------------------------------------------------------------------------------------------------------------------------------------------------------------------------------------------------------------------------------------------------------------------------------------------------------------------------------------------------------------------------------------------------------------------------------------------------------------------------------------------------------------------------------------------------------------------------------------------------------------------------------------------------------------------------------------------------------------------------------------------------------------------------------------------------------------------------------------------------------------------------------------------------------------------------------------------------------------------------------------------------------------------------------------------------------------------------------------------------------------------------------</ns2:sequence><ns2:name>AF119806.1_Trypanosoma_fallisi_18S_ribosomal_RNA_gene,_partial_sequence</ns2:name></ns2:Sequence><ns2:Sequence dsseqid="sq458" id="sq457"><ns2:sequence>-------------------------------------------------------------------------------------------------------------------------------------------------------------------------------------------------------------------------------------------------------------------------------------------------------------------------------------------------------------------------------------------------AACCTGGTTGATCCTGCCAGTAGTCATATGCTTGTTTCAAGGACTTAGCCATGCATGCCTCAGAATCACT-GCATTG-CAGGAATCTGCGCATGGCTCATTACATCAGACGTAATCTGCCGCCAAAATTTTGCGGTC-TCCGCATTACTGGATAACTTGGCGAAACGCCAAGCTAATACATGAACCAATCGGACGCTCTCTT--TTTCTATGTCGCGGCT-TGTGT-----------------------------------TTACGCACTTGTCGTGGCGATGGGACGTCCAGCGAATGAATGAAATTAG--AACCAACGCCTCCACCCGGGGGCAGTAACACTCAGACGTGTTGA---------------------------CTCAATTCATTCCGTGCGAAAGCCGAGCCTTGT--TGCTCGGCGTCTACTGACGAACAACTGCCCTATCAGCCAGTGATGGCCGTGTAG---TGGACTGCCATGGCGTTGACGGGAGCGGGGGATTAGGGTTCGATTCCGGAGAGGGAGCCTGAGAAATAGCTACCACTTCTACGGAGGGCAGCA-------------GGCG-CGCAAATTGCCCAATGTCGAAAAAATACGATGAGGCA-GCGAAAAGAAATAGAGCCGACCGTG-CCCT-AGTGCATGGTTGTTTTCAATGGGGGATACTCAAACCCATCC-AATATCGAGTAACAATTGGAGGACAAGTCTGGTGCCAGCACCCGCGGTAATTCCAGCTCCAAAAGCGTATAT------TAATGCTGTTGCTGTTAAAGGGTTCGTAGTTGAACTGTGGGCCACGTAGTTTTGTGCCGTGCCAGTC-------CCGTCCACCTCGGACG----TGTTTT-GACCCACGCCCTCGTGGCCCGTGAACACACTCAGATACAAGAAACACGGGAGCGGCTCCTCC--CCACTTTCACGCAT-GTCATGCATGCGAGG-GGG--CGTCCGTGAATTTTACTGTGACCAAAAAAGTGCGACCAAAGCA-GTCTGC--CGACTTGAATTACAAAGCATGGGATAACGA-AGCATC---AGCCCTGGGGCCACCGTTTCGGCTTTTGTTGGTTTT-AGAAGTCCTTGGGAGATTATGGGGCCGC-GTGCCTTGGGTCGGTGTTTCGTGTCTCATTTTTGTG---------GCG------------------------------------------------------CGCA------------------------------CATT--------------------------------------CGGCTCTT-----------------------------------------------CGGGATGTTTTTTTACATTCATTGCGACCCGCGGCTTCCAGGAATGAAGGAGGGTAGTTCGG-GGGAGAACGTAC-TGGTGCGTCAGAGGTGAAATTCTTAGA--CCGCACCAAGACGAACTACAGCGAAGGCATTCTTCAAGGATACCTTCCTCAATCAAG--AACCAAAGTGTGGGGATCAAAGATG-ATTAGAGACCATTGTAGTCCACA---CTGCAA-ACCATGACACCCATGA-ATTGGGGAACAT---------CATTGGGTGCCCGTGTG-GCGGCCTTTTGTGCCGACCCTCGGC--------------------------------------------------------------------------CCCAATTTATTTATCAATTTACGTGCCTATTCTATCACCCCCGGTTCCC----T----CTTTTGAGGTTCTTCCGGGGTTTTTTACGGGAATATCCTCAGCACG--TTTCTTACTTCTTCACGCGAAAGCTTGGAGGTTACAGTCTCAGGGG-----GGAGTACGTTCGCAAGAGTGAAACTTAAAGAAATTGACGGA---ATGGCACCACAAGACGTGGAGCGTGCGGTTTAATTTGACTCAACACGGGGAACTTTA-CCAGATCCGGACAGGGTGAGGATTGACAGATGGAGTGTTCTTTCTCGATCCCCTGAATGGTGGTGCATGGCCGCTTTTGGTCGGTGGAGTGATTTGTTT-GGTTGATTCCGTCAACGG--ACGAGATCCAAGCTGCCCAGTAGGTGCCGGGATTGTCCACACAGGACAGCAGTCCCTCCGGCGGGGATTTTTTCCC----------------CAACGGTGGTCGTC-------------ATCCTTCTTTTTACAGGCCCCTTCTCTGCGGGATTCCT---TGCTTTTCGCGCAAGG------TGAGATTTTGGGCAACAGCAGGTCTGTGATGCTCCTCAATGTTCTGGGCGACACGCGCACTACAATGTCAGTGAGAACAAGAGTCCGAGCGGCACTTCACAATGTCGCTCCCGCTTGATCAAAAGAGCGGGGAAACCACG--------GAATCACGTAGACCCACTTGGGACCGAGTATTGCAATTATTGGTCGCGCAACGAGGAATGTCTCGTAGGCGCA--GCT-CATC----AAACTGTGCCGATTACGTCCCTGCCATTTGTACACACCGCCCGTCGTTGTTTCCGATGATGGTGCAATACAGGTGATCGGACCGTCGCTC-------GTCTC-GGGCGACCGAAAGTTCACCGATATTGCTTCAATAGAAGAAGC------------------AAAAG-------------------TCGTAACAAGGTAGCTGTAGGTGAACCTGCAGAAGGATCA-----------------------------------------------------------------------------------------------------------------------------------------------------------------------------------------------------------------------------------------------------------------------------------------------------------------------------------------------------------------------------------------------------------------------------------------------------------------------------------------------------------------------------------------------------------------------------------------------------------------------------------------------------------------------------------------------------------------------------------------------------------------------------------------------------------------------------------------------------------------------------------------------------------------------------------------------------------------------------------------------------------------------------------------------------------------------------------------------------------------------------------------------------------------------------------------------------------------------------------------------------------------------------</ns2:sequence><ns2:name>KT023565.1_Trypanosoma_evansi_18S_ribosomal_RNA_gene,_partial_sequence</ns2:name></ns2:Sequence><ns2:Sequence dsseqid="sq460" id="sq459"><ns2:sequence>-------------------------------------------------------------------------------------------------------------------------------------------------------------------------------------------------------------------------------------------------------------------------------------------------------------------------------------------------------------------------------------------------GATCTGGTTGATTCTGCCAGTAGTCATATGCTTGTTTCAAGGACTTAGCCATGCATGCCT-AGAATCACT-GCATTG-CAGGAATCTGCGCATGGCTCATTACATCAGACGTAATCTGCCGCCAAAATTTTGCGGTC-TCCGCATTACTGGATAACTTGGCGAAACGCCAAGCTAATACATGAACCAATCGGACGCTCTCTT--TTTCTATGTCGCGGCT-TGTGT-----------------------------------TTACGCACTTGTCGTGGCGATGGGACGTCCAGCGAATGAATGAAATTAG--AACCAACGCCTCCACCCGGGGGCAGTAACACTCAGACGTGTTGA---------------------------CTCAATTCATTCCGTGCGAAAGCCGAGCCTTGT--TGCTCGGCGTCTACTGACGAACAACTGCCCTATCAGCCAGTGATGGCCGTGTAG---TGGACTGCCATGGCGTTGACGGGAGCGGGGGATTAGGGTTCGATTCCGGAGAGGGAGCCTGAGAAATAGCTACCACTTCTACGGAGGGCAGCA-------------GGCG-CGCAAATTGCCCAATGTCGAAAAAATACGATGAGGCA-GCGAAAAGAAATAGAGCCGACCGTG-CCCT-AGTGATGGGTTGTTTTCAATGGGGGATACTCAAACCCATCC-AATATCGAGTAACAATTGGAGGACAAGTCTGGTGCCAGCACCCGCGGTAATTCCAGCTCCAAAAGCGTATAT------TAATGCTGTTGCTGTAA-AGGGTTCGTAATTGAACTGTGGGCCACGTAGTTTTGTGCCGTGCCAGTC-------CCGTCCACCTCGGACG----TGTTTT-GACCCACGCCTTCGTGGCCCGTGAACACACTCAGATACAAGAAACACGGGAGCGGGTCCTCC--TCACTTTACG--CATGTCATGCATGCGAGG-GGG--CGTCCGTGAATTTTACTGTGACCAAAAAAGTGCGACCAAAGCA-GTCTGC--CGACTTGAATTACAAAGCATGGGATAACGA-AGCATC---AGCCCTGGGGCCACCGTTTCGGCTTTTGTTGGTTTT-AGAAGTCCTTGGGAGATTATGGGGCCGC-GTGCCTTGGGTCGGTGTTTCGTGTCTCATTTTTGTG---------GCG------------------------------------------------------CGCA------------------------------CATT--------------------------------------CGGCTCTT-----------------------------------------------CGTGATGTTTTTTTACATTCATTGCGACGCGCGGCTTCCAGGAATGAAGGAGGGTAGTTCGG-GGGAGAACGTAC-TGGTGCGTCAGAGGTGAAATTCTTAGA--CCGCACCAAGACGAACTACAGCGAAGGCATTCTTCAAGGATACCTTCCTCAATCAAG--AACCAAAGTGTGGGGATCAAAGATGGATTAGAGACCATTGTAGTCCACA---CTGCAA-ACCATGACACCCATGA-ATTGGGGAACAT---------CATTGGGTGCCCGTGTG-GCGGCCTTTTGTGCCGACCCTCGGC--------------------------------------------------------------------------CCCAATTTATTTATCAATTAACGTGCCTATTCTATCACCCCCGGTTCCC----T----CTTTTGAGGTTCTTCCGGGGTTTTTTACGGGAATATCCTCAGCACG--TTTTTTATTTTTTCACGCGAAAGCTTGGAGGTTACAGTCTCAGGGG-----GAAGTACGTTCGCAAGAGTGAAACTTAAAGAAATTGACGGA---ATGGCACCACAAGACGTGGAGCGTGCGGTTTAATTTGACTCAACACGGGGAACTTTACCCAGATCCGGACAGGGTGAGGATTGACAGATGGAGTGTTCTTTCTCGATCCCCTGAATGGTGGTGCATGGCCGCTTTTGGTCGGTGGAGTGATTTGTTT-GGTTGATTCCGTCAACGG--ACGAGATCCAAGCTGCCCAGTAGGTGCCGGGATTGTCCACACAGGACAGCAGTCCCTCCGGCGGGGATTTTTTCCC----------------CAACGGTGGTCGTC-------------ATCCTTCTTTTTACAGGCCCCTTCTCTGCGGGATTCCT---TGCTTTTCGCGCAAGG------TGAGATTTTGGGCAACAGCAGGTCTGTGATGCTCCTCAATGTTCTGGGCGACACGCGCACTACAATGTCAGTGAGAACAAGAGTCCGAGCGGCACTTCACAATGTCGCTCCCGCTTGATCAAAAGAGCGGGGAAACCACG--------GAATCACGTAGACCCACTTGGGACCGAGTATTGCAATTATTGGTCGCGCAACGAGGAATGTCTCGTAGGCGCA--GCT-CATC----AAACTGTGCCGATTACGTCCCTGCCATTTGTACACACCGCCCGTCGTTGTTTCCGATGATGGTGCAATACAGGTGATCGGACCGTCGCTC-------GTCTC-GGGCGACCGAAAGTTCACCGATATTGCTTCAATAGAGGAAGC------------------AAAAG-------------------TCGTAACAAGGTAGCTGTAGGTGAACCTGCAGCTGGATCATTT--------------------------------------------------------------------------------------------------------------------------------------------------------------------------------------------------------------------------------------------------------------------------------------------------------------------------------------------------------------------------------------------------------------------------------------------------------------------------------------------------------------------------------------------------------------------------------------------------------------------------------------------------------------------------------------------------------------------------------------------------------------------------------------------------------------------------------------------------------------------------------------------------------------------------------------------------------------------------------------------------------------------------------------------------------------------------------------------------------------------------------------------------------------------------------------------------------------------------------------------------------------------------</ns2:sequence><ns2:name>AY912268.1_Trypanosoma_evansi_evansi_strain_KAI_18S_ribosomal_RNA_gene,_partial_sequence</ns2:name></ns2:Sequence><ns2:Sequence dsseqid="sq462" id="sq461"><ns2:sequence>-------------------------------------------------------------------------------------------------------------------------------------------------------------------------------------------------------------------------------------------------------------------------------------------------------------------------------------------------------------------------------------------------GATCTGGTTGATCCTGCCAGTAGTCATATGCTTGTTTCAAGGACTTAGCCATGCATGCCTCAGAATCACT-GCATTG-CAGGAATCTGCGCATGGCTCATTACATCAGACGTAATCTGCCGCCAAAATTTTGCGGTC-TCCGCATTACTGGATAACTTGGCGAAACGCCAAGCTAATACATGAACCAATCGGACGCTCTCTT--TTTCTATGTCGCGGCT-TGTGT-----------------------------------TTACGCACTTGTCGTGGCGATGGGACGTCCAGCGAATGAATGAAATTAG--AACCAACGCCTCCACCCGGGGGCAGTAACACTCAGACGTGTTGA---------------------------CTCAATTCATTCCGTGCGAAAGCCGAGCCTTGT--TGCTCGGCGTCTACTGACGAACAACTGCCCTATCAGCCAGTGATGGCCGTGTAG---TGGACTGCCATGGCGTTGACGGGAGCGGGGGATTAGGGTTCGATTCCGGAGAGGGAGCCTGAGAAATAGCTACCACTTCTACGGAGGGCAGCA-------------GGCG-CGCAAATTGCCCAATGTCGAAAAAATACGATGAGGCA-GCGAAAAGAAATAGAGCCGACCGTG-CCCT-AGTGCATGGTTGTTTTCAATGGGGGATACTCAAACCCATCC-AATATCGAGTAACAATTGGAGGACAAGTCTGGTGCCAGCACCCGCGGTAATTCCAGCTCCAAAAGCGTATAT------TAATGCTGTTGCTGTTAAAGGGTTCGTAGTTGAACTGTGGGCCACGTAGTTTTGTGCCGTGCCAGTC-------CCGTCCACCTCGGACG----TGTTTT-GACCCACGCCCTCGTGGCCCGTGAACACACTCAGATACAAGAAACACGGGAGCGGCTCCTCC--CCACTTTCACGCAT-GTCATGCATGCGAGG-GGG--CGTCCGTGAATTTTACTGTGACCAAAAAAGTGCGACCAAAGCA-GTCTGC--CGACTTGAATTACAAAGCATGGGATAACGA-AGCATC---AGCCCTGGGGCCACCGTTTCGGCTTTTGTTGGTTTT-AGAAGTCCTTGGGAGATTATGGGGCCGC-GTGCCTTGGGTCGGTGTTTCGTGTCTCATTTTTGTG---------GCG------------------------------------------------------CGCA------------------------------CATT--------------------------------------CGGCTCTT-----------------------------------------------CGGGATGTTTTTTTACATTCATTGCGACCCGCGGCTTCCAGGAATGAAGGAGGGTAGTTCGG-GGGAGAACGTAC-TGGTGCGTCAGAGGTGAAATTCTTAGA--CCGCACCAAGACGAACTACAGCGAAGGCATTCTTCAAGGATACCTTCCTCAATCAAG--AACCAAAGTGTGGGGATCAAAGATG-ATTAGAGACCATTGTAGTCCACA---CTGCAA-ACCATGACACCCATGA-ATTGGGGAACAT---------CATTGGGTGCCCGTGTG-GCGGCCTTTTGTGCCGACCCTCGGC--------------------------------------------------------------------------CCCAATTTATTTATCAATTTACGTGCCTATTCTATCACCCCCGGTTCCC----T----CTTTTGAGGTTCTTCCGGGGTTTTTTACGGGAATATCCTCAGCACG--TTTCTTACTTCTTCACGCGAAAGCTTGGAGGTTACAGTCTCAGGGG-----GGAGTACGTTCGCAAGAGTGAAACTTAAAGAAATTGACGGA---ATGGCACCACAAGACGTGGAGCGTGCGGTTTAATTTGACTCAACACGGGGAACTTTA-CCAGATCCGGACAGGGTGAGGATTGACAGATGGAGTGTTCTTTCTCGATCCCCTGAATGGTGGTGCATGGCCGCTTTTGGTCGGTGGAGTGATTTGTTT-GGTTGATTCCGTCAACGG--ACGAGATCCAAGCTGCCCAGTAGGTGCCGGGATTGTCCACACAGGACAGCAGTCCCTCCGGCGGGGATTTTTTCCC----------------CAACGGTGGTCGTC-------------ATCCTTCTTTTTACAGGCCCCTTCTCTGCGGGATTCCT---TGCTTTTCGCGCAAGG------TGAGATTTTGGGCAACAGCAGGTCTGTGATGCTCCTCAATGTTCTGGGCGACACGCGCACTACAATGTCAGTGAGAACAAGAGTCCGAGCGGCACTTCACAATGTCGCTCCCGCTTGATCAAAAGAGCGGGGAAACCACG--------GAATCACGTAGACCCACTTGGGACCGAGTATTGCAATTATTGGTCGCGCAACGAGGAATGTCTCGTAGGCGCA--GCT-CATC----AAACTGTGCCGATTACGTCCCTGCCATTTGTACACACCGCCCGTCGTTGTTTCCGATGATGGTGCAATACAGGTGATCGGACCGTCGCTC-------GTCTC-GGGCGACCGAAAGTTCACCGATATTGCTTCAATAGAAGAAGC------------------AAAAG-------------------TCGTAACAAGGTAGCTGTAGGTGAACCTGCAGAAGGATCATTT--------------------------------------------------------------------------------------------------------------------------------------------------------------------------------------------------------------------------------------------------------------------------------------------------------------------------------------------------------------------------------------------------------------------------------------------------------------------------------------------------------------------------------------------------------------------------------------------------------------------------------------------------------------------------------------------------------------------------------------------------------------------------------------------------------------------------------------------------------------------------------------------------------------------------------------------------------------------------------------------------------------------------------------------------------------------------------------------------------------------------------------------------------------------------------------------------------------------------------------------------------------------------</ns2:sequence><ns2:name>KY114580.1_Trypanosoma_evansi_isolate_DH4_18S_ribosomal_RNA_gene,_complete_sequence</ns2:name></ns2:Sequence><ns2:Sequence dsseqid="sq464" id="sq463"><ns2:sequence>-------------------------------------------------------------------------------------------------------------------------------------------------------------------------------------------------------------------------------------------------------------------------------------------------------------------------------------------------------------------------------------------------GATCTGGTTGATCCTGCCAGTAGTCATATGCTTGTTTCAAGGACTTAGCCATGCATGCCTCAGAATCACT-GCATTG-CAGGAATCTGCGCATGGCTCATTACATCAGACGTAATCTGCCGCCAAAATTTTGCGGTC-TCCGCATTACTGGATAACTTGGCGAAACGCCAAGCTAATACATGAACCAATCGGACGCTCTCTT--TTTCTATGTCGCGGCT-TGTGT-----------------------------------TTACGCACTTGTCGTGGCGATGGGACGTCCAGCGAATGAATGAAATTAG--AACCAACGCCTCCACCCGGGGGCAGTAACACTCAGACGTGTTGA---------------------------CTCAATTCATTCCGTGCGAAAGCCGAGCCTTGT--TGCTCGGCGTCTACTGACGAACAACTGCCCTATCAGCCAGTGATGGCCGTGTAG---TGGACTGCCATGGCGTTGACGGGAGCGGGGGATTAGGGTTCGATTCCGGAGAGGGAACCTGAGAAATAGCTACCACTTCTACGGAGGGCAGCA-------------GGCG-CGCAAATTGCCCAATGTCGAAAAAATACGATGAGGCA-GCGAAAAGAAATAGAGCCGACCGTG-CCCT-AGTGCATGGTTGTTTTCAATGGGGGATACTCAAACCCATCC-AATATCGAGTAACAATTGGAGGACAAGTCTGGTGCCAGCACCCGCGGTAATTCCAGCTCCAAAAGCGTATAC------TAATGCTGTTGCTGTTAAAGGGTTCGTAGTTGAACTGTGGGCCACGTAGTTTTGTGCCGTGCCAGTC-------CCGTCCACCTCGGACG----TGTTTT-GACCCACGCCCTCGTGGCCCGTGAACACACTCAGATACAAGAAGCACGGGAGCGGCTCCTCC--CCACTTTCACGCAT-GTCATGCATGCGAGG-GGG--CGTCCGTGAATTTTACTGTGACCAAAAAAGTGCGACCAAAGCA-GTCTGC--CGACTTGAATTACAAAGCATGGGATAACGA-AGCATC---AGCCCTGGGGCCACCGTTTCGGCTTTTGTTGGTTTT-AGAAGTCCTTGGGAGATTATGGGGCCGC-GTGCCTTGGGTCGGTGTTTCGTGTCTCATTTTTGTG---------GCG------------------------------------------------------CGCA------------------------------CATT--------------------------------------CGGCTCTT-----------------------------------------------CGTGATGTTTTTTTACATTCATTGCGACGCGCGGCTTCCAGGAATGAAGGAGGGTAGTTCGG-GGGAGAACGTAC-TGGTGCGTCAGAGGTGAAATTCTTAGA--CCGCACCAAGACGAACTACAGCGAAGGCATTCTTCAAGGATACCTTCCTCAATCAAG--AACCAAAGTGTGGGGATCAAAGATG-ATTAGAGACCATTGTAGTCCACA---CTGCAA-ACCATGACACCCATGA-ATTGGGGAACAT---------CATTGGGTGCCCGTGTG-GCGGCCTTTTGTGCCGACCCTCGGC--------------------------------------------------------------------------CCCAATTTATTTATCAATTTACGTGCCTATTCTATCACCCCCGGTTCCC----T----CTTTTGAGGTTCTTCCGGGGTTTTTTACGGGAATATCCTCAGCACG--TTTCTTACTTCTTCACGCGAAAGCTTGGAGGTTACAGTCTCAGGGG-----GGAGTACGTTCGCAAGAGTGAAACTTAAAGAAATTGACGGA---GTGGCACCACAAGACGTGGAGCGTGCGGTTTAATTTGACTCAACACGGGGAACTTTA-CCAGATCCGGACAGGGTGAGGATTGACAGATGGAGTGTTCTTTCTCGATCCCCTGAATGGTGGTGCATGGCCGCTTTTGGTCGGTGGAGTGATTTGTTT-GGTTGATTCCGTCAACGG--ACGAGATCCAAGCTGCCCAGTAGGTGCCGGGATTGTCCACACAGGACAGCAGTCCCTCCGGCGGGGATTTTTTCCC----------------CAACGGTGGTCGTC-------------ATCCTTCTTTTTACAGGCCCCTTCTCTGCGGGATTCCT---TGCTTTTCGCGCAAGG------TGAGATTTTGGGCAACAGCAGGTCTGTGATGCTCCTCAATGTTCTGGGCGACACGCGCACTACAATGTCAGTGAGAACAAGAGTCCGAGCGGCACTTCACAATGTCGCTCCCGCTTGATCAAAAGAGCGGGGAAACCACG--------GAATCACGTAGACCCACTTGGGACCGAGTATTGCAATTATTGGTCGCGCAACGAGGAATGTCTCGTAGGCGCA--GCT-CATC----AAACTGTGCCGATTACGTCCCTGCCATTTGTACACACCGCCCGTCGTTGTTTCCGATGATGGTGCAATACAGGTGATCGGACCGTCGCTC-------GTCTC-GGGCGACCGAAAGTTCACCGATATTGCTTCAATAGAGGAAGC------------------AAAAG-------------------TCGTAACAAGGTAGCTGTAGGTGAACCTGCAGCTGGATCATTT--------------------------------------------------------------------------------------------------------------------------------------------------------------------------------------------------------------------------------------------------------------------------------------------------------------------------------------------------------------------------------------------------------------------------------------------------------------------------------------------------------------------------------------------------------------------------------------------------------------------------------------------------------------------------------------------------------------------------------------------------------------------------------------------------------------------------------------------------------------------------------------------------------------------------------------------------------------------------------------------------------------------------------------------------------------------------------------------------------------------------------------------------------------------------------------------------------------------------------------------------------------------------</ns2:sequence><ns2:name>KY114577.1_Trypanosoma_evansi_isolate_CK5_18S_ribosomal_RNA_gene,_complete_sequence</ns2:name></ns2:Sequence><ns2:Sequence dsseqid="sq466" id="sq465"><ns2:sequence>-------------------------------------------------------------------------------------------------------------------------------------------------------------------------------------------------------------------------------------------------------------------------------------------------------------------------------------------------------------------------------------------------GATCTGGTTGATCCTGCCAGTAGTCATATGCTTGTTTCAAGGACTTAGCCATGCATGCCTCAGAATCACT-GCATTG-CAGGAATCTGCGCATGGCTCATTACATCAGACGTAATCTGCCGCCAAAATTTTGCGGTC-TCCGCATTACTGGATAACTTGGCGAAACGCCAAGCTAATACATGAACCAATCGGACGCTCTCTT--TTTCTATGTCGCGGCT-TGTGT-----------------------------------TTACGCACTTGTCGTGGCGATGGGACGTCCAGCGAATGAATGAAATTAG--AACCAACGCCTCCACCCGGGGGCAGTAACACTCAGACGTGTTGA---------------------------CTCAATTCATTCCGTGCGAAAGCCGAGCCTTGT--TGCTCGGCGTCTACTGACGAACAACTGCCCTATCAGCCAGTGATGGCCGTGTAG---TGGACTGCCATGGCGTTGACGGGAGCGGGGGATTAGGGTTCGATTCCGGAGAGGGAGCCTGAGAAATAGCTACCACTTCTACGGAGGGCAGCA-------------GGCG-CGCAAATTGCCCAATGTCGAAAAAATACGATGAGGCA-GCGAAAAGAAATAGAGCCGACCGTG-CCCT-AGTGCATGGTTGTTTTCAATGGGGGATACTCAAACCCATCC-AATATCGAGTAACAATTGGAGGACAAGTCTGGTGCCAGCACCCGCGGTAATTCCAGCTCCAAAAGCGTATAT------TAATGCTGTTGCTGTTAAAGGGTTCGTAGTTGAACTGTGGGCCACGTAGTTTTGTGCCGTGCCAGTC-------CCGTCCACCTCGGACG----TGTTTT-GACCCACGCCCTCGTGGCCCGTGAACACACTCAGATACAAGAAACACGGGAGCGGTTCCTCC--TCACTTTCACGCAT-GTCATGCATGCGAGG-GGG--CGTCCGTGAATTTTACTGTGACCAAAAAAGTGCGACCAAAGCA-GTCTGC--CGACTTGAATTACAAAGCATGGGATAACGA-AGCATC---AGCCCTGGGGCCACCGTTTCGGCTTTTGTTGGTTTT-AGAAGTCCTTGGGAGATTATGGGGCCGC-GTGCCTTGGGACGGTGTTTCGTGTCTCATTTTTGCG---------GCG------------------------------------------------------CGCA------------------------------CATT--------------------------------------CGGCTCTT-----------------------------------------------CGTGATGTTTTTTTACATTCATTGCGACGCGCGGCTTCCAGGAATGAAGGAGGGTAGTTCGG-GGGAGAACGTAC-TGGTGCGTCAGAGGTGAAATTCTTAGA--CCGCACCAAGACGAACTACAGCGAAGGCATTCTTCAAGGATACCTTCCTCAATCAAG--AACCAAAGTGTGGGGATCAAAGATG-ATTAGAGACCATTGTAGTCCACA---CTGCAA-ACCATGACACCCATGA-ATTGGGGAACAT---------CATTGGGTTCCCGTGTG-GCGGCCTTTAGTGCCGACCCTCGGC--------------------------------------------------------------------------CCCAATTTATTTATCAATTTACGTGCCTATTCTATCACCCCCGGTTCCC----T----CTTTTGAGGTTCTTCCGGGGTTTTTTACGGGAATATCCTCAGCACG--TTTCTTACTTCTTCACGCGAAAGCTTGGAGGTTACAGTTTCAGGGG-----GGAGTACGTTCGCAAGAGTGAAACTTAAAGAAATTGACGGA---ATGGCACCACAAGACGTGGAGCGAGCGGTTTAATTTGACTCAACACGGGGAACTTTA-CCAGATCCGGACAGGGTGAGGATTGACAGATGGAGTGTTCTTTCTCGATCCCCTGAATGGTGGTGCATGGCCGCTTTTGGTCGGTGGAGTGATTTGTTT-GGTTGATTCCGTCAACGG--ACGAGATCCAAGCTGCCCAGTAGGTGCCGGGATTGTCCACACAGGACAGCAGTCCCTCCGGCGGGGATTTTTTCCC----------------CAACGGTGGTCGTC-------------ATCCTTCTTTTTACAGGCCCCTTCTCTGCGGGATTCCT---TGCTTTTCGCGCAAGG------TGAGATTTTGGGCAACAGCAGGTCTGTGATGCTCCTCAATGTTCTGGGCGACACGCGCACTACAATGTCAGTGAGAACAAGAGTCCGAGCGGCACTTCACAATGTCGCTCCCGCTTGATCAAAAGAGCGGGGAAACCACG--------GAATCACGTAGACCCACTTGGGACCGAGTATTGCAATTATTGGTCGCGCAACGAGGAATGTCTCGTAGGCGCA--GCT-CATC----AAACTGTGCCGATTACGTCCCTGCCATTTGTACACACCGCCCGTCGTTGTTTCCGATGATGGTGCAATGCAGGTGATCGGACCGTCGCTC-------GTCTC-GGGCGACCGAAAGTTCACCGATATTGCTTCAATAGAGGAAGC------------------AAAAG-------------------TCGTAACAAGGTAGCTGTAGGTGAACCTGCAGCTGGATCATTT--------------------------------------------------------------------------------------------------------------------------------------------------------------------------------------------------------------------------------------------------------------------------------------------------------------------------------------------------------------------------------------------------------------------------------------------------------------------------------------------------------------------------------------------------------------------------------------------------------------------------------------------------------------------------------------------------------------------------------------------------------------------------------------------------------------------------------------------------------------------------------------------------------------------------------------------------------------------------------------------------------------------------------------------------------------------------------------------------------------------------------------------------------------------------------------------------------------------------------------------------------------------------</ns2:sequence><ns2:name>KY114578.1_Trypanosoma_evansi_isolate_PK6_18S_ribosomal_RNA_gene,_complete_sequence</ns2:name></ns2:Sequence><ns2:Sequence dsseqid="sq468" id="sq467"><ns2:sequence>-------------------------------------------------------------------------------------------------------------------------------------------------------------------------------------------------------------------------------------------------------------------------------------------------------------------------------------------------------------------------------------------------GATCTGGTTGATCCTGCCAGTAGTCATATGCTTGTTTCAAGGACTTAGCCATGCATGCCTCAGAATCACT-GCATTG-CAGGAATCTGCGCATGGCTCATTACATCAGACGTAATCTGCCGCCAAAATTTTGCGGTC-TCCGCATTACTGGATAACTTGGCGAAACGCCAAGCTAATACATGAACCAATCGGACGCTCTCTT--TTTCTATGTCGCGGCT-TGTGT-----------------------------------TTACGCACTTGTCGTGGCGATGGGACGTCCAGCGAATGAATGAAATTAG--AACCAACGCCTCCACCCGGGGGCAGTAACACTCAGACGTGTTGA---------------------------CTCAATTCATTCCGTGCGAAAGCCGAGCCTTGT--TGCTCGGCGTCTACTGACGAACAACTGCCCTATCAGCCAGTGATGGCCGTGTAG---TGGACTGCCATGGCGTTGACGGGAGCGGGGGATTAGGGTTCGATTCCGGAGAGGGAGCCTGAGAAATAGCTACCACTTCTACGGAGGGCAGCA-------------GGCG-CGCAAATTGCCCAATGTCGAAAAAATACGATGAGGCA-GCGAAAAGAAATAGAGCCGACCGTG-CCCT-AGTGCATGGTTGTTTTCAATGGGGGATACTCAAACCCATCC-AATATCGAGTAACAATTGGAGGACAAGTCTGGTGCCAGCACCCGCGGTAATTCCAGCTCCAAAAGCGTATAT------TAATGCTGTTGCTGTTAAAGGGTTCGTAGTTGAACTGTGGGCCACGTAGTTTTGTGCCGTGCCAGTC-------CCGTCCACCTCGGACG----TGTTTT-GACCCACGCCCTCGTGGCCCGTGAACACACTCAGATACAAGAAACACGGGAGCGGTTCCTCC--TCACTTTCACGCAT-GTCATGCATGCGAGG-GGG--CGTCCGTGAATTTTACTGTGACCAAAAAAGTGCGACCAAAGCA-GTCTGC--CGACTTGAATTACAAAGCATGGGATAACGA-AGCATC---AGCCCTGGGGCCACCGTTTCGGCTTTTGTTGGTTTT-AGAAGTCCTTGGGAGATTATGGGGCCGC-GTGCCTTGGGTCGGTGTTTCGTGTCTCATTTTTGCG---------GCG------------------------------------------------------CGCA------------------------------CATT--------------------------------------CGGCTCTT-----------------------------------------------CGTGATGTTTTTTTACATTCATTGCGACGCGCGGCTTCCAGGAATGAAGGAGGGTAGTTCGG-GGGAGAACGTAC-TGGTGCGTCAGAGGTGAAATTCTTAGA--CCGCACCAAGACGAACTACAGCGAAGGCATTCTTCAAGGATACCTTCCTCAATCAAG--AACCAAAGTGTGGGGATCAAAGATG-ATTAGAGACCATTGTAGTCCACA---CTGCAA-ACCATGACACCCATGA-ATTGGGGAACAT---------CATTGGGTGCCCGTGTG-GCGGCCTTTTGTGCCGACCCTCGGC--------------------------------------------------------------------------CCCAATTTATTTATCAATTTACGTGCCTATTCTATCACCCCCGGTTCCC----T----CTTTTGAGGTTCTTCCGGGGTTTTTTACGGGAATATCCTCAGCACG--TTTCTTACTTCTTCACGCGAAAGCTTGGAGGTTACAGTCTCAGGGG-----GGAGTACGTTCGCAAGAGTGAAACTTAAAGAAATTGACGGA---ATGGCACCACAAGACGTGGAGCGTGCGGTTTAATTTGACTCAACACGGGGAACTTTA-CCAGATCCGGACAGGGTGAGGATTGACAGATGGAGTGTTCTTTCTCGATCCCCTGAATGGTGGTGCATGGCCGCTTTTGGTCGGTGGAGTGATTTGTTT-GGTTGATTCCGTCAACGG--ACGAGATCCAAGCTGCCCAGTAGGTGCCGGGATTGTCCACACAGGACAGCAGTCCCTCCGGCGGGGATTTTTTCCC----------------CAACGGTGGTCGTC-------------ATCCTTCTTTTTACAGGCCCCTTCTCTGCGGGATTCCT---TGCTTTTCGCGCAAGG------TGAGATTTTGGGCAACAGCAGGTCTGTGATGCTCCTCAATGTTCTGGGCGACACGCGCACTACAATGTCAGTGAGAACAAGAGTCCGAGCGGCACTTCACAATGTCGCTCCCGCTTGATCAAAAGAGCGGGGAAACCACG--------GAATCACGTAGACCCACTTGGGACCGAGTATTGCAATTATTGGTCGCGCAACGAGGAATGTCTCGTAGGCGCA--GCT-CATC----AAACTGTGCCGATTACGTCCCTGCCATTTGTACACACCGCCCGTCGTTGTTTCCGATGATGGTGCAATGCAGGTGATCGGACCGTCGCTC-------GTCTC-GGGCGACCGAAAGTTCACCGATATTGCTTCAATAGAGGAAGC------------------AAAAG-------------------TCGTAACAAGGTAGCTGTAGGTGAACCTGCAGCTGGATCATTT--------------------------------------------------------------------------------------------------------------------------------------------------------------------------------------------------------------------------------------------------------------------------------------------------------------------------------------------------------------------------------------------------------------------------------------------------------------------------------------------------------------------------------------------------------------------------------------------------------------------------------------------------------------------------------------------------------------------------------------------------------------------------------------------------------------------------------------------------------------------------------------------------------------------------------------------------------------------------------------------------------------------------------------------------------------------------------------------------------------------------------------------------------------------------------------------------------------------------------------------------------------------------</ns2:sequence><ns2:name>KY114576.1_Trypanosoma_evansi_isolate_PH1_18S_ribosomal_RNA_gene,_complete_sequence</ns2:name></ns2:Sequence><ns2:Sequence dsseqid="sq470" id="sq469"><ns2:sequence>-------------------------------------------------------------------------------------------------------------------------------------------------------------------------------------------------------------------------------------------------------------------------------------------------------------------------------------------------------------------------------------------------GATCTGGTTGATCCTGCCAGTAGTCATATGCTTGTTTCAAGGACTTAGCCATGCATGCCTCAGAATCACT-GCATTG-CAGGAATCTGCGCATGGCTCATTACATCAGACGTAATCTGCCGCCAAAATTTTGCGGTC-TCCGCATTACTGGATAACTTGGCGAAACGCCAAGCTAATACATGAACCAATCGGACGCTCTCTT--TTTCTATGTCGCGGCT-TGTGT-----------------------------------TTACGCACTTGTCGTGGCGATGGGACGTCCAGCGAATGAATGAAATTAG--AACCAACGCCTCCACCCGGGGGCAGTAACACTCAGACGTGTTGA---------------------------CTCAATTCATTCCGTGCGAAAGCCGAGCCTTGT--TGCTCGGCGTCTACTGACGAACAACTGCCCTATCAGCCAGTGATGGCCGTGTAG---TGGACTGCCATGGCGTTGACGGGAGCGGGGGATTAGGGTTCGATTCCGGAGAGGGAGCCTGAGAAATAGCTACCACTTCTACGGAGGGCAGCA-------------GGCG-CGCAAATTGCCCAATGTCGAAAAAATACGATGAGGCA-GCGAAAAGAAATAGAGCCGACCGTG-CCAT-AGTGCATGGTTGTTTTCAATGGGGGATACTCAAACCCATCC-AATATCGAGTAACAATTGGAGGACAAGTCTGGTGCCAGCACCCGCGGTAATTCCAGCTCCAAAAGCGTATAT------TAATGCTGTTGCTGTTAAAGGGTTCGTAGTTGAACTGTGGGCCACGTAGTTTTGTGCCGTGCCAGTC-------CCGTCCACCTCGGACG----TGTTTT-GACCCACGCCCTCGTGGCCCGTGAACACACTCAGATACAAGAAACACGGGAGCGGTTCCTCC--TCACTTTCACGCAT-GTCATGCATGCGAGG-GGG--CGTCCGTGAATTTTACTGTGACCAAAAAAGTGCGACCAAAGCA-GTCTGC--CGACTTGAATTACAAAGCATGGGATAACGA-AGCATC---AGCCCTGGGGCCACCGTTTCGGCTTTTGTTGGTTTT-AGAAGTCCTTGGGAGATTATGGGGCCGC-GTGCCTTGGGTCGGTGTTTCGTGTCTCATTTTTGTG---------GCG------------------------------------------------------CGCA------------------------------CATT--------------------------------------CGGCTCTT-----------------------------------------------CGTGATGTTTTTTTACATTCATTGCGACGCGCGGCTTCCAGGAATGAAGGAGGGTAGTTCGG-GGGAGAACGTAC-TGGTGCGTCAGAGGTGAAATTCTTAGA--CCGCACCAAGACGAACTACAGCGAAGGCATTCTTCAAGGATACCTTCCTCAATCAAG--AACCAAAGTGTGGGGATCAAAGATG-ATTAGAGACCATTGTAGTCCACA---CTGCAA-ACCATGACACCCATGA-ATTGGGGAACAT---------CATTGGTTGCCCGTGTG-GCGGCCTTTTGTGCCGACCCTCGGC--------------------------------------------------------------------------CCCAATTTATTTATCAATTTACGTGCCTATTCTATCACCCCCGGTTCCC----T----CTTTTGAGGTTCTTCCGGGGTTTTTTACGGGAATATCCTCAGCACG--TTTCTTACTTCTTCACGCGAAAGCTTGGAGGTTACAGTCTCAGGGG-----GGAGTACGTTCGCAAGAGTGAAACTTAAAGAAATTGACGGA---ATGGCACCACAAGACGTGGAGCGTGCGGTTTAATTTGACTCAACACGGGGAACTTTA-CCAGATCCGGACAGGGTGAGGATTGACAGATGGAGTGTTCTTTCTCGATCCCCTGAATGGTGGTGCATGGCCGCTTTTGGTCGGTGGAGTGATTTGTTT-GGTTGATTCCGTCAACGG--ACGAGATCCAAGCTGCCCAGTAGGTGCCGGGATTGTCCACACAGGACAGCAGTCCCTCCGGCGGGGATTTTTTCCC----------------CAACGGTGGTCGTC-------------ATCCTTCTTTTTACAGGCCCCTTCTCTGCGGGATTCCT---TGCTTTTCGCGCAAGG------TGAGATTTTGGGCAACAGCAGGTCTGTGATGCTCCTCAATGTTCTGGGCGACACGCGCACTGCAATGTCAGTGAGAACAAGAGTCCGAGCGGCACTTCACAATGTCGCTCCCGCTTGATCAAAAGAGCGGGGAAACCACG--------GAATCACGTAGACCCACTTGGGACCGAGTATTGCAATTATTGGTCGCGCAACGAGGAATGTCTCGTAGGCGCA--GCT-CATC----AAACTGTGCCGATTACGTCCCTGCCATTTGTACACACCGCCCGTCGTTGTTTCCGATGATGGTGCAATACAGGTGATCGGACCGTCGCTC-------GTCTC-GGGCGACCGAAAGTTCACCGATATTGCTTCAATAGAGGAAGC------------------AAAAG-------------------TCGTAACAAGGTAGCTGTAGGTGAACCTGCAGCTGGATCATTT--------------------------------------------------------------------------------------------------------------------------------------------------------------------------------------------------------------------------------------------------------------------------------------------------------------------------------------------------------------------------------------------------------------------------------------------------------------------------------------------------------------------------------------------------------------------------------------------------------------------------------------------------------------------------------------------------------------------------------------------------------------------------------------------------------------------------------------------------------------------------------------------------------------------------------------------------------------------------------------------------------------------------------------------------------------------------------------------------------------------------------------------------------------------------------------------------------------------------------------------------------------------------</ns2:sequence><ns2:name>KY114579.1_Trypanosoma_evansi_isolate_CB2_18S_ribosomal_RNA_gene,_complete_sequence</ns2:name></ns2:Sequence><ns2:Sequence dsseqid="sq472" id="sq471"><ns2:sequence>-------------------------------------------------------------------------------------------------------------------------------------------------------------------------------------------------------------------------------------------------------------------------------------------------------------------------------------------------------------------------------------------------GATCTGGTTGATCCTGCCAGTAGTCATATGCTTGTTTCAAGGACTTAGCCATGCATGCCTCAGAATCACT-GCATTG-CAGGAATCTGCGCATGGCTCATTACATCAGACGTAATCTGCCGCCAAAATTTTGCGGTC-TCCGCATTACTGGATAACTTGGCGAAACGCCAAGCTAATACATGAACCAATCGGACGCTCTCTT--TTTCTATGTCGCGGCT-TGTGT-----------------------------------TTACGCACTTGTCGTGGCGATGGGACGTCCAGCGAATGAATGAAATTAG--AACCAACGCCTCCACCCGGGGGCAGTAACACTCAGACGTGTTGA---------------------------CTCAATTCATTCCGTGCGAAAGCCGAGCCTTGT--TGCTCGGCGTCTACTGACGAACAACTGCCCTATCAGCCAGTGATGGCCGTGTAG---TGGACTGCCATGGCGTTGACGGGAGCGGGGGATTAGGGTTCGATTCCGGAGAGGGAGCCTGAGAAATAGCTACCACTTCTACGGAGGGCAGCA-------------GGCG-CGCAAATTGCCCAATGTCGAAAAAATACGATGAGGCA-GCGAAAAGAAATAGAGCCGACCGTG-CCCT-AGTGCATGGTTGTTTTCAATGGGGGATACTCAAACCCATCC-AATATCGAGTAACAATTGGAGGACAAGTCTGGTGCCAGCACCCGCGGTAATTCCAGCTCCAAAAGCGTATAT------TAATGCTGTTGCTGTTAAAGGGTTCGTAGTTGAACTGTGGGCCACGTAGTTTTGTGCCGTGCCAGTC-------CCGTCCACCTCGGACG----TGTTTT-GACCCACGCCCTCGTGGCCCGTGAACACACTCAGATACAAGAAACACGGGAGCGGCTCCTCC--CCACTTTCACGCAT-GTCATGCATGCGAGG-GGG--CGTCCGTGAATTTTACTGTGACCAAAAAAGTGCGACCAAAGCA-GTCTGC--CGACTTGAATTACAAAGCATGGGATAACGA-AGCATC---AGCCCTGGGGCCACCGTTTCGGCTTTTGTTGGTTTT-TGAAGTCCTTGGGAGATTATGGGGCCGC-GTGCCTTGGGTCGGTGTTTCGTGTCTCATTTTTGTG---------GCG------------------------------------------------------CGCA------------------------------CATT--------------------------------------CGGCTCTT-----------------------------------------------CGTGATGTTTTTTTACATTCATTGCGACGCGCGGCTTCCAGGAATGAAGGAGGGTAGTTCGG-GGGAGAACGTAC-TGGTGCGTCAGAGGTGAAATTCTTAGA--CCGCACCAAGACGAACTACAGCGAAGGCATTCTTCAAGGATACCTTCCTCAATCATG--AACCAAAGTGTGGGGATCAAAGATG-ATTAGAGACCATTGTAGTCCACA---CTGCAA-ACCATGACACCCATGA-ATTGGGGAACAT---------CATTGGGTGCCCGTGTG-GCGGCCTTTTGTGCCGACCCTCGGC--------------------------------------------------------------------------CCCAATTTATTTATCAATTTACGTGCCTATTCTATCACCCCCGGTTCCC----T----CTTTTGAGGTTCTTCCGGGGTTTTTTACGGGAATATCCTCAGCACG--TTTCTTACTTCTTCACGCGAAAGCTTGGAGGTTACAGTCTCAGGGG-----GGAGTACGTTCGCAAGAGTGAAACTTAAAGAAATTGACGGA---ATGGCACCACAAGACGTGGAGCGTGCGGTTTAATTTGACTCAACACGGGGAACTTTA-CCAGATCCGGACAGGGTGAGGATTGACAGATGGAGTGTTCTTTCTCGATCCCCTGAATGGTGGTGCATGGCCGCTTTTGGTCGGTGGAGTGATTTGTTT-GGTTGATTCCGTCAACGG--ACGAGATCCAAGCTGCCCAGTAGGTGCCGGGATTGTCCACACAGGACAGCAGTCCCTCCGGCGGGGATTTTTTCCC----------------CAACGGTGGTCGTC-------------ATCCTTCTTTTTACAGGCCCCTACTCTGCGGGATTCCT---TGCTTTTCGCGCAAGG------TGAGATTTTGGGCAACAGCAGGTCTGTGATGCTCCTCAATGTTCTGGGCGACACGCGCACTACAATGTCAGTGAGAACAAGAGTCCGAGCGGCACTTCACAATGTCGCTCCCGCTTGATCAAAAGAGCGGGGAAACCACG--------GAATCACGTAGACCCACTTGGGACCGAGTATTGCAATTATTGGTCGCGCAACGAGGAATGTCTCGTAGGCGCA--GCT-CATC----AAACTGTGCCGATTACGTCCCTGCCATTTGTACACACCGCCCGTCGTTGTTTTCGATGATGGTGCAATACAGGTGATCGGACCGTCGCTC-------GTCTC-GGGCGACCGAAAGTTCACCGATATTGCTTCAATAGAGGAAGC------------------AAAAG-------------------TCGTAACAAGGTAGCTGTAGGTGAACCTGCAGCTGGATCATTT--------------------------------------------------------------------------------------------------------------------------------------------------------------------------------------------------------------------------------------------------------------------------------------------------------------------------------------------------------------------------------------------------------------------------------------------------------------------------------------------------------------------------------------------------------------------------------------------------------------------------------------------------------------------------------------------------------------------------------------------------------------------------------------------------------------------------------------------------------------------------------------------------------------------------------------------------------------------------------------------------------------------------------------------------------------------------------------------------------------------------------------------------------------------------------------------------------------------------------------------------------------------------</ns2:sequence><ns2:name>KY114575.1_Trypanosoma_evansi_isolate_DJ3_18S_ribosomal_RNA_gene,_complete_sequence</ns2:name></ns2:Sequence><ns2:Sequence dsseqid="sq474" id="sq473"><ns2:sequence>-------------------------------------------------------------------------------------------------------------------------------------------------------------------------------------------------------------------------------------------------------------------------------------------------------------------------------------------------------------------------------------------------GATCTGGTTGATTCTGCCAGTAGTCATATGCTTGTTTCAAGGACTTAGCCATGCATGCCT-AGAATCACT-GCATTG-CAGGAATCTGCGCATGGCTCATTACATCAGACGTAATCTGCCGCCAAAATTTTGCGGTC-TCCGCATTACTGGATAACTTGGCGAAACGCCAAGCTAATACATGAACCAATCGGACGCTCTCTT--TTTCTATGTCGCGGCT-TGTGT-----------------------------------TTACGCACTTGTCGTGGCGATGGGACGTCCAGCGAATGAATGAAATTAG--AACCAACGCCTCCACCCGGGGGCAGTAACACTCAGACGTGTTGA---------------------------CTCAATTCATTCCGTGCGAAAGCCGAGCCTTGT--TGCTCGGCGTCTACTGACGAACAACTGCCCTATCAGCCAGTGATGGCCGTGTAG---TGGACTGCCATGGCGTTGACGGGAGCGGGGGATTAGGGTTCGATTCCGGAGAGGGAGCCTGAGAAATAGCTACCACTTCTACGGAGGGCAGCA-------------GGCG-CGCAAATTGCCCAATGTCGAAAAAATACGATGAGGCA-GCGAAAAGAAATAGAGCCGACCGTGCCCT--AGTGCATGGGTGTTTTCAATGGGGGATACTCAAACCCATCCAATATTCGAGTAACAATTGGAGGACAAGTCTGGTGCCAGCACCCGCGGTAATTCCAGCTCCAAAAGCGTATAT------TAATGCTGTTGCTGTAA-AGGGTTCGTAATTGAACTGTGGGCCACGTAGTTTTGTGCCGTGCCAGTC-------CCGTCCCCCTCGGACG----TGTTTTTGACCCACGCCCTCGTGGCCCGTGAACACACTCAGATACAAAAAAACCGGAGCGGGTCCTC-----TCACTTTCACGCATGTCATGCATGCGAGG-GGG--CGTCCGTGAATTTTACTGTGACCAAAAAAGTGCGACCAAAGCA-GTCTGC--CGACTTGAGTTACAAAGCATGGGATAACGA-AGCATC---AGCCCTGGGGCCACCGTTTCGGCTTTTGTTGGTTTT-AGAAGTCCTTGGGAGATTATGGGGCCGC-GTGCCTTGGGTCGGTGTTTCGTGTCTCATTTTTGTG---------GCG------------------------------------------------------CGCA------------------------------CATT--------------------------------------CGGCTCTT-----------------------------------------------CGTGATGTTTTTTTACATTCATTGCGACGCGCGGCTTCCAGGAATGAAGGAGGGTAGTTCGG-GGGAGAACGTAC-TGGTGCGTCAGAGGTGAAATTCTTAGA--CCGCACCAAGACGAACTACAGCGAAGGCATTCTTCAAGGATACCTTCCTCAATCAAG--AACCAAAGTGTGGGGATCAAAGATG-ATTAGAGACCATTGTAGTCCACA---CTGCAA-ACCATGACACCCATGAATTGGGGAACATC---------CATTGGGTGCCCGTGTG-GCGGCCTTTTGTGCCGACCCTCGGC--------------------------------------------------------------------------CCCAATTTATTTATCAATTTACGTGCCTATTCTATCACCCCCGGTTCCC----T----CTTTTGAGGTTCTTCCGGGGTTTTTTACGGGAATATCCTCAGCACG--TTTCTTACTTCTTCACGCGAAAGCTTGGAGGTTACAGTCTCAGGGG-----GGAGTACGTTCGCAAGAGTGAAACTTAAAGAAATTGACGGA---ATGGCACCACAAGACGTGGAGCGTGCGGTTTAATTTGACTCAACACGGGGAACTTTACCAGATCCCGGACAGGGTGAGGATTGACAGATGGAGTGTTCTTTCTCGATCCCCTGAATGGTGGTGCATGGCCGCTTTTGGTCGGTGGAGTGATTTGTTT-GGTTGATTCCGTCAACGG--ACGAGATCCAAGCTGCCCAGTAGGTGCCGGGATTGTCCACACAGGACAGCAGTCCCTCCGGCGGGGATTTTTTCCC----------------CAACGGTGGTCGTC-------------ATCCTTCTTTTTACAGGCCCCTTCTCTGCGGGATTCCT---TGCTTTTCGCGCAAGG------TGAGATTTTGGGCAACAGCAGGTCTGTGATGCTCCTCAATGTTCTGGGCGACACGCGCACTACAATGTCAGTGAGAACAAGAGTCCGAGCGGCACTTCACAATGTCGCTCCCGCTTGATCAAAAGAGCGGGGAAACCACG--------GAATCACGTAGACCCACTTGGGACCGAGTATTGCAATTATTGGTCGCGCAACGAGGAATGTCTCGTAGGCGCA--GCT-CATC----AAACTGTGCCGATTACGTCCCTGCCATTTGTACACACCGCCCGTCGTTGTTTCCGATGATGGTGCAATACAGGTGATCGGACCGTCGCTC-------GTCTC-GGGCGACCGAAAGTTCACCGATATTGCTTCAATAGAGGAAGC------------------AAAAG-------------------TCGTAACAAGGTAGCTGTAGGTGAACCTGCAGCTGGATCATTT--------------------------------------------------------------------------------------------------------------------------------------------------------------------------------------------------------------------------------------------------------------------------------------------------------------------------------------------------------------------------------------------------------------------------------------------------------------------------------------------------------------------------------------------------------------------------------------------------------------------------------------------------------------------------------------------------------------------------------------------------------------------------------------------------------------------------------------------------------------------------------------------------------------------------------------------------------------------------------------------------------------------------------------------------------------------------------------------------------------------------------------------------------------------------------------------------------------------------------------------------------------------------</ns2:sequence><ns2:name>AY904050.1_Trypanosoma_evansi_18S_ribosomal_RNA_gene,_complete_sequence</ns2:name></ns2:Sequence><ns2:Sequence dsseqid="sq476" id="sq475"><ns2:sequence>-------------------------------------------------------------------------------------------------------------------------------------------------------------------------------------------------------------------------------------------------------------------------------------------------------------------------------------------------------------------------------------------------GATCTGGTTGATTCTGCCAGTAGTCATATGCTTGTTTCAAGGACTTAGCCATGCATGCCTCAGAATCACT-GCATTG-CAGGAATCTGCGCATGGCTCATTACATCAGACGTAATCTGCCGCCAAAATTTTGCGGTC-TCCGCATTACTGGATAACTTGGCGAAACGCCAAGCTAATACATGAACCAATCGGACGCTCTCTT--TTTCTATGTCGCGGCT-TGTGT-----------------------------------TTACGCACTTGTCGTGGCGATGGGACGTCCAGCGAATGAATGAAATTAG--AACCAACGCCTCCACCCGGGGGCAGTAACACTCAGACGTGTTGA---------------------------CTCAATTCATTCCGTGCGAAAGCCGAGCCTTGT--TGTTCGGCGTCTACTGACGAACAACTGCCCTATCAGCCAGTGATGGCCGTGTAG---TGGACTGCCATGGCGTTGACGGGAGCGGGGGATTAGGGTTCGATTCCGGAGAGGGAGCCTGAGAAATAGCTACCACTTCTACGGAGGGCAGCA-------------GGCG-CGCAAATTGCCCAATGTCGAAAAAATACGATGAGGCA-GCGAAAAGAAATAGAGCCGACCGTGGCCCT-AGTGCATGGTTGTTTTCAATGGGGGATACTCAAACCCATCC-AATATCGAGTAACAATTGGAGGACAAGTCTGGTGCCAGCACCCGCGGTAATTCCAGCTCCAAAAGCGTATAT------TAATGCTGTTGCTGTTAAAGGGTTCGTAATTGAACTGTGGGCCACGTAATTTTGTGCCGTGCCAGTC-------CCGTCCCCCTCGGACG----TGTTTT-GACCCACGCCCTCGTGGCCCGTGAACACCCTCAGATACAAGAAACACGGGAGCGGGTCCTCC--TCACTTTCACGCATGGTCATGCATGCGAGG-GGG--CGTCCGTGAATTTTACTGTGACCAAAAAAGTGCGACCAAAGCA-GTCTGC--CGACTTGAATTACAAAGCATGGGATAACGA-AGCATC---AGCCCTGGGGCCACCGTTTCGGCTTTTGTTGGTTTT-AGAAGTCCTTGGGAGATTATGGGGCCGC-GTGCCTTGGGTCGGTGTTTCGTGTCTCATTTTTGTG---------GCG------------------------------------------------------CGCA------------------------------CATT--------------------------------------CGGCTCTT-----------------------------------------------CGTGATGTTTTTTTACATTCATTGCGACGCGCGGCTTCCAGGAATGAAGGAGGGTAGTTCGG-GGGAGAACGTAC-TGGTGCGTCAGAGGTGAAATTCTTAGA--CCGCACCAAGACGAACTACAGCGAAGGCATTCTTCAAGGATACCTTCCTCAATCAAG--AACCAAAGTGTGGGGATCAAAGATG-ATTAGAGACCATTGTAGTCCACA---CTGCAA-ACCATGACACCCATGGAATTGGGGAACAT---------CATTGGGTGCCCGTGTG-GCGGCCTTTTGTGCCGACCCTCGGC--------------------------------------------------------------------------CCCAATTTATTTATCAATTTACGTGCCTATTCTATCACCCCCGGTTCCC----T----CTTTTGAGGTTCTTCCGGGGTTTTTTACGGGAATATCCTCAGCACG--TTTCTTACTTCTTCACGCGAAAGCTTGGAGGTTACAGTCTCAGGGG-----GTAGTACGTTCGCAAGAGTGAAACTTAAAGAAATTGACGGA---ATGGCACCACAAGACGTGGAGCGTGCGGTTTAATTTGACTCAACACGGGGAACTTTA-CCAGATCCGGACAGGGTGAGGATTGACAGATGGAGTGTTCTTTCTCGATCCCCTGAATGGTGGTGCATGGCCGCTTTTGGTCGGTGGAGTGATTTGTTT-GGTTGATTCCGTCAACGG--ACGAGATCCAAGCTGCCCAGTAGGTGCCGGGATTGTCCACACAGGACAGCAGTCCCTCCGGCGGGGATTTTTTCCC----------------CAACGGTGGTCGTC-------------ATCCTTCTTTTTACAGGCCCCTTCTCTGCGGGATTCCT---TGCTTTTCGCGCAAGG------TGAGATTTTGGGCAACAGCAGGTCTGTGATGCTCCTCAATGTTCTGGGCGACACGCGCACTACAATGTCAGTGAGAACAAGAGTCCGAGCGGCACTTCACAATGTCGCTCCCGCTTGATCAAAAGAGCGGGGAAACCACG--------GAATCACGTAGACCCACTTGGGACCGAGTATTGCAATTATTGGTCGCGCAACGAGGAATGTCTCGTAGGCGCA--GCT-CATC----AAACTGTGCCGATTACGTCCCTGCCATTTGTACACACCGCCCGTCGTTGTTTCCGATGATGGTGCAATACAGGTGATCGGACCGTCGCTC-------GTCTC-GGGCGACCGAAAGTTCACCGATATTGCTTCAATAGAGGAAGC------------------AAAAG-------------------TCGTAACAAGGTAGCTGTAGGTGAACCTGCAGCTGGATCATTT--------------------------------------------------------------------------------------------------------------------------------------------------------------------------------------------------------------------------------------------------------------------------------------------------------------------------------------------------------------------------------------------------------------------------------------------------------------------------------------------------------------------------------------------------------------------------------------------------------------------------------------------------------------------------------------------------------------------------------------------------------------------------------------------------------------------------------------------------------------------------------------------------------------------------------------------------------------------------------------------------------------------------------------------------------------------------------------------------------------------------------------------------------------------------------------------------------------------------------------------------------------------------</ns2:sequence><ns2:name>AY912269.1_Trypanosoma_evansi_evansi_strain_Sam_18S_ribosomal_RNA_gene,_partial_sequence</ns2:name></ns2:Sequence><ns2:Sequence dsseqid="sq478" id="sq477"><ns2:sequence>--ATCTGGTTGATTCTGCCAGTAGTCATATGCTTGTTTCAAGGACTTAGCCATGCATGCCTCAGAATCACTGCAT-TGCAGGAATCTGCGCATGGCT-CATTACATCAGACGTAATCTGCCGCAAAAATCTTGC-GGTCTCCGCAACATTGGATAACTTGGCGAAACGCCAAGCTAATACATGAACCAACCGGATGTTCTCTGTTCCGGCGGT-----GGGGCAACCCCTCACCGCCATGGGACGTCCAGCGAATGAATGAAAGTAAAACCAATGCCTTCACCGGC--AGTAACACC-CAGAAGTGTTGATTCAATTCATTCCGTGCGAAAGCTGGGTTT-CTTACCTGGCGTCTTTTGACGAACAACTGCCCTATCAGCCAGCGATGGCCGTGTAGTGGACTGCCATGGCGTTGACGGGAGCGGGGGATTAGGGTTCGATTCCGGAGAGGGAGCCTGAGAA------------ATAGCTACCACTTCTACGGAGGGCAGCAGGCGCGCAAATTGCCCAATG-TCAAAAAAAAACGATGAGGCAGCGAAAAGAAATAGAGCCGACAGTGCTT---TGCATTGTCGTTTTCAATGGGGGATATTTAAACCCATCCAAAATCGAGTAACAATTGG---AGGACAAG-TC-TGGTGCCAGCACCCGCGGTAATTCCAGCTCCAAAAGCGTA---------TATTAATGCTGTT--------GCTGTTAAAGGGTTCGTAGTTGAATTGTGGGCCTTCGAGGCGCA-ATGGTTTAGTCCCGTCCACTTCGGATTGGTGACCCATGCCCTTGAGGTCCGTGAACACTCTCA----------------------------------------------------------------------------------------------------------------------------------------------------------------------------------------------------------------------------------------------------------------------------------------------------------------------------------------------------------------------------------------------------------------------------------------------------------------------------G--AAACA----AAAAAC----ACGGGA-GTGGTACCTTTCTGA-TTTCCGCATGTCATGCATGCCA-G-GGGGCGCCCGTG-ATTTTTACTGTGACTAAAAAAGTGTGACCAAAGCA-GTCATT--CGACTTGAATTAGAAAGCATGGGATAACAA-AGGAGC---AGCCTATGGGCCACCGTTTCGGCTTTTGTTGGTTTT-AAAAGTCCATTGGAGATTATGGGGCAGT-GTGACAAGCGGCCGGGTGGTTTCCCCCTTCAATGGG-----GGACACT--------------------------------------CGTCGCCTTTGTGGGAAATCCGCGTCGGTGGCGCCGTGTTGTGTGTG-----CTTGCGTGCGT------------------GCGTTTCGGC-------------------------------GCACG-----TGTCTCTCGCCACGCACACACGCCGCCTTCGCCTTCCCGCAACTCACGGCATCCAGGAATGAAGGAGGGTAGTTCGG-GGGAGAACGTACTG-GTGCGTCAGAGGTGAAATTCTTAGA-CCGCACC-AAGACGAACTACAGCGAAGGCATTCTTCAAGGATACCTTCCTCAATCAAG--AACCAAAGTGTGGGGATCGAAGATG-ATTAGAGACCATTGTAGTCCACA---CTGCAA-ACGATGACACCCATGAATTGGGGAGTTTT---------TGGTCGTTAGGCGAGGTCGGGTTCATCTCGCT------------------------------------------------------------------------------CCTCGTCTCGCCAATGAATATCAATTTACGTGCATATTCTTTACGGTCC--------------CCGCTCTCTG---TAGCGGAGGCCTTTAACGGGAATATCCTCAGCACGTTATCTGACTTCT-TCACGCGAAAGCTTTGAGGTTACAGTCTCAGGGGGGAGTACGTT-C----GCAAGAGTGAAACTTAAAGAAATTGACGGA---ATGGCACCACAAGACGTGGAGCGTGCGGTTTAATTTGACTCAACACGGGGAACTTTA-CCAGATCCGGACAGGGTGAGGATTGACAGATTGAGTGTTCTTTCTCGATCCCCTGAATGGTGGTGCATGGCCGCTTTTGGTCGGTGGAGTGATTTGTTT-GGTTGATTCCGTCAACGG--ACGAGATCCAAGCTGCCCAGTAGGATTCAGAATTGCCCATAGGATAGCAATCCCTTCCGCGGGTTTTACCCAAG-----------------------------------------GGGGGGCGGTATTCGTTTGTATCC-TTCTCTGCGGGATTCCT---TGTT--TCGCGCAAGG------TGAGATTTTGGGCAACAGCAGGTCTGTGATGCTCCTCAATGTTCTGGGCGACACGCGCACTACAATGTCAGTGAGAACAAGAAAAACGACTC---------TTGTCGGACCTACTTGATCAAAAGAGTGGGAAAACCCCG--------GAATCACGTAGACCCACTTGGGACCGAGTATTGCAATTATTGGTCGCGCAACGAGGAATGTCTCGTAGGCGCAGCTCATCAA-----ACTGTGCCGA--TTACGTCCCTGCCATTTGTACACACCGCCCGTCGTTGTTTCCGATGATGGTGCAATACAGGTGATCGGACAGTCGAGT-------GTCTCACT-TGACCGAAAGTTCACCGATATTTCTTCAATAGAGGAAGCAAAAGTCGT-------------------------------------AACAAGGTAGCTGTAGGTGAACCTGCAGCTGGATCATTT--------------------------------------------------------------------------------------------------------------------------------------------------------------------------------------------------------------------------------------------------------------------------------------------------------------------------------------------------------------------------------------------------------------------------------------------------------------------------------------------------------------------------------------------------------------------------------------------------------------------------------------------------------------------------------------------------------------------------------------------------------------------------------------------------------------------------------------------------------------------------------------------------------------------------------------------------------------------------------------------------------------------------------------------------------------------------------------------------------------------------------------------------------------------------------------------------------------------------------------------------------------------------</ns2:sequence><ns2:name>XR_003828665.1_Trypanosoma_conorhini_18S_ribosomal_RNA_(Tco025E_06706),_rRNA</ns2:name></ns2:Sequence><ns2:Sequence dsseqid="sq480" id="sq479"><ns2:sequence>------------------------------------------------------------------------------------------------------------------------------------------------------------------------------------------------------------------------------------------------------------------------------------------------------------------------------------------------------------------------------------------------------------------------------------------------------------------------------------ATCTGCGCATGGCTCATTACATCAGACGTAATCTGCCGCAAAAATGTTGCGGTT-TCCGCAAGATTGGATAACTTGGCGAAACGCCAAGCTAATACATGAACCAACGGGACGCTCTCTG--TTCC---GGCGGTGGG-G---T----------------------------------------ACCCCCTCACCGTTATGGGACGTCCGGCGAATGAATGAAAGTAA--AACCA----ACGCCTTCACAGGCAGTAACACCCAGAAGTGTTGA---------------------------CTCAATTCATTCCGTGCGAAAGCTGGGT-TTGTCTGGTCCGGCGTCTTTTGACGAACAACTGCCCTATCAGCCAGTGATGGCCGTGTAG---TGGACTGCCATGGCGTTGACGGGAGCGGGGGATTAGGGTTCGATTCCGGAGAGGGAGCCTGAGAAATAGCTACCACTTCTACGGAGGGCAGCA-------------GGCG-CGCAAATTGCCCAATGTCGAGAAAAAA-GATGAGGCA-GCGAAAAGAAATAGAGCCGACAGTGCATT-CATTGCATTGTCGTTTTCAATGGGGGATATTTAAACCCATCC-AATATCGAGTAACAATTGGAGGACAAGTCTGGTGCCAGCACCCGCGGTAATTCCAGCTCCAAAAGCGTATAT------TAATGCTGTTGCTGTTAAAGGGTTCGTAGTTGAATTGTGGGCCTTCTTTTTGAGGTGCAATGGTTT---TGT-CCCGTCCACCTCGGACCGGT--------GACCCATGCCCTTGGGGTCCGT--GAACACTCGGAAACAAGAAACACGGGAGCGGTTCCT-C----CTGATTCTCGCATGTCATGCATGCCAGG-GGC--GCCCGTGATTTTTTACTGTGACTAAAAAAGTGTGACCAAAGCA-GTCATT--CGACTTGAATTAGCAAGCATGGGATAACAA-AGGAGC---AGCCTTTGGGCCACCGTTTCGGCTTTTGTTGGTTTT-AAAAGTCCATTGGAGATTATGGGGCTGT-GCGACAAGCGGCTGGGCGTCCCCTTTTTTACTTTCCGCCTTCTCCCAACGTCCATACACACATCTGTGT------------------------GTGT-----GTGCCG----CGGGGTTG-----------------------------------CGGAAATGTGGGGGGCCGCCCGTCGCCTTTGGGGGTTCAT-----TTTTTTCTCGCGCCGCATGCGTCTC--TTTTGCACGTACGCAGC-GCGTGGTTCCCTCAACTCTCGGCATCCAGGAATGAAGGAGGGTAGTTCGG-GGGAGAACGTAC-TGGTGCGTCAGAGGTGAAATTCTTAGA--CCGCACCAAGACGAACTACAGCGAAGGCATTCTTCAAGGATACCTTCCTCAATCAAG--AACCAAAGTGTGGGGATCGAAGATG-ATTAGAGACCATTGTAGTCCACA---CTGCAA-ACGATGACACCCATGAATTGGGGAGTTTT---------TGGTCGTGG-CAGGGCG-CGCGTCGGGCTCCTCTCTTTC--TTTTCCAAGAA--GA-----------------------------GAGTCCCGCCGTCTTGCGA--TTCCTTTTGCCGCGCCAATTGACATCAATTTACGTGCATATTCTTTTTG----------GCCGTTCTC---CCTCACGGGGGTCGGTCTTTTTCAACGGGAATATCCTCAGCACG-TTTTCTTACTTCTTCACGCGAAAGCTTTGAGGTTACAGTCTCAGGG-G----GGAGTACGTTCGCAAGAGTGAAACTTAAAGAAATTGACGGA---ATGGCACCACAAGACGTGGAGCGTGCGGTTTAATTTGACTCAACACGGGGAACTTTA-CCAGATCCGGACAGAATGAGGATTGACAGATTGAGTGTTCTTTCTCGATTCTCTGAATGGTGGTGCATGGCCGCTTTTGGTCGGTGGAGTGATTTGTTT-GGTTGATTCCGTCAACGG--ACGAGATCCAAGCTGCCCAGTAGGATTCAGAATTGCCCATAGGATAGCAATACCCTCCGCGGGTTTTACCC----------------------------------------AAGGAGGGGACGGCATTCACTCGGTATCCTTCTCTGCGGGA-TTCC---TTGT-TTCGCGCAAGG------TGAGATTTTGGGCAACAGCAGGTCTGTGATGCTCCTCAATGTTCTGGGCGACACGCGCACTACAATGTCAGTGAGAACAAGAAAAACGACTC---------GCGTCGGACCTACTTGATCAAAAGAGTGGGAAAACCACG--------GAATCACATAGACCCACTTGGGACCGAGTATTGCAATTATTGGTCGCGCAACGAGGAATGTCTCGTAGGCGCA--GCT-CATC----AAACTGTGCCGATTACGTCCCTGCCATTTGTACACACCGCCCGTCGTTGTTTCCGATGATGGTGCAATACAGGTGATCGGACAGTCGGGC-------GTCAC-GCCTGACCGAAAGTTCACCGATATTTCTTCAATAGAGGAAGC------------------AAAAG-------------------TCGTAACAAGGTAGCTGTAGGTGAACCTGCCAGCTGGATCATT--------------------------------------------------------------------------------------------------------------------------------------------------------------------------------------------------------------------------------------------------------------------------------------------------------------------------------------------------------------------------------------------------------------------------------------------------------------------------------------------------------------------------------------------------------------------------------------------------------------------------------------------------------------------------------------------------------------------------------------------------------------------------------------------------------------------------------------------------------------------------------------------------------------------------------------------------------------------------------------------------------------------------------------------------------------------------------------------------------------------------------------------------------------------------------------------------------------------------------------------------------------------------</ns2:sequence><ns2:name>EU095837.1_Trypanosoma_cascavelli_isolate_425_18S_ribosomal_RNA_gene,_partial_sequence</ns2:name></ns2:Sequence><ns2:Sequence dsseqid="sq482" id="sq481"><ns2:sequence>TGATCTGGTTGATTCTGCCAGTAGTCATATGCTTGTTTCAAGGACTTAGCCATGCATGCCTCAGAATCACTGCAT-TGCAGGAATCTGCGCATGGCT-CATTACATCAGACGTAATCTGCCGCAAAAATCTTGC-GGTCTCCGCAACATTGGATAACTTGGCGAAACGCCAAGCTAATACATGAACCAACCGGATGTTCTCTGTTTCGGCGGT-----GGGGCAA---CTCGCCGCCATGGGATGTCCAGCGAATGAATGAAAGA-AAACCAATGCCTTCACCGGC--AGTAACACC-CAGAAGTGTTGATTCAATTCATTCCGTGCGAAAGCTGGGTTT-T-TTCCTGGCGTCTTTTGACGAACAACTGCCCTATCAGCCAGCGATGGCCGTGTAGTGGACTGCCATGGCGTTGACGGGAGCGGGGGATTAGGGTTCGATTCCGGAGAGGGAGCCTGAGAA------------ATAGCTACCACTTCTACGGAGGGCAGCAGGCGCGCAAATTGCCCAATG-TCAAAAAAAAACGATGAGGCAGCGAAAAGAAATAGAGCCGACAGTGCTT---TGCATTGTCGTTTTCAATGGGGGATATTTAAACCCATCCAAAATCGAGTAACAATTGG---AGGACAAG-TC-TGGTGCC-------------------------------------------------------------------------------------------------------------------------------------------------------------------------------------------------------------------------------------------------------------------------------------------------------------------------------------------------------------------------------------------------------------------------------------------------------------------------------AGCACCCGCGGTAATTCCAGCTCCAAAAGCGTATAT------TAATGCTGTTGCTGTTAAAGGGTTCGTAGTTGAATTGTGGGCCTTCGAGGCGCAATGGTTTAGTCCC---------GTCCACTTCGGATTGGTGACCC--ATGCCCTTGAGGTCCGTGAACACTCAG--AAACA----AAAAAC----ACGGGA-GTGGTACCTCTCTGA-TTTTCGCATGTCATGCATGCCA-G-GGGGCGCCCGTGATTTTTTACTGTGACTAAAAAAGTGTGACCAAAGCA-GTCATT--CGACTTGAATTAGAAAGCATGGGATAACAA-AGGAGC---AGCCTATGGGCCACCGTTTCGGCTTTTGTTGGTTTT-AAAAGTCCATTGGAGATTATGGGGCAGT-GTGACAAGCGGCTGGGTGATTTCC-CCTTCAATGGG-----GTACACT--------------------------------------CGTCGCCTTTGTGGGAAATCAGTGACGGTAGTGCTGCTGTATTGTTT----G-TTGTACGTATGT---CTGGACACCTTTTCGGTGCCCAG-------------------------------GCCGA-----CGTACGGCGCATTACACACACACTGCCTTCGCCTTCCCTCAACTCACGGCATCCAGGAATGAAGGAGGGTAGTTCGG-GGGAGAACGTACTG-GTGCGTCAGAGGTGAAATTGTTAGA-CCGCACC-AAGACGAACTACAGCGAAGGCATTCTTCAAGGATACCTTCCTCAATCAAG--AACCAAAGTGTGGGGATCGAAGATG-ATTAGAGACCATTGTAGTCCACA---CTGCAA-ACGATGACACCCATGAATTGGGGAGTTTT---------TGGTCGTTAGGCAAGGTCGAGTTCACCTCGCT------------------------------------------------------------------------------CCTTGTCTCGCCAATGAATATCAATTTACGTGCATATTCTTTATGGTCC--------------TCTCGCTCTC---GC-GGGAGACCTTTAACGGGAATATCCTCAGCACGTTATCTGACTTCT-TCACGCGAAAGCTTTGAGGTTACAGTCTCAGGGGGGAGTACGTT-C----GCAAGAGTGAAACTTAAAGAAATTGACGGA---ATGGCACCACAAGACGTGGAGCGTGCGGTTTAATTTGACTCAACACGGGGAACTTTA-CCAGATCCGGACAGGGTGAGGATTGACAGATTGAGTGTTCTTTCTCGATCCCCTGAATGGTGGTGCATGGCCGCTTTTGGTCGGTGGAGTGATTTGTTT-GGTTGATTCCGTCAACGG--ACGAGATCCAAGCTGCCCAGTAGGATTCAGAATTGCCCATAGGATAGCAATCCCTTCCGCGGGTTTTACCTAAG-----------------------------------------GGGGGGCGGTATTCGTTTGTATCC-TTCTTTGCGGGATTCCT---TGTT--TCGCGCAAGG------TGAGATTTTGGGCAACAGCAGGTCTGTGATGCTCCTCAATGTTCTGGGCGACACGCGCACTACAATGTCAGTGAGAACAAGAAAAACGACGC---------TTGTCGGACCTACTTGATCAAAAGAGTGGGAAAACCCCG--------GAATCACGTAGACCCACTTGGGACCGAGTATTGCAATTATTGGTCGCGCAACGAGGAATGTCTCGTAGGCGCAGCTCATCAA-----ACTGTGCCGA--TTACGTCCCTGCCATTTGTACACACCGCCCGTCGTTGTTTCCGATGATGGTGCAATACAGGTGATCGGACAGTCGAGT-------GTCTCATT-CGACCGAAAGTTCACCGATATTTCTTCAATAGAGGAAGCAAAAGTCGT-------------------------------------AACAAGGTAGCTGTAGGTGAACCTGCAGCTGGATCA-----------------------------------------------------------------------------------------------------------------------------------------------------------------------------------------------------------------------------------------------------------------------------------------------------------------------------------------------------------------------------------------------------------------------------------------------------------------------------------------------------------------------------------------------------------------------------------------------------------------------------------------------------------------------------------------------------------------------------------------------------------------------------------------------------------------------------------------------------------------------------------------------------------------------------------------------------------------------------------------------------------------------------------------------------------------------------------------------------------------------------------------------------------------------------------------------------------------------------------------------------------------------------</ns2:sequence><ns2:name>FJ900242.2_Trypanosoma_rangeli_isolate_TryCC_643_18S_ribosomal_RNA_gene,_complete_sequence;_kinetoplast</ns2:name></ns2:Sequence><ns2:Sequence dsseqid="sq484" id="sq483"><ns2:sequence>-------------------------------------------------------------------------------------------------------------------------------------------------------------------------------------------------------------------------------------------------------------------------------------------------------------------------------------------------------------------------------------------------GATCTGGTTGATTCTGCCAGTAGTCATATGCTTGTTTCAAGGACTTAGCCATGCATGCCTCAGAATCACT-GCATTG-CAGGAATCTGCGCATGGCTCATTACATCAGACGTAATCTGCCGCAAAAATGTTGCGGTC-TCCGCAAGATTGGATAACTTGGCGAAACGCCAAGCTAATACATGAACCAACGGGACGCTCTCTG--TTTT---GGCGGTGGG-G---T----------------------------------------ATCCCCTCACCGTTATGGGACGTCCGGCGAATGAATGAAAGTAA--AACCA----GCGCCTTCACAGGCAGTAACACCCAGAAGTGTTGA---------------------------CTCAATTCATTCCGTGCGAAAGCTGGG--CCATCTGGTCCGGCGTCTTTTGACGAACAACTGCCCTATCAGCCAGTGATGGCCGTGTAG---TGGACTGCCATGGCGTTGACGGGAGCGGGGGATTAGGGTTCGATTCCGGAGAGGGAGCCTGAGAAATAGCTACCACTTCTACGGAGGGCAGCA-------------GGCG-CGCAAATTGCCCAATGTCAAAAAAAAA-GATGAGGCA-GCGAAAAGAAATAGAGCCGACAGTGCATTTTATTGCATTGTCGTTTTCAATGGGGGATATTTAAACCCATCC-AATATCGAGTAACAATTGGAGGACAAGTCTGGTGCCAGCACCCGCGGTAATTCCAGCTCCAAAAGCGTATAT------TAATGCTGTTGCTGTTAAAGGGTTCGTAGTTGAATTGTGGGCCTTCTTTTTGAGGTGCAATGGTTT---TGT-CCCGTCCACCTCGGACCGGT--------GACCCATGCCCTTGGGGTCCGT--GAACACTCGGAAACAAGAAACACGGGAGTGGTTCCT-C----CTGATTCTCGCATGTCATGCATGCCAGG-GGC--GCCCGTGATTTTTTACTGTGACTAAAAAAGTGTGACCAAAGCA-GTCATT--CGACTTGAATTAGCAAGCATGGGATAACAA-AGGAGC---AGCCTTTGGGCCACCGTTTCGGCTTTTGTTGGTTTT-AAAAGTCCATTGGAGATTATGGGGCTGT-GCGACAAGCGGCTGGGCGTCCCCTTTTTAATTTTCCCTCCCTTTGCGTCTCCCCACCCAGCATGCTAAT------------------------TTATTAGT-GTGTCCTGTGCGTGGTGTG----------------------TGTCTCGCGGGTTTCGAAAATGGGGGGCCGCCCGTCGCCTTTGGGGGTTCGTTTA----------------GCAC-CTCTCATATTTTTATATGTCTGGTGTCTGTAGTTCCCTCAACTCTCGGCATCCAGGAATGAAGGAGGGTAGTTCGG-GGGAGAACGTAC-TGGTGCGTCAGAGGTGAAATTCTTAGA--CCGCACCAAGACGAACTACAGCGAAGGCATTCTTCAAGGATACCTTCCTCAATCAAG--AACCAAAGTGTGGGGATCGAAGATG-ATTAGAGACCATTGTAGTCCACA---CTGCAA-ACGATGACACCCATGAATTGGGGAGTTTT---------TGGTCGTCGGCAGGCCA-CGAGCGTCGGGCTTTTTTTTG--T---------------------------------------------CCCGTCGTTTTTCGTGC--GTTCTTTTGCCGCGCCAATTGACATCAATTTACGTGCATATTCTTTTTG----------GTTCCTTCT---CTTTCACGGGGAGGGCCTTTTTTAACGGGAATATCCTCAGCACG-TTTTCTTACTTCTTCACGCGAAAGCTTTGAGGTTACAGTCTCAGGG-G----GGAGTACGTTCGCAAGAGTGAAACTTAAAGAAATTGACGGA---ATGGCACCACAGGACGTGGAGCGTGCGGTTTAATTTGACTCAACACGGGGAACTTTA-CCAGATCCGGACAGAATGAGGATTGACAGATTGAGTGTTCTTTCTCGATTCTCTGAATGGTGGTGCATGGCCGCTTTTGGTCGGTGGAGTGATTTGTTT-GGTTGATTCCGTCAACGG--ACGAGATCCAAGCTGCCCAGTAGGATTCAGAATTGCCCATAGGATAGCAATACCCTCCGCGGGTTTTACCC----------------------------------------AAGGAGGGGATGGCATTCCCT-CGTACCCTTCTCTGCGGGA-TTCC---TTGT-TTCGCGCAAGG------TGAGATTTTGGGCAACAGCAGGTCTGTGATGCTCCTCAATGTTCTGGGCGACACGCGCAMTACAATGTCAGTGAGAACAAGAAAAACGACTC---------GCGTCGGACCTACTTGATCAAAAGAGTGGGAAAACCACG--------GAATCACATAGACCCACTTGGGACCGAGTATTGCAATTATTGGTCGCGCAACGAGGAATGTCTCGTAGGCGCA--GCT-CATC----AAACTGTGCCGATTACGTCCCTGCCATTTGTACACACCGCCCGTCGTTGTTTCCGATGATGGTGCAATACAGGTGATCGGACAGTCGGGC-------GTCTC-GCCTGACCGAAAGTTCACCGATAT---------------------------------------------------------------------------------------------------------------------------------------------------------------------------------------------------------------------------------------------------------------------------------------------------------------------------------------------------------------------------------------------------------------------------------------------------------------------------------------------------------------------------------------------------------------------------------------------------------------------------------------------------------------------------------------------------------------------------------------------------------------------------------------------------------------------------------------------------------------------------------------------------------------------------------------------------------------------------------------------------------------------------------------------------------------------------------------------------------------------------------------------------------------------------------------------------------------------------------------------------------------------------------------------------------------------------------------------------------------------------------</ns2:sequence><ns2:name>MF403111.1_Trypanosoma_lainsoni_isolate_TCC948_18S_ribosomal_RNA_gene,_partial_sequence</ns2:name></ns2:Sequence><ns2:Sequence dsseqid="sq486" id="sq485"><ns2:sequence>--------------------------------------------------------------------------------------------------------------------------------------------------------------------------------------------------------------------------------------------------------------------------------------------------------------------------------------------------------------------------------------------------CTCTGGTTGATTCTGCCAGTAGTCATATGCTTGTTTCAAGGACTTAGCCATGCATGCCTCAGAATCACT-GCAC-TGCAGGAATCTGCGCATGGCTCATTACATCAGACGTAATCTGCCGCAATCACTTTGCGGTCCTCCGCATTACTGGATAACTTGGCGAAACGCCAAGCTAATACATGAGCCA-CCGGGCGCTCCCTG--CTCCGGCGACGGGGCA---ACC-------------------------------------------CGCCGCTAT----GGGACGCCCCGCGAATGAGTGACATTAA--AACCAACGCCCGCT---CAGGGCAGTACCTCGCAGACGTGTTGA---------------------------CTCAATTCATTCCGTGCGAAAG-------CCGGCTCGTCCGGCGTCTTTTGACGAACAACTGCCCTATCAGCCAGTGATGGCCGTGTAG---TGGACTGCCATGGCGTTGACGGGAGCGGGGGATTAGGGTTCGATTCCGGAGAGGGAGCCTGAGAAATAGCTACCACTTCTACGGAGGGCAGCA-------------GGCG-CGCAAATTGCCCAATGTCGAGACAGAACGATGAGGCA-GCGAAAAGAAATAGAGCCGACAG---TGC-TA-CGCATTGTCGTTTTCAATGGGGGATACCCAAACCCATCC-AACATCGAGTAACTATTGGAGGACAAGTCTGGTGCCAGCACCCGCGGTAATTCCAGCTCCAAAAGCGTATAT------TAATGCTGTTGCTGTTAAAGGGTTCGTAGTTGAACTGTGGGCCGCGCTGCCGCCGCGCTCCGCCCC----------ACCCGCAGAGGGTGCGTGGCAC-GCGGCGCGCGCTGCCCGCGAACAC--------TCAGACACAAGCAGCGCGGGAACGC-TTCC---CCAC---ACCACGCGTGTCATGC-ACGCA-C-GGGGCGCCCGCGAGTCTTTACTGTGACTAAAAAAGCGCGACCAAAGCA-GTCCAC--CGGCCTGAATTGCAAAGCATGGGATAACAA-AGCATC---AGCCTCCGGGCCACCGATTCGGCTTTTGTTGGTTTT-AACAGTCCGTTGGAGATTATGGGCCGGC-GCGAGCACGCACCGCGGCATTCCACTCGGAACACGCCGCACG--------------------------------------------------------------------------------------------------------------------------------------------------------------------------------------------------CCCCGCGGCG-CCTCGCGCGTCGCGGCTCGCCGGCCCGGGAATGAAGGAGGGCGGCTCGGGGGAGAACGTAC-TGGCGCGTCAGAGGTGAAATTCTTAGA--CCGCGCCAAGACGAACCACAGCGAAGGCATTCTTCAAGGACGCCTTCCTCAATCAAG--AACCAAAGTGTGGGGATCGAAGATG-ATTAGAGACCATTGTAGTCCACA---CTGCAA-ACGATGACGCCCATGAATTGGGGACCTGT---------GGCCAGCGGCGCCGCCG-GGCTTGCCCGCGCGCGCGCTCGCTC----------------------------------------------------------------------------C-----ACC--AACCATCACGTGCACATTCTTTGGCGC-----------------------GGCTTCGGCC---CCGCCGCTACGGGAATGTCCTC---AGC-AC-GTCTCACTGCCCACGCGAAAGCTTTGAGGTTACAGTCTCAGGGGG----GAGTACG-TTCGCAAGAGTGAAACTTAAAGAAATTGACGGA---ATGGCACCACAAGACGTGGAGCGTGCGGTTTAATTTGACTCAACACGGGGAACTTTA-CCAGATCCGGACAGGGTGAGGATTGACAGATTGAGTGTTCTTTCTCGATCCCCTGAATGGTGGTGCATGGCCGCTTTTGGTCGGTGGAGTGATTTGTTT-GGTTGATTCCGTCAACGG--ACGAGATCCAGGCCGCCCAGTAGGCCCCAGGATCACGCACAGGACAGCAGCACGGTGGCGGGCCCT-CGGGCCCA----------------------------------------ACGCCGTCCGCATCCGGTCGGGGCCTTCTCT-GCG-G-GATT---CCTTGCACGCGCAAGG------TGAGATGCTGGGCAACAGCAGGTCTGTGATGCTCCTCGATGCTCTGGGCGACACGCGCACTACAATGTCAGTGGGAACAAGACACGCGGCT-----------CGCCGCGCCCGCCTGACCAAAAGGGCGGGGAAGCACCG--------GAATCACGTAGACACACTTGGGACCGAGTATTGCAATTATTGGTCGCGCAACGAGGAATGTCTCGTAGGCGCA--GCT-CATC----AAACTGCGCCGATTACGTCCCTGCCATTTGTACACACCGCCCGTCGTTGTTTCCGATGCTGGCGCAATACAGGTGATTGGACCGCCGGGC-------GCCTC--GCCCGCGGGAAGTTCACCGATATTGCCTCATTAGAGGAAGC------------------AAAAG-------------------TCGTAACAAGGTAGCTGTAGGTGAACCTGCAGCTGGATCATTTTCCGACCCTCTTCTCTTCTCGTCGCGCCC-----------------GTCTCCCGGCCAC-----CGGGGCGGGACAGCAAACCAC---GCAGCTGCCGCTCGACCGCGCCCCGCGCGCAGGTGGAGCACGGCCCGCACAACGTGTCGCGGTGG---------ATGACTTGGCTTCCCGGTT---CGT-------------TGAAGAACGCAGCAAAGCGCGATAG---------TTGGTATG----ACCTGCAGAACCACTCGGG-------------------------------------------------------------------------------------------------------------------------------------------------------------------------------------------------------------------------------------------------------------------------------------------------------------------------------------------------------------------------------------------------------------------------------------------------------------------------------------------------------------------------------------------------------------------------------------------------------------------------------------------------------------------------------------------------------------------------------------------------------------------------------------------------------------------------------------------------------------------------------------------------------------------------------------------------------------------------------------------------</ns2:sequence><ns2:name>KM391827.1_Trypanosoma_vivax_isolate_MBOV/ET/2012/AAU-CVMA/004_clone_2_18S_ribosomal_RNA_gene,_partial_sequence;_internal_transcribed_spacer_1,_complete_sequence;_and_5.8S_ribosomal_RNA_gene,_partial_sequence</ns2:name></ns2:Sequence><ns2:Sequence dsseqid="sq488" id="sq487"><ns2:sequence>--------------------------------------------------------------------------------------------------------------------------------------------------------------------------------------------------------------------------------------------------------------------------------------------------------------------------------------------------------------------------------------------------CTCTGGTTGATTCTGCCAGTAGTCATACGCTTGTTTCAAGGACTTAGCCATGCATGCCTCAGAATCACT-GCAC-TGCAGGAATCTGCGCATGGCTCATTACATCAGACGTAATCTGCCGCAATCACTTTGCGGTCCTCCGCATTACTGGATAACTTGGCGAAACGCCAAGCTAATACATGAGCCA-CCGGGCGCTCCCTG--CTCCGGCGACGGGGCA---ACC-------------------------------------------CGCCGCTAT----GGGACGCCCCGCGAATGAGTGACATTAA--AACCAACGCCCGCT---CAGGGCAGTACCACGCAGACGTGTTGA---------------------------CTCAATTCATTCCGTGCGAAAG-------CCGGCTCGTCCGGCGTCTTTTGACGAACAACTGCCCTATCAGCCAGTGATGGCCGTGTAG---TGGACTGCCATGGCGTTGACGGGAGCGGGGGATTAGGGTTCGATTCCGGAGAAGGAGCCTGAGAAATAGCTACCACTTCTACGGAGGGCAGCA-------------GGCG-CGCAAATTGCCCAATGTCGAGACAGAACGATGAGGCA-GCGAAAAGAAATAGAGCCGACAG---TGC-TA-CGCATTGTCGTTTTCAATGGGGGATACCCAAACCCATCC-AACATCGAGTAACTATTGGAGGACAAGTCTGGTGCCAGCACCCGCGGTAATTCCAGCTCCAAAAGCGTATAT------TAATGCTGTTGCTGTTAAAGGGTTCGTAGTTGAACTGTGGGCCGCGCTGCCGCCGCGCTCCGCCCC----------ACCCGCAGAGGGTGCGTGGCAC-GCGGCGCGCGCTGCCCGCGAACAC--------TCAGACACAAGCAGCGCGGGAACGC-TTCC---CCAC---ACCACGCGTGTCATGC-ACGCA-C-GGGGCGCCCGCGAGTCTTTACTGTGACTAAAAAAGCGCGACCAAAGCA-GTCCAC--CGGCCTGAATTGCAAAGCATGGGATAACAA-AGCATC---AGCCTCCGGGCCACCGATTCGGCTTTTGTTGGTTTT-AACAGTCCGTTGGAGATTATGGGCCGGC-GCGAGCACGCACCGCGGCATTCCACTCGGAACACGCCGCACG--------------------------------------------------------------------------------------------------------------------------------------------------------------------------------------------------CCCCGCGGCG-CCTCGCGCGTCGCGGCTCGCCGGCCCGGGAATGAAGGAGGGCGGCTCGGGGGAGAACGTAC-TGGCGCGTCAGAGGTGAAATTCTTAGA--CCGCGCCAAGACGAACCACAGCGAAGGCATTCTTCAAGGACGCCTTCSTCAATCAAG--AACCAAAGTGTGGGGATCGAAGATG-ATTAGAGACCATTGTAGTCCACA---CTGCAA-ACGATGACGCCCATGAATTGGGGACCTGT---------GGCCAGCGGCGCCGCCG-GGCTTGCCCGCGCGCGCGCTCGCTC----------------------------------------------------------------------------C-----ACC--AACCATCACGTGCACATTCTTTGGCGC-----------------------GGCTTCGGCC---CCGCCGCTACGGGAATGTCCTC---AGC-AC-GTCTCACTGCCCACGCGAAAGCTTTGAGGTTACAGTCTCAGGGGG----GAGTACG-TTCGCAAGAGTGAAACTTAAAGAAATTGACGGA---ATGGCACCACAAGACGTGGAGCGTGCGGTTTAATTTGACTCAACACGGGGAACTTTA-CCAGATCCGGACAGGGTGAGGATGGACAGATTGAGTGTTCTTTCTCGATCCCCTGAATGGTGGTGCATGGCCGCTTTTGGTCGGTGGAGTGATTTGTTT-GGTTGATTCCGTCAACGG--ACGAGATCCAGGCCGCCCAGTAGGCCCCAGGATCACGCACAGGACAGCAGCACGGTGGCGGGCCCT-CGGGCCCA----------------------------------------ACGCCGTCCGCATCCGGTCGGGGCCTTCTCT-GCG-G-GATT---CCTTGCACGCGCAAGG------TGAGATGCTGGGCAACAGCAGGTCTGTGATGCTCCTCGATGCTCTGGGCGACACGCGCACTACAATGTCAGTGGGAACAAGACACGCGGCT-----------CGCCGCGCCCGCCTGACCAAAAGGGCGGGGAAGCACCG--------GAATCACGTAGACACACTTGGGACCGAGTATTGCAATTATTGGTCGCGCAACGAGGAATGTCTCGTAGGCGCA--GCT-CATC----AAACTGCGCCGATTACGTCCCTGCCATTTGTACACACCGCCCGTCGTTGTTTCCGATGCTGGCGCAATACAGGTGATTGGACCGCCGGGC-------GCCTC--GCCCGCGGGAAGTTCACCGATATTGCCTCATTAGAGGAAGC------------------AAAAG-------------------TCGTAACAAGGTAGCTGTAGGTGAACCTGCAGCTGGATCATTTTCCGACCCTCTTCTCTTCTCGTCGCGCCC-----------------GTCTCCCGGCCAC-----CGGGGCGGGACAGCAAACCAC---GCAGCTGCCGCTCGACCGCGCCCCGCGCGCAGGTGGAGCACGGCCCGCACAACGTGTCGCGGTGG---------ATGACTTGGCTTCCCGGTT---CGT-------------TGAAGAACGCAGCAAAGCGCGATAG---------TTGGTATG----ACCTGCAGAACCACTCGGG-------------------------------------------------------------------------------------------------------------------------------------------------------------------------------------------------------------------------------------------------------------------------------------------------------------------------------------------------------------------------------------------------------------------------------------------------------------------------------------------------------------------------------------------------------------------------------------------------------------------------------------------------------------------------------------------------------------------------------------------------------------------------------------------------------------------------------------------------------------------------------------------------------------------------------------------------------------------------------------------------</ns2:sequence><ns2:name>KM391826.1_Trypanosoma_vivax_isolate_MBOV/ET/2012/AAU-CVMA/004_clone_1_18S_ribosomal_RNA_gene,_partial_sequence;_internal_transcribed_spacer_1,_complete_sequence;_and_5.8S_ribosomal_RNA_gene,_partial_sequence</ns2:name></ns2:Sequence><ns2:Sequence dsseqid="sq490" id="sq489"><ns2:sequence>--------------------------------------------------------------------------------------------------------------------------------------------------------------------------------------------------------------------------------------------------------------------------------------------------------------------------------------------------------------------------------------------------CTCTGGTTGATTCTGCCAGTAGTCATATGCTTGTTTCAAGGACTTAGCCATGCATGCCTCAGAATCACT-GCAC-TGCAGGAATCTGCGCATGGCTCATTACATCAGACGTAATCTGCCGCAATCACTTTGCGGTCCTCCGCATTACTGGATAACTTGGCGAAACGCCAAGCTAATACATGAGCCA-CCGGGCGCTCCCTG--CTCCGGCGACGGGGCA---ACC-------------------------------------------CGCCGCTAT----GGGACGCCCCGCGAATGAGTGACATTAA--AACCAACGCCCGCT---CAGGGCAGTACCACACAGACGTGTTGA---------------------------CTCAATTCATTCCGTGCGAAAG-------CCGGCTCGTCCGGCGTCTTTTGACGAACAACTGCCCTATCAGCCAGTGATGGCCGTGTAG---TGGACTGCCATGGCGTTGACGGGAGCGGGGGATTAGGGTTCGATTCCGGAGAGGGAGCCTGAGAAATAGCTACCACTTCTACGGAGGGCAGCA-------------GGCG-CGCAAATTGCCCAATGTCGAGACAGAACGATGAGGCA-GCGAAAAGAAATAGAGCCGACAG---TGC-TA-CGCATTGTCGTTTTCAATGGGGGATACCCAAACCCATCC-AACATCGAGTAACTATTGGAGGACAAGTCTGGTGCCAGCACCCGCGGTAATTCCAGCTCCAAAAGCGTATAT------TAATGCTGTTGCTGTTAAAGGGTTCGTAGTTGAACTGTGGGCCGCGCTGCCGCCGCGCTCCGCCCC----------ACCCGCAGAGGGTGCGTGGCAC-GCGGCGCGCGCCGCCCGCGAACAC--------TCAGACACAAGCAGCGCGGGAACGC-TTCC---CCAC---ACCACGCGTGTCATGC-ACGCA-C-GGGGCGCCCGCGAGTCTTTACTGTGACTAAAAAAGCGCGACCAAAGCA-GTCCAC--CGACCTGAATTGCAAAGCATGGGATAACAA-AGCATC---AGCCTCCGGGCCACCGATTCGGCTTTTGTTGGTTTT-AACAGTCCGTTGGAGATTATGGGCCGGC-GCGAGCACGCACCGCGGCATTCCACTCGGAACACGCCGCACG--------------------------------------------------------------------------------------------------------------------------------------------------------------------------------------------------CCCCGCGGCG-CCTCGCGCGTCGCGGCTCGCCGGCCCGGGAATGAAGGAGGGCGGCTCGGGGGAGAACGTAC-TGGCGCGTCAGAGGTGAAATTCTTAGA--CCGCGCCAAGACGAACCACAGCGAAGGCATTCTTCAAGGACGCCTTCCTCAATCAAG--AACCAAAGTGTGGGGATCGAAGATG-ATTAGAGACCATTGTAGTCCACA---CTGCAA-ACGATGACGCCCATGAATTGGGGACCTGT---------GGCCAGCGGCGCCGCCG-GGCTTGCCCGCGCGCGCGCTCGCTC----------------------------------------------------------------------------C-----ACC--AACCATCACGTGCACATTCTTTGGCGC-----------------------GGCTTCGGCC---CCGCCGCTACGGGAATGTCCTC---AGC-AC-GTCTCACTGCCCACGCGAAAGCTTTGAGGTTACAGTCTCAGGGGG----GAGTACG-TTCGCAAGAGTGAAACTTAAAGAAATTGACGGA---ATGGCACCACAAGACGTGGAGCGTGCGGTTTAATTTGACTCAACACGGGGAACTTTA-CCAGATCCGGACAGGGTGAGGATTGACAGATTGAGTGTTCTTTCTCGATCCCCTGAATGGTGGTGCATGGCCGCTTTTGGTCGGTGGAGTGATTTGTTT-GGTTGATTCCGTCAACGG--ACGAGATCCAGGCCGCCCAGTAGGCCCCAGGATCACGCACAGGACAGCAGCACGGTGGCGGGCCCT-CGGGCCCA----------------------------------------ACGCCGTCCGCATCCGGTCGGGGCCTTCTCT-GCG-G-GATT---CCTTGCACGCGCAAGG------TGAGATGCTGGGCAACAGCAGGTCTGTGATGCTCCTCGATGCTCTGGGCGACACGCGCACTACAATGTCAGTGGGAACAAGACACGCGGCT-----------CGCCGCGCCCGCCTGACCAAAAGGGCGGGGAAGCACCG--------GAATCACGTAGACACACTTGGGACCGAGTATTGCAATTATTGGTCGCGCAACGAGGAATGTCTCGTAGGCGCA--GCT-CATC----AAACTGCGCCGATTACGTCCCTGCCATTTGTACACACCGCCCGTCGTTGTTTCCGATGCTGGCGCAATACAGGTGATTGGACCGCCGGGC-------GCCTC--GCCCGCGGGAAGTTCACCGATATTGCCTCATTAGAGGAAGC------------------AAAAG-------------------TCGTAACAAGGTAGCTGTAGGTGAACCTGCAGCTGGATCATTTTCCGACCCTCTTCTCTTCTCGTCGCGCCC-----------------GTCTCCCGGCCAC-----CGGGGCGGGACAGCAAACCAC---GCAGCTGCCGCTCGACCACGCCCCGCGCGCAGGTGGAGCACGGCCCGCACAACGTGTCGCGATGG---------ATGACTTGGCTTCCCGGTT---CGT-------------TGAAGAACGCAGCAAAGCGCGATAG---------TTGGTATG----ACCTGCAGAACCACTCGGG-------------------------------------------------------------------------------------------------------------------------------------------------------------------------------------------------------------------------------------------------------------------------------------------------------------------------------------------------------------------------------------------------------------------------------------------------------------------------------------------------------------------------------------------------------------------------------------------------------------------------------------------------------------------------------------------------------------------------------------------------------------------------------------------------------------------------------------------------------------------------------------------------------------------------------------------------------------------------------------------------</ns2:sequence><ns2:name>KM391829.1_Trypanosoma_vivax_isolate_TvY486(ILRAD700)_clone_2_18S_ribosomal_RNA_gene,_partial_sequence;_internal_transcribed_spacer_1,_complete_sequence;_and_5.8S_ribosomal_RNA_gene,_partial_sequence</ns2:name></ns2:Sequence><ns2:Sequence dsseqid="sq492" id="sq491"><ns2:sequence>--------------------------------------------------------------------------------------------------------------------------------------------------------------------------------------------------------------------------------------------------------------------------------------------------------------------------------------------------------------------------------------------------CTCTGGTTGATTCTGCCAGTAGTCATATGCTTGTTTCAAGGACTTAGCCATGCATGCCTCAGAATCACT-GCAC-TGCAGGAATCTGCGCATGGCTCATTACATCAGACGTAATCTGCCGCAATCACTTTGCGGTCCTCCGCATTACTGGATAACTTGGCGAAACGCCAAGCTAATACATGAGCCA-CCGGGCGCTCCCTG--CTCCGGCGACGGGGCA---ACC-------------------------------------------CGCCGCTAT----GGGACGCCCCGCGAATGAGTGACATTAA--AACCAACGCCCGCT---CAGGGCAGTACCACACAGACGTGTTGA---------------------------CTCAATTCATTCCGTGCGAAAG-------CCGGCTCGTCCGGCGTCTTTTGACGAACAACTGCCCTATCAGCCAGTGATGGCCGTGTAG---TGGACTGCCATGGCGTTGACGGGAGCGGGGGATTAGGGTTCGATTCCGGAGAGGGAGCCTGAGAAATAGCTACCACTTCTACGGAGGGCAGCA-------------GGCG-CGCAAATTGCCCAATGTCGAGACAGAACGATGAGGCA-GCGAAAAGAAATAGAGCCGACAG---TGC-TA-CGCATTGTCGTTTTCAATGGGGGATACCCAAACCCATCC-AACATCGAGTAACTATTGGAGGACAAGTCTGGTGCCAGCACCCGCGGTAATTCCAGCTCCAAAAGCGTATAT------TAATGCTGTTGCTGTTAAAGGGTTCGTAGTTGAACTGTGGGCCGCGCTGCCGCCGCGCTCCGCCCC----------ACCCGCAGAGGGTGCGTGGCAC-GCGGCGCGCGCTGCCCGCGAACAC--------TCAGACACAAGCAGCGCGGGAACGC-TTCC---CCAC---ACCACGCGTGTCATAC-ACGCA-C-GGGGCGCCCGCGAGTCTTTACTGTGACTAAAAAAGCGCGACCAAAGCA-GTCCAC--CGACCTGAATTGCAAAGCATGGGATAACAA-AGCATC---AGCCTCCGGGCCACCGATTCGGCTTTTGTTGGTTTT-AACAGTCCGTTGGAGATTATGGGCCGGC-GCGAGCACGCACCGCGGCATTCCACTCGGAACACGCCGCACG--------------------------------------------------------------------------------------------------------------------------------------------------------------------------------------------------CCCCGCGGCG-CCTCGCGCGTCGCGGCTCGCCGGCCCGGGAATGAAGGAGGGCGGCTCGGGGGAGAACGTAC-TGGCGCGTCAGAGGTGAAATTCTTAGA--CCGCGCCAAGACGAACCACAGCGAAGGCATTCTTCAAGGACGCCTTCCTCAATCAAG--AACCAAAGTGTGGGGATCGAAGATG-ATTAGAGACCATTGTAGTCCACA---CTGCAA-ACGATGACGCCCATGAATTGGGGACCTGT---------GGCCAGCGGCGCCGCCG-GGCTTGCCCGCGCGCGCGCTCGCTC----------------------------------------------------------------------------C-----ACC--AACCATCACGTGCACATTCTTTGGCGC-----------------------GGCTTCGGCC---CCGCCGCTACGGGAATGTCCTC---AGC-AC-GTCTCACTGCCCACGCGAAAGCTTTGAGGTTACAGTCTCAGGGGG----GAGTACG-TTCGCAAGAGTGAAACTTAAAGAAATTGACGGA---ATGGCACCACAAGACGTGGAGCGTGCGGTTTAATTTGACTCAACACGGGGAACTTTA-CCAGATCCGGACAGGGTGAGGATTGACAGATTGAGTGTTCTTTCTCGATCCCCTGAATGGTGGTGCATGGCCGCTTTTGGTCGGTGGAGTGATTTGTTT-GGTTGATTCCGTCAACGG--ACGAGATCCAGGCCGCCCAGTAGGCCCCAGGATCACGCACAGGACAGCAGCACGGTGGCGGGCCCT-CGGGCCCA----------------------------------------ACGCCGTCCGCATCCGGTCGGGGCCTTCTCT-GCG-G-GATT---CCTTGCACGCGCAAGG------TGAGATGCTGGGCAACAGCAGGTCTGTGATGCTCCTCGATGCTCTGGGCGACACGCGCACTACAATGTCAGTGGGAACAAGACACGCGGCT-----------CGCCGCGCCCGCCTGACCAAAAGGGCGGGGAAGCACCG--------GAATCACGTAGACACACTTGGGACCGAGTATTGCAATTATTGGTCGCGCAACGAGGAATGTCTCGTAGGCGCA--GCT-CATC----AAACTGCGCCGATTACGTCCCTGCCATTTGTACACACCGCCCGTCGTTGTTTCCGATGCTGGCGCAATACAGGTGATTGGACCGCCGGGC-------GCCTC--GCCCGCGGGAAGTTCACCGATATTGCCTCATTAGAGGAAGC------------------AAAAG-------------------TCGTAACAAGGTAGCTGTAGGTGAACCTGCAGCTGGATCATTTTCCGACCCTCTTCTCTTCTCGTCGCGCCC-----------------GTCTCCCGGCCAC-----CGGGGCGGGACAGCAAACCAC---GCAGCTGCCGCTCGACCGCGCCCCGCGCGCAGGTGGAGCACGGCCCGCACAACGTGTCGCGATGG---------ATGACTTGGCTTCCCGGTT---CGT-------------TGAAGAACGCAGCAAAGCGCGATAG---------TTGGTATG----ACCTGCAGAACCACTCGGG-------------------------------------------------------------------------------------------------------------------------------------------------------------------------------------------------------------------------------------------------------------------------------------------------------------------------------------------------------------------------------------------------------------------------------------------------------------------------------------------------------------------------------------------------------------------------------------------------------------------------------------------------------------------------------------------------------------------------------------------------------------------------------------------------------------------------------------------------------------------------------------------------------------------------------------------------------------------------------------------------</ns2:sequence><ns2:name>KM391828.1_Trypanosoma_vivax_isolate_TvY486(ILRAD700)_clone_1_18S_ribosomal_RNA_gene,_partial_sequence;_internal_transcribed_spacer_1,_complete_sequence;_and_5.8S_ribosomal_RNA_gene,_partial_sequence</ns2:name></ns2:Sequence><ns2:Sequence dsseqid="sq494" id="sq493"><ns2:sequence>------------------------------------------------------------------------------------------------------------------------------------------------------------------------------------------------------------------------------------------------------------------------------------------------------------------------------------------------------------------------------------------------GATCTGGTTGATTCTGCCCAGTAGTCATATGCTTGTTTCAAGGACTTAGCCATGCATGCCTCAGAATCACT-GCATTG-CAGGAATCTGCGCATGGCTCATTACATCAGACGTAATCTGCCGCAAAAATGTTGCGGTT-TCCGCAAGATTGGATAACTTGGCGAAACGCCAAGCTAATACATGAACCAACGGGACGCTCTCTG--TTCG---GCGGTGGGG-G---T----------------------------------------ACCCCCTCACCGTTATGGGACGTCCGGCGAATGAATGAAAGTAA--AACCA----CCGCCTTCACAGGCAGTAACACCCAGAAGTGTTGA---------------------------CTCAATTCATTCCGTGCGAAAGCTGGG--CCGTCTGGTCCGGCGTCTTTTGACGAACAACTGCCCTATCAGCCAGTGATGGCCGTGTAG---TGGACTGCCATGGCGTTGACGGGAGCGGGGGATTAGGGTTCGATTCCGGAGAGGGAGCCTGAGAAATAGCTACCACTTCTACGGAGGGCAGCA-------------GGCG-CGCAAATTGCCCAATGTCGAAAAAAAA-GATGAGGCA-GCGAAAAGAAATAGAGCCGACAGTGCAT-TCATTGCATTGTCGTTTTCAATGGGGGATATTTAAACCCATCC-AATATCGAGTAACAATTGGAGGACAAGTCTGGTGCCAGCACCCGCGGTAATTCCAGCTCCAAAAGCGTATAT------TAATGCTGTTGCTGTTAAAGGGTTCGTAGTTGAATTGTGGGCCTTCTTTTTTGAGGTGCAATGGTT---TTGTCCCGTCCACCTCGGACCGGT--------GACCCATGCCCTTGGGGTCCGT--GAACACTCGGAAACAAGAAACACGGGAGCGGTTCCT-C----CTGATTCTCGCATGTCATGCATGCCAGG-GGC--GCCCGTGATTTTTTACTGTGACTAAAAAAGTGTGACCAAAGCA-GTCATT--CGACTTGAATTAGCAAGCATGGGATAACAA-AGGAGC---AGCCTTTGGGCCACCGTTTCGGCTTTTGTTGGTTTT-AAAAGTCCATTGGAGATTATGGGGCTGT-GCGACAAGCGGCTGGGCGTCCCCTTTTTTACTTTCCGCTTTCCCTAGCCCACACATACACCC-----------------ACCCATC-----------------------------ACTTGTGGTGTGGTGGTCCCTGTGCGTGCGCCACGGGTTACGGAAATGTGGGGGGCCGCCCGTCGCCTTTGGGGGTTCTTTTTTT-------TCGCGCC----GCATGTTTTTTTTCATAGGCATGTGGCGCGTGGTTCCCTCAACTCTCGGCATCCAGGAATGAAGGAGGGTAGTTCGG-GGGAGAACGTAC-TGGTGCGTCAGAGGTGAAATTCTTAGA--CCGCACCAAGACGAACTACAGCGAAGGCATTCTTCAAGGATACCTTCCTCAATCAAG--AACCAAAGTGTGGGGATCGAAGATG-ATTAGAGACCATTGTAGTCCACA---CTGCAA-ACGATGACACCCATGAATTGGGGAGTTTT---------TGGTCGTGGCAGGCCGC-GCGTCGCGGGCTCCTCTCCCCTCTTTTCTAAAGAGGGCGA--------------GC----------CCCGTCGTCGTTTCGTGGTT--TTTTCTTTGCCGCGCCAATTGACATCAATTTACGTGCATATTCTTTTTG----------GCCGTTCTC--CCATTCCGGGGGTCGGTCTTTTTCAACGGGAATATCCTCAGCACG-TTTTCTTACTTCTTCACGCGAAAGCTTTGAGGTTACAGTCTCAGGG-G----GGAGTACGTTCGCAAGAGTGAAACTTAAAGAAATTGACGGA---ATGGCACCACAAGACGTGGAGCGTGCGGTTTAATTTGACTCAACACGGGGAACTTTA-CCAGATCCGGACAGAATGAGGATTGACAGATTGAGTGTTCTTTCTCGATTCTCTGAATGGTGGTGCATGGCCGT-TTTGGTCGGTGGAGTGATTTGTTT-GGTTGATTCCGTCAACGG--ACGAGATCCAAGCTGCCCAGTAGGATTCAGAATTGCCCATAGGATAGCAATACCCTCCGCGGGTTTTACCC----------------------------------------AAGGGGGGGACGGCATTCACT-TGTATCCTTCTCTGCGGGA-TTCC---TTGT-TTCGCGCAAGG------TGAGATTTTGGGCAACAGCAGGTCTGTGATGCTCCTCAATGTTCTGGGCGACACGCGCACTACAATGTCAGTGAGAACAAGAAAAACGACTC---------GCGTCGGACCTACTTGATCAAAAGAGTGGGAAAACCACG--------GAATCACATAGACCCACTTGGGACCGAGTATTGCAATTATTGGTCGCGCAACGAGGAATGTCTCGTAGGCGCA--GCT-CATC----AAACTGTGCCGATTACGTCCCTGCCATTTGTACACACCGCCCGTCGTTGTTTCCGATGATGGTGCAATACAGGTGATCGGACAGTCGGGC-------GTCAC-GCCAAACCGAAAGTTCACCGATATTTCTTCAATAGAGGAAGC------------------AAAAG-------------------TGWACAAGGAGC---------------------------------------------------------------------------------------------------------------------------------------------------------------------------------------------------------------------------------------------------------------------------------------------------------------------------------------------------------------------------------------------------------------------------------------------------------------------------------------------------------------------------------------------------------------------------------------------------------------------------------------------------------------------------------------------------------------------------------------------------------------------------------------------------------------------------------------------------------------------------------------------------------------------------------------------------------------------------------------------------------------------------------------------------------------------------------------------------------------------------------------------------------------------------------------------------------------------------------------------------------------------------------------------------------</ns2:sequence><ns2:name>MF401951.1_Trypanosoma_freitasi_isolate_TCC09_(M-4591)_18S_ribosomal_RNA_gene,_partial_sequence</ns2:name></ns2:Sequence><ns2:Sequence dsseqid="sq496" id="sq495"><ns2:sequence>------------------------------------------------------------------------------------------------------------------------------------------------------------------------------------------------------------------------------------------------------------------------------------------------------------------------------------------------------------------------------------------------TGATCTGGTTGATTCTGCCAGTAGTCATATGCTTGTTTCAAGGACTTAGCCATGCATGCCTCAGAATCACT-GCATTG-CAGGAATCTGCGCATGGCTCATTACATCAGACGTAATCTGCCGCAAAAATGTTGCGGTT-TCCGCAAGATTGGATAACTTGGCGAAACGCCAAGCTAATACATGAACCAACGGGACGCTCTCTG--TTCC---GGCGGTGGG-G---T----------------------------------------ACCCCCTCACCGTTATGGGACGTCCGGCGAATGAATGAAAGTAA--AACCA----GCGCCTTCACAGGCAGTAACACCCAGAAGTGTTGA---------------------------CTCAATTCATTCCGTGCGAAAGCTGGG--CCGTCTGGTCCGGCGTCTTTTGACGAACAACTGCCCTATCAGCCAGTGATGGCCGTGTAG---TGGACTGCCATGGCGTTGACGGGAGCGGGGGATTAGGGTTCGATTCCGGAGAGGGAGCCTGAGAAATAGCTACCACTTCTACGGAGGGCAGCA-------------GGCG-CGCAAATTGCCCAATGTCGAGAAAAAA-GATGAGGCA-GCGAAAAGAAATAGAGCCGACAGTGCATT-CATTGCATTGTCGTTTTCAATGGGGGATATTTAAACCCATCC-AATATCGAGTAACAATTGGAGGACAAGTCTGGTGCCAGCACCCGCGGTAATTCCAGCTCCAAAAGCGTATAT------TAATGCTGTTGCTGTTAAAGGGTTCGTANTTGAATTGTGGGCCTTCTT-TTGARGTGCAATGGTTT---TGT-CCCGTCCACCTCGGACCGGT--------GACCCATGCCCTTGGGGTCCGT--GAACACTCGGAAACAAGAAACACGGGAGCGGTTCCT-C----CTGATTCTCGCATGTCATGCATGCCAAG-GGC--GCCCGTGATTTTTTACTGTGACTAAAAAAGTGTGACCAAAGCA-GTCATT--CGACTTGAATTAGCAAGCATGGGATAACAA-AGGAGC---AGCCTTTGGGCCACCGTTTCGGCTTTTGTTGGTTTT-AAAAGTCCATTGGAGATTATGGGGCTGT-GCGACAAGCGGCTGGGCGTCCCCTTTTTTACTTTCCGCTTTCTCCCAACGTCCATACACACATCTGTGT------------------------GTGT-----GTGCCC----CGGGGTTG-----------------------------------CGGAAAAGNGGGGGGCCCCCCGTTCCCCTTTGGGGGGTCAATTTTTTTTTTCTCGCGCCGCATGCGTCTTTTTTTTGTACGTACGCAGCGCGTGGGGTTCCTCAACTCTCGGCATCCAGGAATGAAGGAGGGTAGTTCGG-GGGAGAACGTAC-TGGTGCGTCAGAGGTGAAATTCTTAGA--CCGCACCAAGACGAACTACAGCGAAGGCATTCTTCAAGGATACCTTCCTCAATCAAG--AACCAAAGTGTGGGGATCGAAGATG-ATTAGAGACCATTGTAGTCCACA---CTGCAA-ACGATGACACCCATGAATTGGGGAGTTTT---------TGGTCGTGG-CAGGTCG-CGCGTCGGGCTCCTCTCTTTC--TTTTCCAAGAAAAGA-----------------------------GAGTCCCGTCGTCTTGCGA--TTCCTTTTGCCGCGCCAATTGACATCAATTTACGTGCATATTCTTTTTG----------GCCGTTCTC---CCTCACGGGGGTCGGTCTTTTTCAACGGGAATATCCTCAGCACG-TTTTCTTACTTCTTCACGCGAAAGCTTTGAGGTTACAGTCTCAGRGGG----GGAGTACGTTCGCAAGAGTGAAACTTAAAGAAATTGACGGA---ATGGCACCACAAGACGTGGAGCGTGCGGTTTAATTTGACTCAACACGGGGAACTTTA-CCAGATCCGGACAGAATGAGGATTGACAGATTGAGTGTTCTTTCTCGATTCTCTGAATGGTGGTGCATGGCCGCTTTTGGTCGGTGGAGTGATTTGTTT-GGTTGATTCCGTCAACGG--ACGAGATCCAAGCTGCCCAGTAGGATTCAGAATTGCCCATAGGATAGCAATACCCTCCGCGGGTTTTACCC----------------------------------------AAGGAGGGGACGGCATTCACT-TGTATCCTTCTCTGCGGGA-TTCC---TTGT-TTCGCGCAAGG------TGAGATTTTGGGCAACAGCAGGTCTGTGATGCTCCTCAATGTTCTGGGCGACACGCGCACTACAATGTCAGTGAGAACAAGAAAAACGACTC---------GCGTCGGACCTACTTGATCAAAAGAGTGGGAAAACCACG--------GAATCACATAGACCCACTTGGGACCGAGTATTGCAATTATTGGTCGCGCAACGAGGAATGTCTCGTAGGCGCA--GCT-CATC----AAACTGTGCCGATTACGTCCCTGCCATTTGTACACACCGCCCGTCGTTGTTTCCGATGATGGTGCAATACAGGTGATCGGACAGTCGGGC-------GTCAC-GCCTGACCGAAAGTTCACCGATATTTCTTCAATAGAGGAAGC------------------AAAAG-------------------TCGTAACAAAGTAGCTGTAGGTGAACCTGCAGCTGGATCA-----------------------------------------------------------------------------------------------------------------------------------------------------------------------------------------------------------------------------------------------------------------------------------------------------------------------------------------------------------------------------------------------------------------------------------------------------------------------------------------------------------------------------------------------------------------------------------------------------------------------------------------------------------------------------------------------------------------------------------------------------------------------------------------------------------------------------------------------------------------------------------------------------------------------------------------------------------------------------------------------------------------------------------------------------------------------------------------------------------------------------------------------------------------------------------------------------------------------------------------------------------------------------</ns2:sequence><ns2:name>EU095838.1_Trypanosoma_sp._910_18S_ribosomal_RNA_gene,_partial_sequence</ns2:name></ns2:Sequence><ns2:Sequence dsseqid="sq498" id="sq497"><ns2:sequence>--------------------------------------------------------------------------------------------------------------------------------------------------------------------------------------------------------------------------------------------------------------------------------------------------------------------------------------------------------------------------------------------------CTCTGGTTGATTCTGCCAGTAGTCATATGCTTGTTTCAAGGACTTAGCCATGCATGCCTCAGAATCACT-GCAC-TGCAGGAATCTGCGCATGGCTCATTACATCAGACGTAATCTGCCGCAATCACTTTGCGGTCCTCCGCATTACTGGATAACTTGGCGAAACGCCAAGCTAATACATGAGCCA-CCGGGCGCTCCCTG--CTCCGGCGACGGGGCA---ACC-------------------------------------------CGCCGCTAT----GGGACGCCCCGCGAATGAGTGACATTAA--AACCAACGCCCGCC---CAGGGCAGTACCACGCAGACGTGTTGA---------------------------CTCAATTCATTCCGTGCGAAAG-------CCGGCTCGCCCGGCGTCTTTTGACGAACAACTGCCCTATCAGCCAGTGATGGCCGTGTAG---TGGACTGCCATGGCGTTGACGGGAGCGGGGGATTAGGGTTCGATTCCGGAGAGGGAGCCTGAGAAATAGCTACCACTTCTACGGAGGGCAGCA-------------GGCG-CGCAAATTGCCCAATGTCGAGACAGAACGATGAGGCA-GCGAAAAGAAATAGAGCCGGCAG---TGC-TA-CGCATTGTCGTTTTCAATGGGGGATACCCAAACCCATCC-AACATCGAGTAACTATTGGAGGACAAGTCTGGTGCCAGCACCCGCGGTAATTCCAGCTCCAAAAGCGTATAT------TAATGCTGTTGCTGTTAAAGGGTTCGTAGTTGAGCTGTGGGCCGCGCTGCCGCCGCGCTCCGCCCC----------GCCCGCAGAGGGTGCGTGGCAC-GCGGCGCGCGCTGCCCGCGAACAC--------TCAGACACAAGCAGCGCGGGAACGC-TTCC---CCAC---ACCACGCGTGTCATGC-ACGCA-C-GGGGCGCCCGCGAGTCTTTACTGTGACTAAAAAAGCGCGACCAAAGCA-GTCCAC--CGACCTGCATTGCAAAGCATGGGATAACAA-AGCATC---AGCCTCCGGGCCACCGATTCGGCTTTTGTTGGTTTT-AACAGTCCGTTGGAGATTATGGGCCGGC-GCGAGCGCGCACCGCGGCATTCCGCTCGGAACACGCCGCACG--------------------------------------------------------------------------------------------------------------------------------------------------------------------------------------------------CCCCGCGGCG-CCTCGCGCGTCGCGGCTCGCCGGCCCGGGAATGAAGGAGGGCGGCTCGGGGGAGAACGTAC-TGGCGCGTCAGAGGTGAAATTCTTAGA--CCGCGCCAAGACGAACCACAGCGAAGGCATTCTTCAAGGACGCCTTCCTCAATCAAG--AACCAAAGTGTGGGGATCGAAGATG-ATCAGAGACCATTGTAGTCCACA---CTGCAA-ACGATGACGCCCATGAATTGGGGACCTGT---------GGCCAGGGGCGCCGCCG-GGCCTGCCCGCGCGCGCGCTCGCTC----------------------------------------------------------------------------C-----ACC--AACCATCACGTGCACATTCTTTGGCGC-----------------------GGCTTCGGCC---CCGCCGCTACGGGAATGTCCTC---AGC-AC-GTCTCACTGCC-ACGCGAAAGCTTTGAGGTTACAGTCTCAGGGGG----GAGTACG-TTCGCAAGAGTGAAACTTAAAGAAATTGACGGA---ATGGCACCACAAGACGTGGAGCGTGCGGTTTAATTTGACTCAACACGGGGAACTTTA-CCAGATCCGGACAGGGTGAGGATTGACAGATTGAGTGTTCTTTCTCGATCCCCTGAATGGTGGTGCATGGCCGCTTTTGGTCGGTGGAGTGATTTGTTT-GGTTGATTCCGTCAACGG--ACGAGATCCAGGCCGCCCAGTAGGCCCCAGGATCACGCACAGGACAGCAGCACGGTGGCGGGCCCT-CGGGCCCA----------------------------------------ACGCCGTCCGCATCCGGTCGGGGCCTTCTCT-GCG-G-GATT---CCTTGCACGCGCAAGG------TGAGATGCTGGGCAACAGCAGGTCTGTGATGCTCCTCGATGCTCTGGGCGACACGCGCACTACAATGTCAGTGGGAACAAGACACGCGGCT-----------CGCCGCGCCCGCCTGACCAAAAGGGCGGGGAAGCACCG--------GAATCACGTAGACACACTTGGGACCGAGTATTGCAATTATTGGTCGCGCAACGAGGAATGTCTCGTAGGCGCA--GCT-CATC----AAACTGCGCCGATTACGTCCCTGCCATTTGTACACACCGCCCGTCGTTGTTTCCGATGCTGGCGCAATACAGGTGATTGGACCGCCGGGC-------GCCTC--GCCCGCGGGAAGTTCACCGATATTGCCTCATTAGAGGAAGC------------------AAAAG-------------------TCGTAACAAGGTAGCTGTAGGTGAACCTGCAGCTGGATCATTTTCCGACCCTCTTCCCTTCTCTT-----CTCGTCGCGCCTCGCCGCCGCAACAGGCGCAC-----CGGGGCGGGACAGCAAGCCAC---GCAGCTGCCGCTCGACCCCGCCGCGCGCGCAGGTGGAGCACGGCCCGCACAACGTGTCGCGATGG---------ATGACTTGGCTTCCCGGTT---CGT-------------TGAAGAACGCAGCAAAGCGCGATAG---------TTGGTATG----ACCTGCAGAACCACTCGGG-------------------------------------------------------------------------------------------------------------------------------------------------------------------------------------------------------------------------------------------------------------------------------------------------------------------------------------------------------------------------------------------------------------------------------------------------------------------------------------------------------------------------------------------------------------------------------------------------------------------------------------------------------------------------------------------------------------------------------------------------------------------------------------------------------------------------------------------------------------------------------------------------------------------------------------------------------------------------------------------------</ns2:sequence><ns2:name>KM391823.1_Trypanosoma_vivax_isolate_MBOV/ET/2012/AAU-CVMA/002_clone_2_18S_ribosomal_RNA_gene,_partial_sequence;_internal_transcribed_spacer_1,_complete_sequence;_and_5.8S_ribosomal_RNA_gene,_partial_sequence</ns2:name></ns2:Sequence><ns2:Sequence dsseqid="sq500" id="sq499"><ns2:sequence>--------------------------------------------------------------------------------------------------------------------------------------------------------------------------------------------------------------------------------------------------------------------------------------------------------------------------------------------------------------------------------------------------CTCTGGTTGATTCTGCCAGTAGTCATATGCTTGTTTCAAGGACTTAGCCATGCATGCCTCAGAATCACT-GCAC-TGCAGGAATCTGCGCATGGCTCATTACATCAGACGTAATCTGCCGCAATCACCTTGCGGTCACCCGCGTTACTGGATAACTTGGCGAAACGCCAAGCTAATACATGAACCA-CCGGGCGCTCCCTG--CTCCGGCGACGGCTTC---CAC-------------------------------------------CGCCGCTAT----GGGACGCCCCGCGAATGAGTGACATTAA--GACCAACGCCCGTAC--CTGGGCAGTACCACACAGACGTGTTGA---------------------------CTCAATTCATTCCGTGCGAAAG-------CCGGCTTGTCCGGCGTCTTTTGACGAACAACTGCCCTATCAGCCAGTGATGGCCGTGTAG---TGGACTGCCATGGCGTTGACGGGAGCGGGGGATTAGGGTTCGATTCCGGAGAGGGAGCCTGAGAAATAGCTACCACTTCTACGGAGGGCAGCA-------------GGCG-CGCAAATTGCCCAATGTCGAGACAGAACGATGAGGCA-GCGAAAAGAAATAGAGCCGGCAG---TGC-TA-CGCATTGTCGTTTTCAATGGGGGATACCCAAACCCATCC-AACATCGAGTAACTATTGGAGGACAAGTCTGGTGCCAGCACCCGCGGTAATTCCAGCTCCAAAAGCGTATAT------TAATGCTGTTGCTGTTAAAGGGTTCGTAGTTGAACTGTGGGCCGCGCTGCCGCCGCGCTCCGCCCC----------ACCCACAGAGGGTGCGTGGCAC-GCGGCGCGCGCCGCCCGCGAACAC--------TCAGACACAAGCAGCGCGGGAGCGC-TTCC---CCAC---ACCACGCGTGTCATGC-ACGCT-C-GGGGCGCCCGCGAGTCTTTACTGTGACTAAAAAAGCGCGACCAAAGCA-GTCCAC--CGACCTGAATTGCAAAGCATGGGATAACAA-AGCATC---AGCCTCCGGGCCACCGATTCGGCTTTTGTTGGTTTT-AACAGTCCGTTGGAGATTGGGGGCCGGC-GCGACCACGCACCGCGGCATTCCTCTCGGAACTCGCCGCACG--------------------------------------------------------------------------------------------------------------------------------------------------------------------------------------------------CTCCGCGGCG-CCTCGCGCGTCGCGGCTCGCCGGCCCGGGAATGAAGGAGGGCGGCTCGGGGGAGAACGTAC-TGGCGCGTCAGAGGTGAAATTCTTAGA--CCGCGCCAAGACGAACCACAGCGAAGGCATTCTTCAAGGACGCCTTCCTCAATCAAG--AACCAAAGTGTGGGGATCGAAGATG-ATTAGAGACCATTGTAGTCCACA---CTGCAA-ACGATGACGCCCATGAATTGGGGACCTGT---------GGCCAGCGGCGCCGCCG-GGCTCGCCCGCGCGCGCGCCCGCTC----------------------------------------------------------------------------C-----ACC--ATCCATCACGTGCACATTCTTTGGCGC-----------------------AGCCTC-ACGGCTCCGCCGCTACGGGAATGTCCTC---AGC-AC-GTCTCACTTTCCACGCGAAAGCTTTGAGGTTACAGTCTCAGGGGG----GAGTACG-TTCGCAAGAGTGAAACTTAAAGAAATTGACGGA---ATGGCACCACAAGACGTGGAGCGTGCGGTTTAATTTGACTCAACACGGGGAACTTTA-CCAGATCCGGACAGGGTGAGGATTGACAGATTGAGTGTTCTTTCTCGATCCCCTGAATGGTGGTGCATGGCCGCTTTTGGTCGGTGGAGTGATTTGTTT-GGTTGATTCCGTCAACGG--ACGAGATCCAGGCCGCCCAGTAGGCCCCAGGATCACGCACAGGACAGCAGCACGCGCGTCGGGCCTCACGGCCCC----------------------------------------TCGCCGTCCGCATCCGGTCGGGGCCTTCTCT-GCG-G-GATT---CCTTGCACGCGCAAGG------TGAGATGCTGGGCAACAGCAGGTCTGTGATGCTCCTCGATGCTCTGGGCGACACGCGCACTACAATGTCAGTGGGAACAAGACACGCGGCT-----------CGCCGCGCCCGCCTGACCAAGAGGGCGGGGAAGCACCG--------GAATCACGTAGACACACTTGGGACCGAGTATTGCAATTATTGGTCGCGCAACGAGGAATGTCTCGTAGGCGCA--GCT-CATC----AAACTGCGCCGATTACGTCCCTGCCATTTGTACACACCGCCCGTCGTTGTTTCCGATGCTGGCGCAATACAGGTGATTGGACCGCTGGGC-------GTCTC--GCCCGCGGGAAGTTCACCGATATTGCCTCATTAGAGGAAGC------------------AAAAG-------------------TCGTAACAAGGTAGCTGTAGGTGAACCTGCAGCTGGATCATTTTCCGATCTTTC-ATCACAGGCGCGCGCTGCGCTTCGCTCGCGCGCCGAAAAA--GAATA-----GAAGA-------CAGTGCCGC---TCGACCAAGCCGCAGGCACATGGCTGCGCTCGGTGGTGCACGGCCCACACAACGTGTCGCGATGG---------ATGACTTGGCTTCCCGGTT---CGT-------------TGAAGAACGCAGCAAAGCGCGATAT---------GTGGTATG----ACCTGCAGAACCACTCGGG-------------------------------------------------------------------------------------------------------------------------------------------------------------------------------------------------------------------------------------------------------------------------------------------------------------------------------------------------------------------------------------------------------------------------------------------------------------------------------------------------------------------------------------------------------------------------------------------------------------------------------------------------------------------------------------------------------------------------------------------------------------------------------------------------------------------------------------------------------------------------------------------------------------------------------------------------------------------------------------------------</ns2:sequence><ns2:name>KM391819.1_Trypanosoma_vivax_strain_310_clone_2_18S_ribosomal_RNA_gene,_partial_sequence;_internal_transcribed_spacer_1,_complete_sequence;_and_5.8S_ribosomal_RNA_gene,_partial_sequence</ns2:name></ns2:Sequence><ns2:Sequence dsseqid="sq502" id="sq501"><ns2:sequence>--------------------------------------------------------------------------------------------------------------------------------------------------------------------------------------------------------------------------------------------------------------------------------------------------------------------------------------------------------------------------------------------------CTCTGGTTGATTCTGCCAGTAGTCATATGCTTGTTTCAAGGACTTAGCCATGCATGCCTCAGAATCACT-GCAC-TGCAGGAATCTGCGCATGGCTCATTACATCAGACGTAATCTGCCGCAATCACCTTGCGGTCACCCGCATTACTGGATAACTTGGCGAAACGCCAAGCTAATACATGAACCA-CCGGGCGCTCCCTG--CTCCGGCGACGGCTTC---CAC-------------------------------------------CGCCGCTAT----GGGACGCCCCGCGAATGAGTGACATTAA--GACCAACGCCCGTAC--CTGGGCAGTACCACACAGACGTGTTGA---------------------------CTCAATTCATTCCGTGCGAAAG-------CCGGCTTGTCCGGCGTCTTTTGACGAACAACTGCCCTATCAGCCAGTGATGGCCGTGTAG---TGGACTGCCATGGCGTTGACGGGAGCGGGGGATTAGGGTTCGATTCCGGAGAGGGAGCCTGAGAAATAGCTACCACTTCTACGGAGGGCAGCA-------------GGCG-CGCAAATTGCCCAATGTCGAGACAGAACGATGAGGCA-GCGAAAAGAAATAGAGCCGGCAG---TGC-TA-CGCATTGTCGTTTTCAATGGGGGATACCCAAACCCATCC-AACATCGAGTAACTATTGGAGGACAAGTCTGGTGCCAGCACCCGCGGTAATTCCAGCTCCAAAAGCGTATAT------TAATGCTGTTGCTGTTAAAGGGTTCGTAGTTGAACTGTGGGCCGCGCTGCCGCCGCGCTCCGCCCC----------ACCCACAGAGGGTGCGTGGCAC-GCGGCGCGCGCCGCCCGCGAACAC--------TCAGACACAAGCAGCGCGGGAGCGC-TTCC---CCAC---ACCACGCGTGTCATGC-ACGCT-C-GGGGCGCCCGCGAGTCTTTACTGTGACTAAAAAAGCGCGACCAAAGCA-GTCCAC--CGACCTGAATTGCAAAGCATGGGATAACAA-AGCATC---AGCCTCCGGGCCACCGATTCGGCTTTTGTTGGTTTT-AACAGTCCGTTGGAGATTGGGGGCCGGC-GCGACCACGCACCGCGGCATTCCTCTCGGAACTCGCCGCACG--------------------------------------------------------------------------------------------------------------------------------------------------------------------------------------------------CCCCGCGGCG-CCTCGCGCGTCGCGGCTCGCCGGCCCGGGAATGAAGGAGGGCGGCTCGGGGGAGAACGTAC-TGGCGCGTCAGAGGTGAAATTCTTAGA--CCGCGCCAAGACGAACCACAGCGAAGGCATTCTTCAAGGACGCCTTCCTCAATCAAG--AACCAAAGTGTGGGGATCGAAGATG-ATTAGAGACCATTGTAGTCCACA---CTGCAA-ACGATGACGCCCATGAATTGGGGACCTGT---------GGCCAGCGGCGCCGCCG-GGCTCGCCCGCGCGCGCGCCCGCTC----------------------------------------------------------------------------C-----ACC--ATCCATCACGTGCACATTCTTTGGCGC-----------------------AGCCTC-ACGGCTCCGCCGCTACGGGAATGTCCTC---AGC-AC-GTCTCACTTTCCACGCGAAAGCTTTGAGGTTACAGTCTCAGGGGG----GAGTACG-TTCGCAAGAGTGAAACTTAAAGAAATTGACGGA---ATGGCACCACAAGACGTGGAGCGTGCGGTTTAATTTGACTCAACACGGGGAACTTTA-CCAGATCCGGACAGGGTGAGGATTGACAGATTGAGTGTTCTTTCTCGATCCCCTGAATGGTGGTGCATGGCCGCTTTTGGTCGGTGGAGTGATTTGTTT-GGTTGATTCCGTCAACGG--ACGAGATCCAGGCCGCCCAGTAGGCCCCAGGATCACGCACAGGACAGCAGCACGCGCGTCGGGCCTCACGGCCCC----------------------------------------TCGCCGTCCGCATCCGGTCGGGGCCTTCTCT-GCG-G-GATT---CCTTGCACGCGCAAGG------TGAGATGCTGGGCAACAGCAGGTCTGTGATGCTCCTCGATGCTCTGGGCGACACGCGCACTACAATGTCAGTGGGAACAAGACACGCGGCT-----------CGCCGCGCCCGCCTGACCAAGAGGGCGGGGAAGCACCG--------GAATCACGTAGACACACTTGGGACCGAGTATTGCAATTATTGGTCGCGCAACGAGGAATGTCTCGTAGGCGCA--GCT-CATC----AAACTGCGCCGATTACGTCCCTGCCATTTGTACACACCGCCCGTCGTTGTTTCCGATGCTGGCGCAATACAGGTGATTGGACCGCTGGGC-------GTCTC--GCCCGCGGGAAGTTCACCGATATTGCCTCATTAGAGGAAGC------------------AAAAG-------------------TCGTAACAAGGTAGCTGTAGGTGAACCTGCAGCTGGATCATTTTCCGATCTTTC-ATCACAGGCGCGCGCTGCGCTTCGCTCGCGCGCCGAAAAA--GAATA-----GAAGA-------CAGTGCCGC---TCGACCAAGCCGCAGGCACATGGCTGCGCTCGGTGGTGCACGGCCCACACAACGTGTCGCGATGG---------ATGACTTGGCTTCCCGGTT---CGT-------------TGAAGAACGCAGCAAAGCGCGATAT---------GTGGTATG----ACCTGCAGAACCACTCGGG-------------------------------------------------------------------------------------------------------------------------------------------------------------------------------------------------------------------------------------------------------------------------------------------------------------------------------------------------------------------------------------------------------------------------------------------------------------------------------------------------------------------------------------------------------------------------------------------------------------------------------------------------------------------------------------------------------------------------------------------------------------------------------------------------------------------------------------------------------------------------------------------------------------------------------------------------------------------------------------------------</ns2:sequence><ns2:name>KM391816.1_Trypanosoma_vivax_strain_306_clone_1_18S_ribosomal_RNA_gene,_partial_sequence;_internal_transcribed_spacer_1,_complete_sequence;_and_5.8S_ribosomal_RNA_gene,_partial_sequence</ns2:name></ns2:Sequence><ns2:Sequence dsseqid="sq504" id="sq503"><ns2:sequence>--------------------------------------------------------------------------------------------------------------------------------------------------------------------------------------------------------------------------------------------------------------------------------------------------------------------------------------------------------------------------------------------------CTCTGGTTGATTCTGCCAGTAGTCATATGCTTGTTTCAAGGACTTAGCCATGCATGCCTCAGAATCACT-GCAC-TGCAGGAATCTGCGCATGGCTCATTACATCAGACGTAATCTGCCGCAATCACCTTGCGGTCACCCGCATTACTGGATAACTTGGCGAAACGCCAAGCTAATACATGAACCA-CCGGGCGCTCCCTG--CTCCGGCGACGGCTTC---CAC-------------------------------------------CGCCGCTAT----GGGACGCCCCGCGAATGAGTGACATTAA--GACCAACGCCCGTAC--CTGGGCAGTACCACACAGACGTGTTGA---------------------------CTCAATTCATTCCGTGCGAAAG-------CCGGCTTGTCCGGCGTCTTTTGACGAACAACTGCCCTATCAGCCAGTGATGGCCGTGTAG---TGGACTGCCATGGCGTTGACGGGAGCGGGGGATTAGGGTTCGATTCCGGAGAGGGAGCCTGAGAAATAGCTACCACTTCTACGGAGGGCAGCA-------------GGCG-CGCAAATTGCCCAATGTCGAGACAGAACGATGAGGCA-GCGAAAAGAAATAGAGCCGGCAG---TGC-TA-CGCATTGTCGTTTTCAATGGGGGATACCCAAACCCATCC-AACATCGAGTAACTATTGGAGGACAAGTCTGGTGCCAGCACCCGCGGTAATTCCAGCTCCAAAAGCGTATAT------TAATGCTGTTGCTGTTAAAGGGTTCGTAGTTGAACTGTGGGCCGCGCTGCCGCCGCGCTCCGCCCC----------ACCCACAGAGGGTGCGTGGCAC-GCGGCGCGCGCCGCCCGCGAACAC--------TCAGACACAAGCAGCGCGGGAGCGC-TTCC---CCAC---ACCACGCGTGTCATGC-ACGCT-C-GGGGCGCCCGCGAGTCTTTACTGTGACTAAAAAAGCGCGACCAAAGCA-GTCCAC--CGACCTGAATTGCAAAGCATGGGATAACAA-AGCATC---AGCCTCCGGGCCACCGATTCGGCTTTTGTTGGTTTT-AACAGTCCGTTGGAGATTGGGGGCCGGC-GCGACCACGCACCGCGGCATTCCTCTCGGAACTCGCCGCACG--------------------------------------------------------------------------------------------------------------------------------------------------------------------------------------------------CCCCGCGGCG-CCTCGCGCGTCGCGGCTCGCCGGCCCGGGAATGAAGGAGGGCGGCTCGGGGGAGAACGTAC-TGGCGCGTCAGAGGTGAAATTCTTAGA--CCGCGCCAAGACGAACCACAGCGAAGGCATTCTTCAAGGACGCCTTCCTCAATCAAG--AACCAAAGTGTGGGGATCGAAGATG-ATTAGAGACCATTGTAGTCCACA---CTGCAA-ACGATGACGCCCATGAATTGGGGACCTGT---------GGCCAGCGGCGCCGCCG-GGCTCGCCCGCGCGCGCGCCCGCTC----------------------------------------------------------------------------C-----ACC--ATCCATCACGTGCACATTCTTTGGCGC-----------------------AGCCTC-ACGGCTCCGCCGCTACGGGAATGTCCTC---AGC-AC-GTCTCACTTTCCACGCGAAAGCTTTGAGGTTACAGTCTCAGGGGG----GAGTACG-TTCGCAAGAGTGAAACTTAAAGAAATTGACGGA---ATGGCACCACAAGACGTGGAGCGTGCGGTTTAATTTGACTCAACACGGGGAACTTTA-CCAGATCCGGACAGGGTGAGGATTGACAGATTGAGTGTTCTTTCTCGATCCCCTGAATGGTGGTGCATGGCCGCTTTTGGTCGGTGGAGTGATTTGTTT-GGTTGATTCCGTCAACGG--ACGAGATCCAGGCCGCCCAGTAGGCCCCAGGATCACGCACAGGACAGCAGCACGCGCGTCGGGCCTCACGGCCCC----------------------------------------TCGCCGTCCGCATCCGGTCGGGGCCTTCTCT-GCG-G-GATT---CCTTGCACGCGCAAGG------TGAGATGCTGGGCAACAGCAGGTCTGTGATGCTCCTCGATGCTCTGGGCGACACGCGCACTACAATGTCAGTGGGAACAAGACACGCGGCT-----------CGCCGCGCCCGCCTGACCAAGAGGGCGGGGAAGCACCG--------GAATCACGTAGACACACTTGGGACCGAGTATTGCAATTATTGGTCGCGCAACGAGGAATGTCTCGTAGGCGCA--GCT-CATC----AAACTGCGCCGATTACGTCCCTGCCATTTGTACACACCGCCCGTCGTTGTTTCCGATGCTGGCGCAATACAGGTGATTGGACCGCTGGGC-------GTCTC--GCCCGCGGGAAGTTCACCGATATTGCCTCATTAGAGGAAGC------------------AAAAG-------------------TCGTAACAAGGTAGCTGTAGGTGAACCTGCAGCTGGATCATTTTCCGATCTTTC-ATCACAGGCGCGCGCTGCGCTTCGCTCGCGCGCCGAAAAA--GAATA-----GAAGA-------CAGTGCCGC---TCGACCAAGCCGCAGGCACATGGCTGCGCTCGGTGGTGCACGGCCCACACAACGTGTCGCGATGG---------ATGACTTGGCTTCCCGGTT---CGT-------------TGAAGAACGCAGCAAAGCGCGATAT---------GTGGTATG----ACCTGCAGAACCACTCGGG-------------------------------------------------------------------------------------------------------------------------------------------------------------------------------------------------------------------------------------------------------------------------------------------------------------------------------------------------------------------------------------------------------------------------------------------------------------------------------------------------------------------------------------------------------------------------------------------------------------------------------------------------------------------------------------------------------------------------------------------------------------------------------------------------------------------------------------------------------------------------------------------------------------------------------------------------------------------------------------------------</ns2:sequence><ns2:name>KM391817.1_Trypanosoma_vivax_strain_306_clone_2_18S_ribosomal_RNA_gene,_partial_sequence;_internal_transcribed_spacer_1,_complete_sequence;_and_5.8S_ribosomal_RNA_gene,_partial_sequence</ns2:name></ns2:Sequence><ns2:Sequence dsseqid="sq506" id="sq505"><ns2:sequence>--------------------------------------------------------------------------------------------------------------------------------------------------------------------------------------------------------------------------------------------------------------------------------------------------------------------------------------------------------------------------------------------------CTCTGGTTGATTCTGCCAGTAGTCATATGCTTGTTTCAAGGACTTAGCCATGCATGCCTCAGAATCACT-GCAC-TGCAGGAATCTGCGCATGGCTCATTACATCAGACGTAATCTGCCGCAATCACCTTGCGGTCACCCGCATTACTGGATAACTTGGCGAAACGCCAAGCTAATACATGAACCA-CCGGGCGCTCCCTG--CTCCGGCGACGGCTTC---CAC-------------------------------------------CGCCGCTAT----GGGACGCCCCGCGAATGAGTGACATTAA--GACCAACGCCCGTAC--CTGGGCAGTACCACACAGACGTGTTGA---------------------------CTCAATTCATTCCGTGCGAAAG-------CCGGCTTGTCCGGCGTCTTTTGACGAACAACTGCCCTATCAGCCAGTGATGGCCGTGTAG---TGGACTGCCATGGCGTTGACGGGAGCGGGGGATTAGGGTTCGATTCCGGAGAGGGAGCCTGAGAAATAGCTACCACTTCTACGGAGGGCAGCA-------------GGCG-CGCAAATTGCCCAATGTCGAGACAGAACGATGAGGCA-GCGAAAAGAAATAGAGCCGGCAG---TGC-TA-CGCATTGTCGTTTTCAATGGGGGATACCCAAACCCATCC-AACATCGAGTAACTATTGGAGGACAAGTCTGGTGCCAGCACCCGCGGTAATTCCAGCTCCAAAAGCGTATAT------TAATGCTGTTGCTGTTAAAGGGTTCGTAGTTGAACTGTGGGCCGCGCTGCCGCCGCGCTCCGCCCC----------ACCCACAGAGGGTGCGTGGCAC-GCGGCGCGCGCCGCCCGCGAACAC--------TCAGACACAAGCAGCGCGGGAGCGC-TTCC---CCAC---ACCACGCGTGTCATGC-ACGCT-C-GGGGCGCCCGCGAGTCTTTACTGTGACTAAAAAAGCGCGACCAAAGCA-GTCCAC--CGACCTGAATTGCAAAGCATGGGATAACAA-AGCATC---AGCCTCCGGGCCACCGATTCGGCTTTTGTTGGTTTT-AACAGTCCGTTGGAGATTGGGGGCCGGC-GCGACCACGCACCGCGGCATTCCTCTCGGAACTCGCCGCACG--------------------------------------------------------------------------------------------------------------------------------------------------------------------------------------------------CTCCGCGGCG-CCTCGCGCGTCGCGGCTCGCCGGCCCGGGAATGAAGGAGGGCGGCTCGGGGGAGAACGTAC-TGGCGCGTCAGAGGTGAAATTCTTAGA--CCGCGCCAAGACGAACCACAGCGAAGGCATTCTTCAAGGACGCCTTCCTCAATCAAG--AACCAAAGTGTGGGGATCGAAGATG-ATTAGAGACCATTGTAGTCCACA---CTGCAA-ACGATGACGCCCATGAATTGGGGACCTGT---------GGCCAGCGGCGCCGCCG-GGCTCGCCCGCGCGCGCGCCCGCTC----------------------------------------------------------------------------C-----ACC--ATCCATCACGTGCACATTCTTTGGCGC-----------------------AGCCTC-ACGGCTCCGCCGCTACGGGAATGTCCTC---AGC-AC-GTCTCACCTTCCACGCGAAAGCTTTGAGGTTACAGTCTCAGGGGG----GAGTACG-TTCGCAAGAGTGAAACTTAAAGAAATTGACGGA---ATGGCACCACAAGACGTGGAGCGTGCGGTTTAATTTGACTCAACACGGGGAACTTTA-CCAGATCCGGACAGGGTGAGGATTGACAGATTGAGTGTTCTTTCTCGATCCCCTGAATGGTGGTGCATGGCCGCTTTTGGTCGGTGGAGTGATTTGTTT-GGTTGATTCCGTCAACGG--ACGAGATCCAGGCCGCCCAGTAGGCCCCAGGATCACGCACAGGACAGCAGCACGCGCGTCGGGCCTCACGGCCCC----------------------------------------TCGCCGTCCGCATCCGGTCGGGGCCTTCTCT-GCG-G-GATT---CCTTGCACGCGCAAGG------TGAGATGCTGGGCAACAGCAGGTCTGTGATGCTCCTCGATGCTCTGGGCGACACGCGCACTACAATGTCAGTGGGAACAAGACACGCGGCT-----------CGCCGCGCCCGCCTGACCAAGAGGGCGGGGAAGCACCG--------GAATCACGTAGACACACTTGGGACCGAGTATTGCAATTATTGGTCGCGCAACGAGGAATGTCTCGTAGGCGCA--GCT-CATC----AAACTGCGCCGATTACGTCCCTGCCATTTGTACACACCGCCCGTCGTTGTTTCCGATGCTGGCGCAATACAGGTGATTGGACCGCTGGGC-------GTCTC--GCCCGCGGGAAGTTCACCGATATTGCCTCATTAGAGGAAGC------------------AAAAG-------------------TCGTAACAAGGTAGCTGTAGGTGAACCTGCAGCTGGATCATTTTCCGATCTCGACATCACAGGCGCGCGCTGCGCTTCGCTCGCGCGCCGAAAA-AGA-ATA-----GAAGA-------CAGTGCCGC---TCGACCAAGCCGCAGGCATATGGCTGCGCTCGGTGGTGCACGGCCCACACAACGTGTCGCGATGG---------ATGACTTGGCTTCCCGGTT---CGT-------------TGAAGAACGCAGCAAAGCGCGATAT---------GTGGTATG----ACCTGCAGAACCACTCGGG-------------------------------------------------------------------------------------------------------------------------------------------------------------------------------------------------------------------------------------------------------------------------------------------------------------------------------------------------------------------------------------------------------------------------------------------------------------------------------------------------------------------------------------------------------------------------------------------------------------------------------------------------------------------------------------------------------------------------------------------------------------------------------------------------------------------------------------------------------------------------------------------------------------------------------------------------------------------------------------------------</ns2:sequence><ns2:name>KM391820.1_Trypanosoma_vivax_isolate_MBOV/ET/2012/AAU-CVMA/001_clone_1_18S_ribosomal_RNA_gene,_partial_sequence;_internal_transcribed_spacer_1,_complete_sequence;_and_5.8S_ribosomal_RNA_gene,_partial_sequence</ns2:name></ns2:Sequence><ns2:Sequence dsseqid="sq508" id="sq507"><ns2:sequence>--------------------------------------------------------------------------------------------------------------------------------------------------------------------------------------------------------------------------------------------------------------------------------------------------------------------------------------------------------------------------------------------------CTCTGGTTGATTCTGCCAGTAGTCATATGCTTGTTTCAAGGACTTAGCCATGCATGCCTCAGAATCACT-GCAC-TGCAGGAATCTGCGCATGGCTCATTACATCAGACGTAATCTGCCGCAATCACCTTGCGGTCACCCGCATTACTGGATAACTTGGCGAAACGCCAAGCTAATACATGAACCA-CCGGGCGCTCCCTG--CTCCGGCGACGGCTTC---CAC-------------------------------------------CGCCGCTAT----GGGACGCCCCGCGAATGAGTGACATTAA--GACCAACGCCCGTAC--CTGGGCAGTACCACACAGACGTGTTGA---------------------------CTCAATTCATTCCGTGCGAAAG-------CCGGCTTGTCCGGCGTCTTTTGACGAACAACTGCCCTATCAGCCAGTGATGGCCGTGTAG---TGGACTGCCATGGCGTTGACGGGAGCGGGGGATTAGGGTTCGATTCCGGAGAGGGAGCCTGAGAAATAGCTACCACTTCTACGGAGGGCAGCA-------------GGCG-CGCAAATTGCCCAATGTCGAGACAGAACGATGAGGCA-GCGAAAAGAAATAGAGCCGGCAG---TGC-TA-CGCATTGTCGTTTTCAATGGGGGATACCCAAACCCATCC-AACATCGAGTAACTATTGGAGGACAAGTCTGGTGCCAGCACCCGCGGTAATTCCAGCTCCAAAAGCGTATAT------TAATGCTGTTGCTGTTAAAGGGTTCGTAGTTGAACTGTGGGCCGCGCTGCCGCCGCGCTCCGCCCC----------ACCCACAGAGGGTGCGTGGCAC-GCGGCGCGCGCCGCCCGCGAACAC--------TCAGACACAAGCAGCGCGGGAGCGC-TTCC---CCAC---ACCACGCGTGTCATGC-ACGCT-C-GGGGCGCCCGCGAGTCTTTACTGTGACTAAAAAAGCGCGACCAAAGCA-GTCCAC--CGACCTGAATTGCAAAGCATGGGATAACAA-AGCATC---AGCCTCCGGGCCACCGATTCGGCTTTTGTTGGTTTT-AACAGTCCGTTGGAGATTGGGGGCCGGC-GCGACCACGCACCGCGGCATTCCTCTCGGAACTCGCCGCACG--------------------------------------------------------------------------------------------------------------------------------------------------------------------------------------------------CTCCGCGGCG-CCTCGCGCGTCGCGGCTCGCCGGCCCGGGAATGAAGGAGGGCGGCTCGGGGGAGAACGTAC-TGGCGCGTCAGAGGTGAAATTCTTAGA--CCGCGCCAAGACGAACCACAGCGAAGGCATTCTTCAAGGACGCCTTCCTCAATCAAG--AACCAAAGTGTGGGGATCGAAGATG-ATTAGAGACCATTGTAGTCCACA---CTGCAA-ACGATGACGCCCATGAATTGGGGACCTGT---------GGCCAGCGGCGCCGCCG-GGCTCGCCCGCGCGCGCGCCCGCTC----------------------------------------------------------------------------C-----ACC--ATCCATCACGTGCACATTCTTTGGCGC-----------------------AGCCTC-ACGGCTCCGCCGCTACGGGAATGTCCTC---AGC-AC-GTCTCACTTTCCACGCGAAAGCTTTGAGGTTACAGTCTCAGGGGG----GAGTACG-TTCGCAAGAGTGAAACTTAAAGAAATTGACGGA---ATGGCACCACAAGACGTGGAGCGTGCGGTTTAATTTGACTCAACACGGGGAACTTTA-CCAGATCCGGACAGGGTGAGGATTGACAGATTGAGTGTTCTTTCTCGATCCCCTGAATGGTGGTGCATGGCCGCTTTTGGTCGGTGGAGTGATTTGTTT-GGTTGATTCCGTCAACGG--ACGAGATCCAGGCCGCCCAGTAGGCCCCAGGATCACGCACAGGACAGCAGCACGCGCGTCGGGCCTCACGGCCCC----------------------------------------TCGCCGTCCGCATCCGGTCGGGGCCTTCTCT-GCG-G-GATT---CCTTGCACGCGCAAGG------TGAGATGCTGGGCAACAGCAGGTCTGTGATGCTCCTCGATGCTCTGGGCGACACGCGCACTACAATGTCAGTGGGAACAAGACACGCGGCT-----------CGCCGCGCCCGCCTGACCAAGAGGGCGGGGAAGCACCG--------GAATCACGTAGACACACTTGGGACCGAGTATTGCAATTATTGGTCGCGCAACGAGGAATGTCTCGTAGGCGCA--GCT-CATC----AAACTGCGCCGATTACGTCCCTGCCATTTGTACACACCGCCCGTCGTTGTTTCCGATGCTGGCGCAATACAGGTGATTGGACCGCTGGGC-------GTCTC--GCCCGCGGGAAGTTCACCGATATTGCCTCATTAGAGGAAGC------------------AAAAG-------------------TCGTAACAAGGTAGCTGTAGGTGAACCTGCAGCTGGATCATTTTCCGATCTCAACATCACAGGCGCGCGCTGCGCTTCGCTCGCGCGCCGAAAAAAAA-ATA-----AAAGA-------CAGTGCCGC---TCGACCAAGCCGCAGGCACATGGCTGCGCTCGGTGGTGCACGGCCCACACAACGTGTCGCGATGG---------ATGACTTGGCTTCCCGGTT---CGT-------------TGAAGAACGCAGCAAAGCGCGATAT---------GTGGTATG----ACCTGCAGAACCACTCGGG-------------------------------------------------------------------------------------------------------------------------------------------------------------------------------------------------------------------------------------------------------------------------------------------------------------------------------------------------------------------------------------------------------------------------------------------------------------------------------------------------------------------------------------------------------------------------------------------------------------------------------------------------------------------------------------------------------------------------------------------------------------------------------------------------------------------------------------------------------------------------------------------------------------------------------------------------------------------------------------------------</ns2:sequence><ns2:name>KM391818.1_Trypanosoma_vivax_strain_310_clone_1_18S_ribosomal_RNA_gene,_partial_sequence;_internal_transcribed_spacer_1,_complete_sequence;_and_5.8S_ribosomal_RNA_gene,_partial_sequence</ns2:name></ns2:Sequence><ns2:Sequence dsseqid="sq510" id="sq509"><ns2:sequence>--------------------------------------------------------------------------------------------------------------------------------------------------------------------------------------------------------------------------------------------------------------------------------------------------------------------------------------------------------------------------------------------------CTCTGGTTGATTCTGCCAGTAGTCATATGCTTGTTTCAAGGACTTAGCCATGCATGCCTCAGAATCACT-GCAC-TGCAGGAATCTGCGCATGGCTCATTACATCAGACGTAATCTGCCGCAATCACCTTGCGGTCACCCGCATTACTGGATAACTTGGCGAAACGCCAAGCTAATACATGAACCA-CCGGGCGCTCCCTG--CTCCGGCGACGGCTTC---CAC-------------------------------------------CGCCGCTAT----GGGACGCCCCGCGAATGAGTGACATTAA--GACCAACGCCCGTAC--CTGGGCAGTACCACACAGACGTGTTGA---------------------------CTCAATTCATTCCGTGCGAAAG-------CCGGCTTGTCCGGCGTCTTTTGACGAACAACTGCCCTATCAGCCAGTGATGGCCGTGTAG---TGGACTGCCATGGCGTTGACGGGAGCGGGGGATTAGGGTTCGATTCCGGAGAGGGAGCCTGAGAAATAGCTACCACTTCTACGGAGGGCAGCA-------------GGCG-CGCAAATTGCCCAATGTCGAGACAGAACGATGAGGCA-GCGAAAAGAAATAGAGCCGGCAG---TGC-TA-CGCATTGTCGTTTTCAATGGGGGATACCCAAACCCATCC-AACATCGAGTAACTATTGGAGGACAAGTCTGGTGCCAGCACCCGCGGTAATTCCAGCTCCAAAAGCGTATAT------TAATGCTGTTGCTGTTAAAGGGTTCGTAGTTGAACTGTGGGCCGCGCTGCCGCCGCGCTCCGCCCC----------ACCCACAGAGGGTGCGTGGCAC-GCGGCGCGCGCCGCCCGCGAACAC--------TCAGACACAAGCAGCGCGGGAGCGC-TTCC---CCAC---ACCGCGCGTGTCATGC-ACGCT-C-GGGGCGCCCGCGAGTCTTTACTGTGACTAAAAAAGCGCGACCAAAGCA-GTCCAC--CGACCTGAATTGCAAAGCATGGGATAACAA-AGCATC---AGCCTCCGGGCCACCGATTCGGCTTTTGTTGGTTTT-AACAGTCCGTTGGAGATTGGGGGCCGGC-GCGACCACGCACCGCGGCATTCCTCTCGGAACTCGCCGCGCG--------------------------------------------------------------------------------------------------------------------------------------------------------------------------------------------------CTCCGCGGCG-CCTCGCGCGTCGCGGCTCGCCGGCCCGGGAATGAAGGAGGGCGGCTCGGGGGAGAACGTAC-TGGCGCGTCAGAGGTGAAATTCTTAGA--CCGCGCCAAGACGAACCACAGCGAAGGCATTCTTCAAGGACGCCTTCCTCAATCAAG--AACCAAAGTGTGGGGATCGAAGATG-ATTAGAGACCATTGTAGTCCACA---CTGCAA-ACGATGACGCCCATGAATTGGGGACCTGT---------GGCCAGCGGCGCCGCCG-GGCTCGCCCGCGCGCGCGCCCGCTC----------------------------------------------------------------------------C-----ACC--ATCCATCACGTGCGCATTCTTTGGCGC-----------------------AGCCTC-ACGGCTCCGCCGCTACGGGAATGTCCTC---AGC-AC-GTCTCACTTTCCACGCGAAAGCTTTGAGGTTACAGTCTCAGGGGG----GAGTACG-TTCGCAAGAGTGAAACTTAAAGAAATTGACGGA---ATGGCACCACAAGACGTGGAGCGTGCGGTTTAATTTGACTCAACACGGGGAACTTTA-CCAGATCCGGACAGGGTGAGGATTGACAGATTGAGTGTTCTTTCTCGATCCCCTGAATGGTGGTGCATGGCCGCTTTTGGTCGGTGGAGTGATTTGTTT-GGTTGATTCCGTCAACGG--ACGAGATCCAGGCCGCCCAGTAGGCCCCAGGATCACGCACAGGACAGCAGCACGCGCGTCGGGCCTCACGGCCCC----------------------------------------TCGCCGTCCGCATCCGGTCGGGGCCTTCTCT-GCG-G-GATT---CCTTGCACGCGCAAGG------TGAGATGCTGGGCAACAGCAGGTCTGTGATGCTCCTCGATGCTCTGGGCGACACGCGCACTACAATGTCAGTGGGAACAAGACACGCGGCT-----------CGCCGCGCCCGCCTGACCAAGAGGGCGGGGAAGCACCG--------GAATCACGTAGACACACTTGGGACCGAGTATTGCAATTATTGGTCGCGCAACGAGGAATGTCTCGTAGGCGCA--GCT-CATC----AAACTGCGCCGATTACGTCCCTGCCATTTGTACACACCGCCCGTCGTTGTTTCCGATGCTGGCGCAATACAGGTGATTGGACCGCTGGGC-------GTCTC--GCCCGCGGGAAGTTCACCGATATTGCCTCATTAGAGGAAGC------------------AAAAG-------------------TCGTAACAAGGTAGCTGTAGGTGAACCTGCAGCTGGATCATTTTCCGATCTCGACATCACAGGCGCGCGCTGCGCTTCGCTCGCGCGCCGAAAAAGAAAAAT-----AAGGA-------CAGTGCCGC---TCGACCAAGCCGCAGGCATATGACTGCGCTCGGTGGTGCACGGCCCACACAACGTGTCGCGATGG---------ATGACTTGGCTTCCCGGTT---CGT-------------TGAAGAACGCAGCAAAGCGCGATAT---------GTGGTATG----ACCTGCAGAACCACTCGGG-------------------------------------------------------------------------------------------------------------------------------------------------------------------------------------------------------------------------------------------------------------------------------------------------------------------------------------------------------------------------------------------------------------------------------------------------------------------------------------------------------------------------------------------------------------------------------------------------------------------------------------------------------------------------------------------------------------------------------------------------------------------------------------------------------------------------------------------------------------------------------------------------------------------------------------------------------------------------------------------------</ns2:sequence><ns2:name>KM391825.1_Trypanosoma_vivax_isolate_MBOV/ET/2012/AAU-CVMA/003_clone_2_18S_ribosomal_RNA_gene,_partial_sequence;_internal_transcribed_spacer_1,_complete_sequence;_and_5.8S_ribosomal_RNA_gene,_partial_sequence</ns2:name></ns2:Sequence><ns2:Sequence dsseqid="sq512" id="sq511"><ns2:sequence>--------------------------------------------------------------------------------------------------------------------------------------------------------------------------------------------------------------------------------------------------------------------------------------------------------------------------------------------------------------------------------------------------CTCTGGTTGATTCTGCCAGTAGTCATATGCTTGTTTCAAGGACTTAGCCATGCATGCCTCAGAATCACT-GCAC-TGCAGGAATCTGCGCATGGCTCATTACATCAGACGTAATCTGCCGCAATCACCTTGCGGTCACCCGCATTACTGGATAACTTGGCGAAACGCCAAGCTAATACATGAACCA-CCGGGCGCTCCCTG--CTCCGGCGACGGCTTC---CAC-------------------------------------------CGCCGCTAT----GGGACGCCCCGCGAATGAGTGACATTAA--GACCAACGCCCGTAC--CTGGGCAGTACCACACAGACGTGTTGA---------------------------CTCAATTCATTCCGTGCGAAAG-------CCGGCTTGTCCGGCGTCTTTTGACGAACAACTGCCCTATCAGCCAGTGATGGCCGTGTAG---TGGACTGCCATGGCGTTGACGGGAGCGGGGGATTAGGGTTCGATTCCGGAGAGGGAGCCTGAGAAATAGCTACCACTTCTACGGAGGGCAGCA-------------GGCG-CGCAAATTGCCCAATGTCGAGACAGAACGATGAGGCA-GCGAAAAGAAATAGAGCCGGCAG---TGC-TA-CGCATTGTCGTTTTCAATGGGGGATACCCAAACCCATCC-AACATCGAGTAACTATTGGAGGACAAGTCTGGTGCCAGCACCCGCGGTAATTCCAGCTCCAAAAGCGTATAT------TAATGCTGTTGCTGTTAAAGGGTTCGTAGTTGAACTGTGGGCCGCGCTGCCGCCGCGCTCCGCCCC----------ACCCACAGAGGGTGCGTGGCAC-GCGGCGCGCGCCGCCCGCGAACAC--------TCAGACACAAGCAGCGCGGGAGCGC-TTCC---CCAC---ACCACGCGTGTCATGC-ACGCT-C-GGGGCGCCCGCGAGTCTTTACTGTGACTAAAAAAGCGCGACCAAAGCA-GTCCAC--CGACCTGAATTGCAAAGCATGGGATAACAA-AGCATC---AGCCTCCGGGCCACCGATTCGGCTTTTGTTGGTTTT-AACAGTCCGTTGGAGATTGGGGGCCGGC-GCGACCACGCACCGCGGCATTCCTCTCGGAACTCGCCGCACG--------------------------------------------------------------------------------------------------------------------------------------------------------------------------------------------------CCCCGCGGCG-CCTCGCGCGTCGCGGCTCGCCGGCCCGGGAATGAAGGAGGGCGGCTCGGGGGAGAACGTAC-TGGCGCGTCAGAGGTGAAATTCTTAGA--CCGCGCCAAGACGAACCACAGCGAAGGCATTCTTCAAGGACGCCTTCCTCAATCAAG--AACCAAAGTGTGGGGATCGAAGATG-ATTAGAGACCATTGTAGTCCACA---CTGCAA-ACGATGACGCCCATGAATTGGGGACCTGT---------GGCCAGCGGCGCCGCCG-GGCTCGCCCGCGCGCGCGCCCGCTC----------------------------------------------------------------------------C-----ACC--ATCCATCACGTGCACATTCTTTGGCGC-----------------------AGCCTC-ACGGCTCCGCCGCTACGGGAATGTCCTC---AGC-AC-GTCTCACTTTCCACGCGAAAGCTTTGAGGTTACAGTCTCAGGGGG----GAGTACG-TTCGCAAGAGTGAAACTTAAAGAAATTGACGGA---ATGGCACCACAAGACGTGGAGCGTGCGGTTTAATTTGACTCAACACGGGGAACTTTA-CCAGATCCGGACAGGGTGAGGATTGACAGATTGAGTGTTCTTTCTCGATCCCCTGAATGGTGGTGCATGGCCGCTTTTGGTCGGTGGAGTGATTTGTTT-GGTTGATTCCGTCAACGG--ACGAGATCCAGGCCGCCCAGTAGGCCCCAGGATCACGCACAGGACAGCAGCACGCGCGTCGGGCCTCACGGCCCC----------------------------------------TCGCCGTCCGCATCCGGTCGGGGCCTTCTCT-GCG-G-GATT---CCTTGCACGCGCAAGG------TGAGATGCTGGGCAACAGCAGGTCTGTGATGCTCCTCGATGCTCTGGGCGACACGCGCACTACAATGTCAGTGGGAACAAGACACGCGGCT-----------CGCCGCGCCCGCCTGACCAAGAGGGCGGGGAAGCACCG--------GAATCACGTAGACACACTTGGGACCGAGTATTGCAATTATTGGTCGCGCAACGAGGAATGTCTCGTAGGCGCA--GCT-CATC----AAACTGCGCCGATTACGTCCCTGCCATTTGTACACACCGCCCGTCGTTGTTTCCGATGCTGGCGCAATACAGGTGATTGGACCGCTGGGC-------GTCTC--GCCCGCGGGAAGTTCACCGATATTGCCTCATTAGAGGAAGC------------------AAAAG-------------------TCGTAACAAGGTAGCTGTAGGTGAACCTGCAGCTGGATCATTTTCCGATCTCGACATCACAGGCGCGCGCTGCGCTTCGCTCGCGCGCCGAAAAAGAAAAAT-----AAGGA-------CAGTGCCGC---TCGACCAAGCCGCAGGCATATGACTGCGCTCGGTGGTGCACGGCCCACACAACGTGTCGCGATGG---------ATGACTTGGCTTCCCGGTT---CGT-------------TGGAGAACGCAGCAAAGCGCGATAT---------GTGGTATG----ACCTGCAGAACCACTCGGG-------------------------------------------------------------------------------------------------------------------------------------------------------------------------------------------------------------------------------------------------------------------------------------------------------------------------------------------------------------------------------------------------------------------------------------------------------------------------------------------------------------------------------------------------------------------------------------------------------------------------------------------------------------------------------------------------------------------------------------------------------------------------------------------------------------------------------------------------------------------------------------------------------------------------------------------------------------------------------------------------</ns2:sequence><ns2:name>KM391821.1_Trypanosoma_vivax_isolate_MBOV/ET/2012/AAU-CVMA/001_clone_2_18S_ribosomal_RNA_gene,_partial_sequence;_internal_transcribed_spacer_1,_complete_sequence;_and_5.8S_ribosomal_RNA_gene,_partial_sequence</ns2:name></ns2:Sequence><ns2:Sequence dsseqid="sq514" id="sq513"><ns2:sequence>--------------------------------------------------------------------------------------------------------------------------------------------------------------------------------------------------------------------------------------------------------------------------------------------------------------------------------------------------------------------------------------------------CTCTGGTTGATTCTGCCAGTAGTCATATGCTTGTTTCAAGGACTTAGCCATGCATGCCTCAGAATCACT-GCAC-TGCAGGAATCTGCGCATGGCTCATTACATCAGACGTAATCTGCCGCAATCACTTTGCGGTCCTCCGCATTACTGGATAACTTGGCGAAACGCCAAGCTAATACATGAGCCA-CCGGGCGCTCCCTG--CTCCGGCGACGGGGCA---ACC-------------------------------------------CGCCGCTAT----GGGACGCCCCGCGAATGAGTGACATTAA--AACCAACGCCCGCC---CAGGGCAGTACCACGCAGACGTGTTGA---------------------------CTCAATTCATTCCGTGSGAAAG-------CCGGCTCGTCCGGCGTCTTTTGACGAACAACTGCCCTATCAGCCAGTGATGGCCGTGTAG---TGGACTGCCATGGCGTTGACGGGAGCGGGGGATTAGGGTTCGATTCCGGAGAGGGAGCCTGAGAAATAGCTACCACTTCTACGGAGGGCAGCA-------------GGCG-CGCAAATTGCCCAATGTCGAGACAGAGCGATGAGGCA-GCGAAAAGAAATAGAGCCGGCAG---TGC-TA-CGCATTGTCGTTTTCAATGGGGGATACCCAAACCCATCC-AACATCGAGTAACTATTGGAGGACAAGTCTGGTGCCAGCACCCGCGGTAATTCCAGCTCCAAAAGCGTATAT------TAATGCTGTTGCTGTTAAAGGGTTCGTAGTTGAACTGTGGGCCGCGCTGCCGCCGCGCTCCGCCCC----------ACCCGCAGAGGGTGCGTGGCAC-GCGGCGCGCGCTGCCCGCGAACAC--------TCAGACACAAGCAGCGCGGGAACGC-TTCC---CCAC---ACCACGCGTGTCATGC-ACGCA-C-GGGGCGCCCGCGAGTCTTTACTGTGACTAAAAAAGCGCGACCAAAGCA-GTCCAC--CGACCTGCATTGCAAAGCATGGGATAACAA-AGCATC---AGCCTCCGGGCCACCGATTCGGCTTTTGTTGGTTTT-AACAGTCCGTTGGAGATTGTGGGCCGGC-GCGAGCACGCACCGCGGCATTCCACTCGGAACACGCCGCACG--------------------------------------------------------------------------------------------------------------------------------------------------------------------------------------------------CCCCGCGGCG-CCTCGCGCGTCGCGGCTCGCCGGCCCGGGAATGAAGGAGGGCGGCTCGGGGGAGAACGTAC-TGGCGCGTCAGAGGTGAAATTCTTAGA--CCGCGCCAAGACGAACCACAGCGAAGGCATTCTTCAAGGACGCCTTCCTCAATCAAG--AACCAAAGTGTGGGGATCGAAGATG-ATCAGAGACCATTGTAGTCCACA---CTGCAA-ACGATGACGCCCATGAATTGGGGACCTGT---------GGCCAGGGGCGCCGCCG-GGCCTGCCCGCGCGCGCGCTCGCTC----------------------------------------------------------------------------C-----ACC--AACCATCACGTGCACATTCTTTGGCGC-----------------------GGCTTCGGCC---CCGCCGCTACGGGAATGTCCTC---AGC-AC-GTCTCACTGCC-ACGCGAAAGCTTTGAGGTTACAGTCTCAGGGGG----GAGTACG-TTCGCAAGAGTGAAACTTAAAGAAATTGACGGA---ATGGCACCACAAGACGTGGAGCGTGCGGTTTAATTTGACTCAACACGGGGAACTTTA-CCAGATCCGGACAGGGTGAGGATTGACAGATTGAGTGTTCTTTCTCGATCCCCTGAATGGTGGTGCATGGCCGCTTTTGGTCGGTGGAGTGATTTGTTT-GGTTGATTCCGTCAACGG--ACGAGATCCAGGCCGCCCAGTAGGCCCCAGGATCACGCACAGGACAGCAGCACGGTGGCGGGCCCT-CGGGCCCA----------------------------------------ACGCCGTCCGCATCCGGTCGGGGCCTTCTCT-GCG-G-GATT---CCTTGCACGCGCAAGG------TGAGATGCTGGGCAACAGCAGGTCTGTGATGCTCCTCGATGCTCTGGGCGACACGCGCACTACAATGTCAGTGGGAACAAGACACGCGGCT-----------CGCCGCGCCCGCCTGACCAAAAGGGCGGGGAAGCACCG--------GAATCACGTAGACACACTTGGGACCGAGTATTGCAATTATTGGTCGCGCAACGAGGAATGTCTCGTAGGCGCA--GCT-CATC----AAACTGCGCCGATTACGTCCCTGCCATTTGTACACACCGCCCGTCGTTGTTTCCGATGCTGGCGCAATACAGGTGATTGGACCGCCGGGC-------GCCTC--GCCCGCGGGAAGTTCACCGATATTGCCTCATTAGAGGAAGC------------------AAAAG-------------------TCGTAACAAGGTAGCTGTAGGTGAACCTGCAGCTGGATCATTTTCCGACGCTCTTCCCTTCTCTTCTCTTCTCGTCGCGCCTCGCCGCCGCAACAGGCGCAC-----CGGGGCGGGACAGCAAGCCAC---GCAGCTGCCGCTCGACCCCGCCGCGCGCGCAGGTGGAGCACGGCCCGCACAACGTGTCGCGATGG---------ATGACTTGGCTTCCCGGTT---CGT-------------TGAAGAACGCAGCAAAGCGCGATAG---------TTGGTATG----ACCTGCAGAACCACTCGGG-------------------------------------------------------------------------------------------------------------------------------------------------------------------------------------------------------------------------------------------------------------------------------------------------------------------------------------------------------------------------------------------------------------------------------------------------------------------------------------------------------------------------------------------------------------------------------------------------------------------------------------------------------------------------------------------------------------------------------------------------------------------------------------------------------------------------------------------------------------------------------------------------------------------------------------------------------------------------------------------------</ns2:sequence><ns2:name>KM391822.1_Trypanosoma_vivax_isolate_MBOV/ET/2012/AAU-CVMA/002_clone_1_18S_ribosomal_RNA_gene,_partial_sequence;_internal_transcribed_spacer_1,_complete_sequence;_and_5.8S_ribosomal_RNA_gene,_partial_sequence</ns2:name></ns2:Sequence><ns2:Sequence dsseqid="sq516" id="sq515"><ns2:sequence>------------------------------------------------------------------------------------------------------------------------------------------------------------------------------------------------------------------------------------------------------------------------------------------------------------------------------------------------------------------------------------------------------------TTCTGCCAGTAGTCATATGCTTGTTTCAAGGACTTAGCCATGCATGCCTCAGAATCACT-GCATTG-CAGGAATCTGCGCATGGCTCATTACATCAGACGTAATCTGCCGCAAAAATGTTGCGGTT-TCCGCAAGATTGGATAACTTGGCGAAACGCCAAGCTAATACATGAACCAACGGGACGCTCTCTG--TTTC---GGCGGTGTG-GGTTA----------------------------------------ACCCCCTCACCGTTATGGGACGTCCGGCGAATGAATGAAAGTAA--AACCA----CCGCCTTCACAGGCAGTAACACCCAGAAGTGTTGA---------------------------CTCAATTCATTCCGTGCGAAAGCTGGG--CCGTCTGGTCCGGCGTCTTTTGACGAACAACTGCCCTATCAGCCAGTGATGGCCGTGTAG---TGGACTGCCATGGCGTTGACGGGAGCGGGGGATTAGGGTTCGATTCCGGAGAGGGAGCCTGAGAAATAGCTACCACTTCTACGGAGGGCAGCA-------------GGCG-CGCAAATTGCCCAATGTCGAGAAAAAAAGATGAGGCA-GCGAAAAGAAATAGAGCCGACAGTGCAT-TCATTGCATTGTCGTTTTCAATGGGGGATATTTAAACCCATCC-AATATCGAGTAACAATTGGAGGACAAGTCTGGTGCCAGCACCCGCGGTAATTCCAGCTCCAAAAGCGTATAT------TAATGCTGTTGCTGTTAAAGGGTTCGTAGTTGAATTGTGGGCCTTCTTTTTTGAGGTGCAATGGTT---TTGTCCCGTCCACCTCGGACCGGT--------GACCCATGCCCTTGGGGTCCGT--GAACACTCGGAAACAAGAAACACGGGAGCGGTTCCT-C----CTGATTCTCGCATGTCATGCATGCCAGG-GGC--GCCCGTGATTTTTTACTGTGACTAAAAAAGTGTGACCAAAGCA-GTCATT--CGACTTGAATTAGCAAGCATGGGATAACAA-AGGAGC---AGCCTTTGGGCCACCGTTTCGGCTTTTGTTGGTTTT-AAAAGTCCATTGGAGATTATGGGGCTGT-GCGACAAGCGGCTGGGCGTCCCCTTTTTCTTTACTTTCCGCTTTTCCCCGGCCACATACTACTGTGTACACACACCCCCACACACCTCTCTCTTTTGTGGAGTGGTTGTGTGTGTTGTGTGTGTGTATATATATATGTACGTGCGCCGTGGGTTACGGAAATGTGGGGGGCCGCCCGTCGCCTTTGGGGGTTCTTTT-----TTTTTTCGCGCCGCATG-------CCTTTTTTTGGTATGTAGCGCGTGGTTCCCTCAACTCTCGGCATCCAGGAATGAAGGAGGGTAGTTCGG-GGGAGAACGTAC-TGGTGCGTCAGAGGTGAAATTCTTAGA--CCGCACCAAGACGAACTACAGCGAAGGCATTCTTCAAGGATACCTTCCTCAATCAAG--AACCAAAGTGTGGGGATCGAAGATG-ATTAGAGACCATTGTAGTCCACA---CTGCAA-ACGATGACACCCATGAATTGGGGAGTTTT---------TGGTCGTGGCAGGCCGC-GCGTCGCGGCGGGC---------------------GAG-----------------------------TCCCGTCGTCGTTCCGCGG--TTCCTTCTGCCGCGCCAATTGACATCAATTTACGTGCATATTCTTTTTG----------GCCGTTCTCTCCCATTCGGGGGGTCGGTCTTTTTCAACGGGAATATCCTCAGCACG-TTTTCTTACTTCTTCACGCGAAAGCTTTGAGGTTACAGTCTCAGGG-G----GGAGTACGTTCGCAAGAGTGAAACTTAAAGAAATTGACGGA---ATGGCACCACAAGACGTGGAGCGTGCGGTTTAATTTGACTCAACACGGGGAACTTTA-CCAGATCCGGACAGAATGAGGATTGACAGATTGAGTGTTCTTTCTCGATTCTCTGAATGGTGGTGCATGGCCGCTTTTGGTCGGTGGAGTGATTTGTTT-GGTTGATTCCGTCAACGG--ACGAGATCCAAGCTGCCCAGTAGGATTCAGAATTGCCCATAGGATAGCAATACCCTCCGCGGGTTTTACCC----------------------------------------AAGGGGGGGACGGCATTCACT-TGTATCCTTCTCTGCGGGA-TTCC---TTGT-TTCGCGCAAGG------TGAGATTTTGGGCAACAGCAGGTCTGTGATGCTCCTCAATGTTCTGGGCGACACGCGCACTACAATGTCAGTGAGAACAAGAAAAACGACTC---------GCGTCGGACCTACCTGATCAAAAGGGTGGGAAAACCACG--------GAATCACATAGACCCACTTGGGACCGAGTATTGCAATTATTGGTCGCGCAACGAGGAATGTCTCGTAGGCGCA--GCT-CATC----AAACTGTGCCGATTACGTCCCTGCCATTTGTACACACCGCCCGTCGTTGTTTCCGATGATGGTGCAATACAGGTGATCGGACAGTCGGGC-------GCCAC-GCCTGACCGAAAGTTCACCGATATTTCTTCAATAGAGGAAGC------------------AAAAG-------------------TCGTAACAAGGTAGCTGTAGGTGAAC-------------------------------------------------------------------------------------------------------------------------------------------------------------------------------------------------------------------------------------------------------------------------------------------------------------------------------------------------------------------------------------------------------------------------------------------------------------------------------------------------------------------------------------------------------------------------------------------------------------------------------------------------------------------------------------------------------------------------------------------------------------------------------------------------------------------------------------------------------------------------------------------------------------------------------------------------------------------------------------------------------------------------------------------------------------------------------------------------------------------------------------------------------------------------------------------------------------------------------------------------------------------------------------------</ns2:sequence><ns2:name>KT343361.1_Trypanosoma_gennarii_strain_CBT_161_18S_ribosomal_RNA_gene,_partial_sequence</ns2:name></ns2:Sequence><ns2:Sequence dsseqid="sq518" id="sq517"><ns2:sequence>------------------------------------------------------------------------------------------------------------------------------------------------------------------------------------------------------------------------------------------------------------------------------------------------------------------------------------------------------------------------------------------------------------TTCTGCCAGTAGTCATATGCTTGTTTCAAGGACTTAGCCATGCATGCCTCAGAATCACT-GCATTG-CAGGAATCTGCGCATGGCTCATTACATCAGACGTAATCTGCCGCAAAAATGTTGCGGTT-TCCGCAAGATTGGATAACTTGGCGAAACGCCAAGCTAATACATGAACCAACGGGACGCTCTCTG--TTTC---GGCGGTGTG-GGTTA----------------------------------------ACCCCCTCACCGTTATGGGACGTCCGGCGAATGAATGAAAGTAA--AACCA----CCGCCTTCACAGGCAGTAACACCCAGAAGTGTTGA---------------------------CTCAATTCATTCCGTGCGAAAGCTGGG--CCGTCTGGTCCGGCGTCTTTTGACGAACAACTGCCCTATCAGCCAGTGATGGCCGTGTAG---TGGACTGCCATGGCGTTGACGGGAGCGGGGGATTAGGGTTCGATTCCGGAGAGGGAGCCTGAGAAATAGCTACCACTTCTACGGAGGGCAGCA-------------GGCG-CGCAAATTGCCCAATGTCGAGAAAAAAAGATGAGGCA-GCGAAAAGAAATAGAGCCGACAGTGCAT-TCATTGCATTGTCGTTTTCAATGGGGGATATTTAAACCCATCC-AATATCGAGTAACAATTGGAGGACAAGTCTGGTGCCAGCACCCGCGGTAATTCCAGCTCCAAAAGCGTATAT------TAATGCTGTTGCTGTTAAAGGGTTCGTAGTTGAATTGTGGGCCTTCTTTTTTGAGGTGCAATGGTT---TTGTCCCGTCCACCTCGGACCGGT--------GACCCATGCCCTTGGGGTCCGT--GAACACTCGGAAACAAGAAACACGGGAGCGGTTCCT-C----CTGATTCTCGCATGTCATGCATGCCAGG-GGC--GCCCGTGATTTTTTACTGTGACTAAAAAAGTGTGACCAAAGCA-GTCATT--CGACTTGAATTAGCAAGCATGGGATAACAA-AGGAGC---AGCCTTTGGGCCACCGTTTCGGCTTTTGTTGGTTTT-AAAAGTCCATTGGAGATTATGGGGCTGT-GCGACAAGCGGCTGGGCGTCCCCTTTTTCTTTACTTTCCGCTTTTCCCCGGCCACATACTACTGTGTACACACACCCCCACACACCTCTCTCTTTTGTGGAGTGGTTGTGTGTGTTGTGTGTGTGTATATATATATGTACGTGCGCCGTGGGTTACGGAAATGTGGGGGGCCGCCCGTCGCCTTTGGGGGTTCTTTT-----TTTTTTCGCGCCGCATG-------CCTTTTTTTGGTATGTAGCGCGTGGTTCCCTCAACTCTCGGCATCCAGGAATGAAGGAGGGTAGTTCGG-GGGAGAACGTAC-TGGTGCGTCAGAGGTGAAATTCTTAGA--CCGCACCAAGACGAACTACAGCGAAGGCATTCTTCAAGGATACCTTCCTCAATCAAG--AACCAAAGTGTGGGGATCGAAGATG-ATTAGAGACCATTGTAGTCCACA---CTGCAA-ACGATGACACCCATGAATTGGGGAGTTTT---------TGGTCGTGGCAGGCCGC-GCGTCGCGGCGGGC---------------------GAG-----------------------------TCCCGTCGTCGTTCCGCGG--TTCCTTCTGCCGCGCCAATTGACATCAATTTACGTGCATATTCTTTTTG----------GCCGTTCTCTCCCATTCGGGGGGTCGGTCTTTTTCAACGGGAATATCCTCAGCACG-TTTTCTTACTTCTTCACGCGAAAGCTTTGAGGTTACAGTCTCAGGG-G----GGAGTACGTTCGCAAGAGTGAAACTTAAAGAAATTGACGGA---ATGGCACCACAAGACGTGGAGCGTGCGGTTTAATTTGACTCAACACGGGGAACTTTA-CCAGATCCGGACAGAATGAGGATTGACAGATTGAGTGTTCTTTCTCGATTCTCTGAATGGTGGTGCATGGCCGCTTTTGGTCGGTGGAGTGATTTGTTT-GGTTGATTCCGTCAACGG--ACGAGATCCAAGCTGCCCAGTAGGATTCAGAATTGCCCATAGGATAGCAATACCCTCCGCGGGTTTTACCC----------------------------------------AAGGGGGGGACGGCATTCACT-TGTATCCTTCTCTGCGGGA-TTCC---TTGT-TTCGCGCAAGG------TGAGATTTTGGGCAACAGCAGGTCTGTGATGCTCCTCAATGTTCTGGGCGACACGCGCACTACAATGTCAGTGAGAACAAGAAAAACGACTC---------GCGTCGGACCTACCTGATCAAAAGGGTGGGAAAACCACG--------GAATCACATAGACCCACTTGGGACCGAGTATTGCAATTATTGGTCGCGCAACGAGGAATGTCTCGTAGGCGCA--GCT-CATC----AAACTGTGCCGATTACGTCCCTGCCATTTGTACACACCGCCCGTCGTTGTTTCCGATGATGGTGCAATACAGGTGATCGGACAGTCGGGC-------GCCAC-GCCTGACCGAAAGTTCACCGATATTTCTTCAATAGAGGAAGC------------------AAAAG-------------------TCGTAACAAGGTAGCTGTAGGTGAAC-------------------------------------------------------------------------------------------------------------------------------------------------------------------------------------------------------------------------------------------------------------------------------------------------------------------------------------------------------------------------------------------------------------------------------------------------------------------------------------------------------------------------------------------------------------------------------------------------------------------------------------------------------------------------------------------------------------------------------------------------------------------------------------------------------------------------------------------------------------------------------------------------------------------------------------------------------------------------------------------------------------------------------------------------------------------------------------------------------------------------------------------------------------------------------------------------------------------------------------------------------------------------------------------</ns2:sequence><ns2:name>KT343362.1_Trypanosoma_gennarii_strain_CBT_162_18S_ribosomal_RNA_gene,_partial_sequence</ns2:name></ns2:Sequence><ns2:Sequence dsseqid="sq520" id="sq519"><ns2:sequence>------------------------------------------------------------------------------------------------------------------------------------------------------------------------------------------------------------------------------------------------------------------------------------------------------------------------------------------------------------------------------------------------------------TTCTGCCAGTAGTCATATGCTTGTTTCAAGGACTTAGCCATGCATGCCTCAGAATCACT-GCATTG-CAGGAATCTGCGCATGGCTCATTACATCAGACGTAATCTGCCGCAAAAATGTTGCGGTT-TCCGCAAGATTGGATAACTTGGCGAAACGCCAAGCTAATACATGAACCAACGGGACGCTCTCTG--TTTC---GGCGGTGTG-GGTTA----------------------------------------ACCCCCTCACCGTTATGGGACGTCCGGCGAATGAATGAAAGTAA--AACCA----CCGCCTTCACAGGCAGTAACACCCAGAAGTGTTGA---------------------------CTCAATTCATTCCGTGCGAAAGCTGGG--CCGTCTGGTCCGGCGTCTTTTGACGAACAACTGCCCTATCAGCCAGTGATGGCCGTGTAG---TGGACTGCCATGGCGTTGACGGGAGCGGGGGATTAGGGTTCGATTCCGGAGAGGGAGCCTGAGAAATAGCTACCACTTCTACGGAGGGCAGCA-------------GGCG-CGCAAATTGCCCAATGTCGAGAAAAAAAGATGAGGCA-GCGAAAAGAAATAGAGCCGACAGTGCAT-TCATTGCATTGTCGTTTTCAATGGGGGATATTTAAACCCATCC-AATATCGAGTAACAATTGGAGGACAAGTCTGGTGCCAGCACCCGCGGTAATTCCAGCTCCAAAAGCGTATAT------TAATGCTGTTGCTGTTAAAGGGTTCGTAGTTGAATTGTGGGCCTTCTTTTTTGAGGTGCAATGGTT---TTGTCCCGTCCACCTCGGACCGGT--------GACCCATGCCCTTGGGGTCCGT--GAACACTCGGAAACAAGAAACACGGGAGCGGTTCCT-C----CTGATTCTCGCATGTCATGCATGCCAGG-GGC--GCCCGTGATTTTTTACTGTGACTAAAAAAGTGTGACCAAAGCA-GTCATT--CGACTTGAATTAGCAAGCATGGGATAACAA-AGGAGC---AGCCTTTGGGCCACCGTTTCGGCTTTTGTTGGTTTT-AAAAGTCCATTGGAGATTATGGGGCTGT-GCGACAAGCGGCTGGGCGTCCCCTTTTTCTTTACTTTCCGCTTTTCCCCGGCCACATACTACTGTGTACACACACCCCCACACACCTCTCTCTTTTGTGGAGTGGTTGTGTGTGTTGTGTGTGTGTATATATATATGTACGTGCGCCGTGGGTTACGGAAATGTGGGGGGCCGCCCGTCGCCTTTGGGGGTTCTTTT-----TTTTTTCGCGCCGCATG-------CCTTTTTTTGGTATGTAGCGCGTGGTTCCCTCAACTCTCGGCATCCAGGAATGAAGGAGGGTAGTTCGG-GGGAGAACGTAC-TGGTGCGTCAGAGGTGAAATTCTTAGA--CCGCACCAAGACGAACTACAGCGAAGGCATTCTTCAAGGATACCTTCCTCAATCAAG--AACCAAAGTGTGGGGATCGAAGATG-ATTAGAGACCATTGTAGTCCACA---CTGCAA-ACGATGACACCCATGAATTGGGGAGTTTT---------TGGTCGTGGCAGGCCGC-GCGTCGCGGCGGGC---------------------GAG-----------------------------TCCCGTCGTCGTTCCGCGG--TTCCTTCTGCCGCGCCAATTGACATCAATTTACGTGCATATTCTTTTTG----------GCCGTTCTCTCCCATTCGGGGGGTCGGTCTTTTTCAACGGGAATATCCTCAGCACG-TTTTCTTACTTCTTCACGCGAAAGCTTTGAGGTTACAGTCTCAGGG-G----GGAGTACGTTCGCAAGAGTGAAACTTAAAGAAATTGACGGA---ATGGCACCACAAGACGTGGAGCGTGCGGTTTAATTTGACTCAACACGGGGAACTTTA-CCAGATCCGGACAGAATGAGGATTGACAGATTGAGTGTTCTTTCTCGATTCTCTGAATGGTGGTGCATGGCCGCTTTTGGTCGGTGGAGTGATTTGTTT-GGTTGATTCCGTCAACGG--ACGAGATCCAAGCTGCCCAGTAGGATTCAGAATTGCCCATAGGATAGCAATACCCTCCGCGGGTTTTACCC----------------------------------------AAGGGGGGGACGGCATTCACT-TGTATCCTTCTCTGCGGGA-TTCC---TTGT-TTCGCGCAAGG------TGAGATTTTGGGCAACAGCAGGTCTGTGATGCTCCTCAATGTTCTGGGCGACACGCGCACTACAATGTCAGTGAGAACAAGAAAAACGACTC---------GCGTCGGACCTACCTGATCAAAAGGGTGGGAAAACCACG--------GAATCACATAGACCCACTTGGGACCGAGTATTGCAATTATTGGTCGCGCAACGAGGAATGTCTCGTAGGCGCA--GCT-CATC----AAACTGTGCCGATTACGTCCCTGCCATTTGTACACACCGCCCGTCGTTGTTTCCGATGATGGTGCAATACAGGTGATCGGACAGTCGGGC-------GCCAC-GCCTGACCGAAAGTTCACCGATATTTCTTCAATAGAGGAAGC------------------AAAAG-------------------TCGTAACAAGGTAGCTGTAGGTGAAC-------------------------------------------------------------------------------------------------------------------------------------------------------------------------------------------------------------------------------------------------------------------------------------------------------------------------------------------------------------------------------------------------------------------------------------------------------------------------------------------------------------------------------------------------------------------------------------------------------------------------------------------------------------------------------------------------------------------------------------------------------------------------------------------------------------------------------------------------------------------------------------------------------------------------------------------------------------------------------------------------------------------------------------------------------------------------------------------------------------------------------------------------------------------------------------------------------------------------------------------------------------------------------------------</ns2:sequence><ns2:name>KT343359.1_Trypanosoma_gennarii_strain_CBT_159_18S_ribosomal_RNA_gene,_partial_sequence</ns2:name></ns2:Sequence><ns2:Sequence dsseqid="sq522" id="sq521"><ns2:sequence>------------------------------------------------------------------------------------------------------------------------------------------------------------------------------------------------------------------------------------------------------------------------------------------------------------------------------------------------------------------------------------------------------------TTCTGCCAGTAGTCATATGCTTGTTTCAAGGACTTAGCCATGCATGCCTCAGAATCACT-GCATTG-CAGGAATCTGCGCATGGCTCATTACATCAGACGTAATCTGCCGCAAAAATGTTGCGGTT-TCCGCAAGATTGGATAACTTGGCGAAACGCCAAGCTAATACATGAACCAACGGGACGCTCTCTG--TTTC---GGCGGTGTG-GGTTA----------------------------------------ACCCCCTCACCGTTATGGGACGTCCGGCGAATGAATGAAAGTAA--AACCA----CCGCCTTCACAGGCAGTAACACCCAGAAGTGTTGA---------------------------CTCAATTCATTCCGTGCGAAAGCTGGG--CCGTCTGGTCCGGCGTCTTTTGACGAACAACTGCCCTATCAGCCAGTGATGGCCGTGTAG---TGGACTGCCATGGCGTTGACGGGAGCGGGGGATTAGGGTTCGATTCCGGAGAGGGAGCCTGAGAAATAGCTACCACTTCTACGGAGGGCAGCA-------------GGCG-CGCAAATTGCCCAATGTCGAGAAAAAAAGATGAGGCA-GCGAAAAGAAATAGAGCCGACAGTGCAT-TCATTGCATTGTCGTTTTCAATGGGGGATATTTAAACCCATCC-AATATCGAGTAACAATTGGAGGACAAGTCTGGTGCCAGCACCCGCGGTAATTCCAGCTCCAAAAGCGTATAT------TAATGCTGTTGCTGTTAAAGGGTTCGTAGTTGAATTGTGGGCCTTCTTTTTTGAGGTGCAATGGTT---TTGTCCCGTCCACCTCGGACCGGT--------GACCCATGCCCTTGGGGTCCGT--GAACACTCGGAAACAAGAAACACGGGAGCGGTTCCT-C----CTGATTCTCGCATGTCATGCATGCCAGG-GGC--GCCCGTGATTTTTTACTGTGACTAAAAAAGTGTGACCAAAGCA-GTCATT--CGACTTGAATTAGCAAGCATGGGATAACAA-AGGAGC---AGCCTTTGGGCCACCGTTTCGGCTTTTGTTGGTTTT-AAAAGTCCATTGGAGATTATGGGGCTGT-GCGACAAGCGGCTGGGCGTCCCCTTTTTCTTTACTTTCCGCTTTTCCCCGGCCACATACTACTGTGTACACACACCCCCACACACCTCTCTCTTTTGTGGAGTGGTTGTGTGTGTTGTGTGTGTGTATATATATATGTACGTGCGCCGTGGGTTACGGAAATGTGGGGGGCCGCCCGTCGCCTTTGGGGGTTCTTTT-----TTTTTTCGCGCCGCATG-------CCTTTTTTTGGTATGTAGCGCGTGGTTCCCTCAACTCTCGGCATCCAGGAATGAAGGAGGGTAGTTCGG-GGGAGAACGTAC-TGGTGCGTCAGAGGTGAAATTCTTAGA--CCGCACCAAGACGAACTACAGCGAAGGCATTCTTCAAGGATACCTTCCTCAATCAAG--AACCAAAGTGTGGGGATCGAAGATG-ATTAGAGACCATTGTAGTCCACA---CTGCAA-ACGATGACACCCATGAATTGGGGAGTTTT---------TGGTCGTGGCAGGCCGC-GCGTCGCGGCGGGC---------------------GAG-----------------------------TCCCGTCGTCGTTCCGCGG--TTCCTTCTGCCGCGCCAATTGACATCAATTTACGTGCATATTCTTTTTG----------GCCGTTCTCTCCCATTCGGGGGGTCGGTCTTTTTCAACGGGAATATCCTCAGCACG-TTTTCTTACTTCTTCACGCGAAAGCTTTGAGGTTACAGTCTCAGGG-G----GGAGTACGTTCGCAAGAGTGAAACTTAAAGAAATTGACGGA---ATGGCACCACAAGACGTGGAGCGTGCGGTTTAATTTGACTCAACACGGGGAACTTTA-CCAGATCCGGACAGAATGAGGATTGACAGATTGAGTGTTCTTTCTCGATTCTCTGAATGGTGGTGCATGGCCGCTTTTGGTCGGTGGAGTGATTTGTTT-GGTTGATTCCGTCAACGG--ACGAGATCCAAGCTGCCCAGTAGGATTCAGAATTGCCCATAGGATAGCAATACCCTCCGCGGGTTTTACCC----------------------------------------AAGGGGGGGACGGCATTCACT-TGTATCCTTCTCTGCGGGA-TTCC---TTGT-TTCGCGCAAGG------TGAGATTTTGGGCAACAGCAGGTCTGTGATGCTCCTCAATGTTCTGGGCGACACGCGCACTACAATGTCAGTGAGAACAAGAAAAACGACTC---------GCGTCGGACCTACCTGATCAAAAGGGTGGGAAAACCACG--------GAATCACATAGACCCACTTGGGACCGAGTATTGCAATTATTGGTCGCGCAACGAGGAATGTCTCGTAGGCGCA--GCT-CATC----AAACTGTGCCGATTACGTCCCTGCCATTTGTACACACCGCCCGTCGTTGTTTCCGATGATGGTGCAATACAGGTGATCGGACAGTCGGGC-------GCCAC-GCCTGACCGAAAGTTCACCGATATTTCTTCAATAGAGGAAGC------------------AAAAG-------------------TCGTAACAAGGTAGCTGTAGGTGAAC-------------------------------------------------------------------------------------------------------------------------------------------------------------------------------------------------------------------------------------------------------------------------------------------------------------------------------------------------------------------------------------------------------------------------------------------------------------------------------------------------------------------------------------------------------------------------------------------------------------------------------------------------------------------------------------------------------------------------------------------------------------------------------------------------------------------------------------------------------------------------------------------------------------------------------------------------------------------------------------------------------------------------------------------------------------------------------------------------------------------------------------------------------------------------------------------------------------------------------------------------------------------------------------------</ns2:sequence><ns2:name>KT343360.1_Trypanosoma_gennarii_strain_CBT_160_18S_ribosomal_RNA_gene,_partial_sequence</ns2:name></ns2:Sequence><ns2:Sequence dsseqid="sq524" id="sq523"><ns2:sequence>------------------------------------------------------------------------------------------------------------------------------------------------------------------------------------------------------------------------------------------------------------------------------------------------------------------------------------------------------------------------------------------------------------TTCTGCCAGTAGTCATATGCTTGTTTCAAGGACTTAGCCATGCATGCCTCAGAATCACT-GCATTG-CAGGAATCTGCGCATGGCTCATTACATCAGACGTAATCTGCCGCAAAAATGTTGCGGTT-TCCGCAAGATTGGATAACTTGGCGAAACGCCAAGCTAATACATGAACCAACGGGACGCTCTCTG--TTTC---GGCGGTGTG-GGTTA----------------------------------------ACCCCCTCACCGTTATGGGACGTCCGGCGAATGAATGAAAGTAA--AACCA----CCGCCTTCACAGGCAGTAACACCCAGAAGTGTTGA---------------------------CTCAATTCATTCCGTGCGAAAGCTGGG--CCGTCTGGTCCGGCGTCTTTTGACGAACAACTGCCCTATCAGCCAGTGATGGCCGTGTAG---TGGACTGCCATGGCGTTGACGGGAGCGGGGGATTAGGGTTCGATTCCGGAGAGGGAGCCTGAGAAATAGCTACCACTTCTACGGAGGGCAGCA-------------GGCG-CGCAAATTGCCCAATGTCGAGAAAAAAAGATGAGGCA-GCGAAAAGAAATAGAGCCGACAGTGCAT-TCATTGCATTGTCGTTTTCAATGGGGGATATTTAAACCCATCC-AATATCGAGTAACAATTGGAGGACAAGTCTGGTGCCAGCACCCGCGGTAATTCCAGCTCCAAAAGCGTATAT------TAATGCTGTTGCTGTTAAAGGGTTCGTAGTTGAATTGTGGGCCTTCTTTTTTGAGGTGCAATGGTT---TTGTCCCGTCCACCTCGGACCGGT--------GACCCATGCCCTTGGGGTCCGT--GAACACTCGGAAACAAGAAACACGGGAGCGGTTCCT-C----CTGATTCTCGCATGTCATGCATGCCAGG-GGC--GCCCGTGATTTTTTACTGTGACTAAAAAAGTGTGACCAAAGCA-GTCATT--CGACTTGAATTAGCAAGCATGGGATAACAA-AGGAGC---AGCCTTTGGGCCACCGTTTCGGCTTTTGTTGGTTTT-AAAAGTCCATTGGAGATTATGGGGCTGT-GCGACAAGCGGCTGGGCGTCCCCTTTTTCTTTACTTTCCGCTTTTCCCCGGCCACATACTACTGTGTACACACACCCCCACACACCTCTCTCTTTTGTGGAGTGGTTGTGTGTGTTGTGTGTGTGTATATATATATGTACGTGCGCCGTGGGTTACGGAAATGTGGGGGGCCGCCCGTCGCCTTTGGGGGTTCTTTT-----TTTTTTCGCGCCGCATG-------CCTTTTTTTGGTATGTAGCGCGTGGTTCCCTCAACTCTCGGCATCCAGGAATGAAGGAGGGTAGTTCGG-GGGAGAACGTAC-TGGTGCGTCAGAGGTGAAATTCTTAGA--CCGCACCAAGACGAACTACAGCGAAGGCATTCTTCAAGGATACCTTCCTCAATCAAG--AACCAAAGTGTGGGGATCGAAGATG-ATTAGAGACCATTGTAGTCCACA---CTGCAA-ACGATGACACCCATGAATTGGGGAGTTTT---------TGGTCGTGGCAGGCCGC-GCGTCGCGGCGGGC---------------------GAG-----------------------------TCCCGTCGTCGTTCCGCGG--TTCCTTCTGCCGCGCCAATTGACATCAATTTACGTGCATATTCTTTTTG----------GCCGTTCTCTCCCATTCGGGGGGTCGGTCTTTTTCAACGGGAATATCCTCAGCACG-TTTTCTTACTTCTTCACGCGAAAGCTTTGAGGTTACAGTCTCAGGG-G----GGAGTACGTTCGCAAGAGTGAAACTTAAAGAAATTGACGGA---ATGGCACCACAAGACGTGGAGCGTGCGGTTTAATTTGACTCAACACGGGGAACTTTA-CCAGATCCGGACAGAATGAGGATTGACAGATTGAGTGTTCTTTCTCGATTCTCTGAATGGTGGTGCATGGCCGCTTTTGGTCGGTGGAGTGATTTGTTT-GGTTGATTCCGTCAACGG--ACGAGATCCAAGCTGCCCAGTAGGATTCAGAATTGCCCATAGGATAGCAATACCCTCCGCGGGTTTTACCC----------------------------------------AAGGGGGGGACGGCATTCACT-TGTATCCTTCTCTGCGGGA-TTCC---TTGT-TTCGCGCAAGG------TGAGATTTTGGGCAACAGCAGGTCTGTGATGCTCCTCAATGTTCTGGGCGACACGCGCACTACAATGTCAGTGAGAACAAGAAAAACGACTC---------GCGTCGGACCTACCTGATCAAAAGGGTGGGAAAACCACG--------GAATCACATAGACCCACTTGGGACCGAGTATTGCAATTATTGGTCGCGCAACGAGGAATGTCTCGTAGGCGCA--GCT-CATC----AAACTGTGCCGATTACGTCCCTGCCATTTGTACACACCGCCCGTCGTTGTTTCCGATGATGGTGCAATACAGGTGATCGGACAGTCGGGC-------GCCAC-GCCTGACCGAAAGTTCACCGATATTTCTTCAATAGAGGAAGC------------------AAAAG-------------------TCGTAACAAGGTAGCTGTAGGTGAAC-------------------------------------------------------------------------------------------------------------------------------------------------------------------------------------------------------------------------------------------------------------------------------------------------------------------------------------------------------------------------------------------------------------------------------------------------------------------------------------------------------------------------------------------------------------------------------------------------------------------------------------------------------------------------------------------------------------------------------------------------------------------------------------------------------------------------------------------------------------------------------------------------------------------------------------------------------------------------------------------------------------------------------------------------------------------------------------------------------------------------------------------------------------------------------------------------------------------------------------------------------------------------------------------</ns2:sequence><ns2:name>KT343365.1_Trypanosoma_gennarii_strain_CBT_176_18S_ribosomal_RNA_gene,_partial_sequence</ns2:name></ns2:Sequence><ns2:Sequence dsseqid="sq526" id="sq525"><ns2:sequence>------------------------------------------------------------------------------------------------------------------------------------------------------------------------------------------------------------------------------------------------------------------------------------------------------------------------------------------------------------------------------------------------------------TTCTGCCAGTAGTCATATGCTTGTTTCAAGGACTTAGCCATGCATGCCTCAGAATCACT-GCATTG-CAGGAATCTGCGCATGGCTCATTACATCAGACGTAATCTGCCGCAAAAATGTTGCGGTT-TCCGCAAGATTGGATAACTTGGCGAAACGCCAAGCTAATACATGAACCAACGGGACGCTCTCTG--TTTC---GGCGGTGTG-GGTTA----------------------------------------ACCCCCTCACCGTTATGGGACGTCCGGCGAATGAATGAAAGTAA--AACCA----CCGCCTTCACAGGCAGTAACACCCAGAAGTGTTGA---------------------------CTCAATTCATTCCGTGCGAAAGCTGGG--CCGTCTGGTCCGGCGTCTTTTGACGAACAACTGCCCTATCAGCCAGTGATGGCCGTGTAG---TGGACTGCCATGGCGTTGACGGGAGCGGGGGATTAGGGTTCGATTCCGGAGAGGGAGCCTGAGAAATAGCTACCACTTCTACGGAGGGCAGCA-------------GGCG-CGCAAATTGCCCAATGTCGAGAAAAAAAGATGAGGCA-GCGAAAAGAAATAGAGCCGACAGTGCAT-TCATTGCATTGTCGTTTTCAATGGGGGATATTTAAACCCATCC-AATATCGAGTAACAATTGGAGGACAAGTCTGGTGCCAGCACCCGCGGTAATTCCAGCTCCAAAAGCGTATAT------TAATGCTGTTGCTGTTAAAGGGTTCGTAGTTGAATTGTGGGCCTTCTTTTTTGAGGTGCAATGGTT---TTGTCCCGTCCACCTCGGACCGGT--------GACCCATGCCCTTGGGGTCCGT--GAACACTCGGAAACAAGAAACACGGGAGCGGTTCCT-C----CTGATTCTCGCATGTCATGCATGCCAGG-GGC--GCCCGTGATTTTTTACTGTGACTAAAAAAGTGTGACCAAAGCA-GTCATT--CGACTTGAATTAGCAAGCATGGGATAACAA-AGGAGC---AGCCTTTGGGCCACCGTTTCGGCTTTTGTTGGTTTT-AAAAGTCCATTGGAGATTATGGGGCTGT-GCGACAAGCGGCTGGGCGTCCCCTTTTTCTTTACTTTCCGCTTTTCCCCGGCCACATACTACTGTGTACACACACCCCCACACACCTCTCTCTTTTGTGGAGTGGTTGTGTGTGTTGTGTGTGTGTATATATATATGTACGTGCGCCGTGGGTTACGGAAATGTGGGGGGCCGCCCGTCGCCTTTGGGGGTTCTTTT-----TTTTTTCGCGCCGCATG-------CCTTTTTTTGGTATGTAGCGCGTGGTTCCCTCAACTCTCGGCATCCAGGAATGAAGGAGGGTAGTTCGG-GGGAGAACGTAC-TGGTGCGTCAGAGGTGAAATTCTTAGA--CCGCACCAAGACGAACTACAGCGAAGGCATTCTTCAAGGATACCTTCCTCAATCAAG--AACCAAAGTGTGGGGATCGAAGATG-ATTAGAGACCATTGTAGTCCACA---CTGCAA-ACGATGACACCCATGAATTGGGGAGTTTT---------TGGTCGTGGCAGGCCGC-GCGTCGCGGCGGGC---------------------GAG-----------------------------TCCCGTCGTCGTTCCGCGG--TTCCTTCTGCCGCGCCAATTGACATCAATTTACGTGCATATTCTTTTTG----------GCCGTTCTCTCCCATTCGGGGGGTCGGTCTTTTTCAACGGGAATATCCTCAGCACG-TTTTCTTACTTCTTCACGCGAAAGCTTTGAGGTTACAGTCTCAGGG-G----GGAGTACGTTCGCAAGAGTGAAACTTAAAGAAATTGACGGA---ATGGCACCACAAGACGTGGAGCGTGCGGTTTAATTTGACTCAACACGGGGAACTTTA-CCAGATCCGGACAGAATGAGGATTGACAGATTGAGTGTTCTTTCTCGATTCTCTGAATGGTGGTGCATGGCCGCTTTTGGTCGGTGGAGTGATTTGTTT-GGTTGATTCCGTCAACGG--ACGAGATCCAAGCTGCCCAGTAGGATTCAGAATTGCCCATAGGATAGCAATACCCTCCGCGGGTTTTACCC----------------------------------------AAGGGGGGGACGGCATTCACT-TGTATCCTTCTCTGCGGGA-TTCC---TTGT-TTCGCGCAAGG------TGAGATTTTGGGCAACAGCAGGTCTGTGATGCTCCTCAATGTTCTGGGCGACACGCGCACTACAATGTCAGTGAGAACAAGAAAAACGACTC---------GCGTCGGACCTACCTGATCAAAAGGGTGGGAAAACCACG--------GAATCACATAGACCCACTTGGGACCGAGTATTGCAATTATTGGTCGCGCAACGAGGAATGTCTCGTAGGCGCA--GCT-CATC----AAACTGTGCCGATTACGTCCCTGCCATTTGTACACACCGCCCGTCGTTGTTTCCGATGATGGTGCAATACAGGTGATCGGACAGTCGGGC-------GCCAC-GCCTGACCGAAAGTTCACCGATATTTCTTCAATAGAGGAAGC------------------AAAAG-------------------TCGTAACAAGGTAGCTGTAGGTGAAC-------------------------------------------------------------------------------------------------------------------------------------------------------------------------------------------------------------------------------------------------------------------------------------------------------------------------------------------------------------------------------------------------------------------------------------------------------------------------------------------------------------------------------------------------------------------------------------------------------------------------------------------------------------------------------------------------------------------------------------------------------------------------------------------------------------------------------------------------------------------------------------------------------------------------------------------------------------------------------------------------------------------------------------------------------------------------------------------------------------------------------------------------------------------------------------------------------------------------------------------------------------------------------------------</ns2:sequence><ns2:name>KT343366.1_Trypanosoma_gennarii_strain_CBT_178_18S_ribosomal_RNA_gene,_partial_sequence</ns2:name></ns2:Sequence><ns2:Sequence dsseqid="sq528" id="sq527"><ns2:sequence>------------------------------------------------------------------------------------------------------------------------------------------------------------------------------------------------------------------------------------------------------------------------------------------------------------------------------------------------------------------------------------------------------------TTCTGCCAGTAGTCATATGCTTGTTTCAAGGACTTAGCCATGCATGCCTCAGAATCACT-GCATTG-CAGGAATCTGCGCATGGCTCATTACATCAGACGTAATCTGCCGCAAAAATGTTGCGGTT-TCCGCAAGATTGGATAACTTGGCGAAACGCCAAGCTAATACATGAACCAACGGGACGCTCTCTG--TTTC---GGCGGTGTG-GGTTA----------------------------------------ACCCCCTCACCGTTATGGGACGTCCGGCGAATGAATGAAAGTAA--AACCA----CCGCCTTCACAGGCAGTAACACCCAGAAGTGTTGA---------------------------CTCAATTCATTCCGTGCGAAAGCTGGG--CCGTCTGGTCCGGCGTCTTTTGACGAACAACTGCCCTATCAGCCAGTGATGGCCGTGTAG---TGGACTGCCATGGCGTTGACGGGAGCGGGGGATTAGGGTTCGATTCCGGAGAGGGAGCCTGAGAAATAGCTACCACTTCTACGGAGGGCAGCA-------------GGCG-CGCAAATTGCCCAATGTCGAGAAAAAAAGATGAGGCA-GCGAAAAGAAATAGAGCCGACAGTGCAT-TCATTGCATTGTCGTTTTCAATGGGGGATATTTAAACCCATCC-AATATCGAGTAACAATTGGAGGACAAGTCTGGTGCCAGCACCCGCGGTAATTCCAGCTCCAAAAGCGTATAT------TAATGCTGTTGCTGTTAAAGGGTTCGTAGTTGAATTGTGGGCCTTCTTTTTTGAGGTGCAATGGTT---TTGTCCCGTCCACCTCGGACCGGT--------GACCCATGCCCTTGGGGTCCGT--GAACACTCGGAAACAAGAAACACGGGAGCGGTTCCT-C----CTGATTCTCGCATGTCATGCATGCCAGG-GGC--GCCCGTGATTTTTTACTGTGACTAAAAAAGTGTGACCAAAGCA-GTCATT--CGACTTGAATTAGCAAGCATGGGATAACAA-AGGAGC---AGCCTTTGGGCCACCGTTTCGGCTTTTGTTGGTTTT-AAAAGTCCATTGGAGATTATGGGGCTGT-GCGACAAGCGGCTGGGCGTCCCCTTTTTCTTTACTTTCCGCTTTTCCCCGGCCACATACTACTGTGTACACACACCCCCACACACCTCTCTCTTTTGTGGAGTGGTTGTGTGTGTTGTGTGTGTGTATATATATATGTACGTGCGCCGTGGGTTACGGAAATGTGGGGGGCCGCCCGTCGCCTTTGGGGGTTCTTTT-----TTTTTTCGCGCCGCATG-------CCTTTTTTTGGTATGTAGCGCGTGGTTCCCTCAACTCTCGGCATCCAGGAATGAAGGAGGGTAGTTCGG-GGGAGAACGTAC-TGGTGCGTCAGAGGTGAAATTCTTAGA--CCGCACCAAGACGAACTACAGCGAAGGCATTCTTCAAGGATACCTTCCTCAATCAAG--AACCAAAGTGTGGGGATCGAAGATG-ATTAGAGACCATTGTAGTCCACA---CTGCAA-ACGATGACACCCATGAATTGGGGAGTTTT---------TGGTCGTGGCAGGCCGC-GCGTCGCGGCGGGC---------------------GAG-----------------------------TCCCGTCGTCGTTCCGCGG--TTCCTTCTGCCGCGCCAATTGACATCAATTTACGTGCATATTCTTTTTG----------GCCGTTCTCTCCCATTCGGGGGGTCGGTCTTTTTCAACGGGAATATCCTCAGCACG-TTTTCTTACTTCTTCACGCGAAAGCTTTGAGGTTACAGTCTCAGGG-G----GGAGTACGTTCGCAAGAGTGAAACTTAAAGAAATTGACGGA---ATGGCACCACAAGACGTGGAGCGTGCGGTTTAATTTGACTCAACACGGGGAACTTTA-CCAGATCCGGACAGAATGAGGATTGACAGATTGAGTGTTCTTTCTCGATTCTCTGAATGGTGGTGCATGGCCGCTTTTGGTCGGTGGAGTGATTTGTTT-GGTTGATTCCGTCAACGG--ACGAGATCCAAGCTGCCCAGTAGGATTCAGAATTGCCCATAGGATAGCAATACCCTCCGCGGGTTTTACCC----------------------------------------AAGGGGGGGACGGCATTCACT-TGTATCCTTCTCTGCGGGA-TTCC---TTGT-TTCGCGCAAGG------TGAGATTTTGGGCAACAGCAGGTCTGTGATGCTCCTCAATGTTCTGGGCGACACGCGCACTACAATGTCAGTGAGAACAAGAAAAACGACTC---------GCGTCGGACCTACCTGATCAAAAGGGTGGGAAAACCACG--------GAATCACATAGACCCACTTGGGACCGAGTATTGCAATTATTGGTCGCGCAACGAGGAATGTCTCGTAGGCGCA--GCT-CATC----AAACTGTGCCGATTACGTCCCTGCCATTTGTACACACCGCCCGTCGTTGTTTCCGATGATGGTGCAATACAGGTGATCGGACAGTCGGGC-------GCCAC-GCCTGACCGAAAGTTCACCGATATTTCTTCAATAGAGGAAGC------------------AAAAG-------------------TCGTAACAAGGTAGCTGTAGGTGAAC-------------------------------------------------------------------------------------------------------------------------------------------------------------------------------------------------------------------------------------------------------------------------------------------------------------------------------------------------------------------------------------------------------------------------------------------------------------------------------------------------------------------------------------------------------------------------------------------------------------------------------------------------------------------------------------------------------------------------------------------------------------------------------------------------------------------------------------------------------------------------------------------------------------------------------------------------------------------------------------------------------------------------------------------------------------------------------------------------------------------------------------------------------------------------------------------------------------------------------------------------------------------------------------------</ns2:sequence><ns2:name>KT343363.1_Trypanosoma_gennarii_strain_CBT_163_18S_ribosomal_RNA_gene,_partial_sequence</ns2:name></ns2:Sequence><ns2:Sequence dsseqid="sq530" id="sq529"><ns2:sequence>------------------------------------------------------------------------------------------------------------------------------------------------------------------------------------------------------------------------------------------------------------------------------------------------------------------------------------------------------------------------------------------------------------TTCTGCCAGTAGTCATATGCTTGTTTCAAGGACTTAGCCATGCATGCCTCAGAATCACT-GCATTG-CAGGAATCTGCGCATGGCTCATTACATCAGACGTAATCTGCCGCAAAAATGTTGCGGTT-TCCGCAAGATTGGATAACTTGGCGAAACGCCAAGCTAATACATGAACCAACGGGACGCTCTCTG--TTTC---GGCGGTGTG-GGTTA----------------------------------------ACCCCCTCACCGTTATGGGACGTCCGGCGAATGAATGAAAGTAA--AACCA----CCGCCTTCACAGGCAGTAACACCCAGAAGTGTTGA---------------------------CTCAATTCATTCCGTGCGAAAGCTGGG--CCGTCTGGTCCGGCGTCTTTTGACGAACAACTGCCCTATCAGCCAGTGATGGCCGTGTAG---TGGACTGCCATGGCGTTGACGGGAGCGGGGGATTAGGGTTCGATTCCGGAGAGGGAGCCTGAGAAATAGCTACCACTTCTACGGAGGGCAGCA-------------GGCG-CGCAAATTGCCCAATGTCGAGAAAAAAAGATGAGGCA-GCGAAAAGAAATAGAGCCGACAGTGCAT-TCATTGCATTGTCGTTTTCAATGGGGGATATTTAAACCCATCC-AATATCGAGTAACAATTGGAGGACAAGTCTGGTGCCAGCACCCGCGGTAATTCCAGCTCCAAAAGCGTATAT------TAATGCTGTTGCTGTTAAAGGGTTCGTAGTTGAATTGTGGGCCTTCTTTTTTGAGGTGCAATGGTT---TTGTCCCGTCCACCTCGGACCGGT--------GACCCATGCCCTTGGGGTCCGT--GAACACTCGGAAACAAGAAACACGGGAGCGGTTCCT-C----CTGATTCTCGCATGTCATGCATGCCAGG-GGC--GCCCGTGATTTTTTACTGTGACTAAAAAAGTGTGACCAAAGCA-GTCATT--CGACTTGAATTAGCAAGCATGGGATAACAA-AGGAGC---AGCCTTTGGGCCACCGTTTCGGCTTTTGTTGGTTTT-AAAAGTCCATTGGAGATTATGGGGCTGT-GCGACAAGCGGCTGGGCGTCCCCTTTTTCTTTACTTTCCGCTTTTCCCCGGCCACATACTACTGTGTACACACACCCCCACACACCTCTCTCTTTTGTGGAGTGGTTGTGTGTGTTGTGTGTGTGTATATATATATGTACGTGCGCCGTGGGTTACGGAAATGTGGGGGGCCGCCCGTCGCCTTTGGGGGTTCTTTT-----TTTTTTCGCGCCGCATG-------CCTTTTTTTGGTATGTAGCGCGTGGTTCCCTCAACTCTCGGCATCCAGGAATGAAGGAGGGTAGTTCGG-GGGAGAACGTAC-TGGTGCGTCAGAGGTGAAATTCTTAGA--CCGCACCAAGACGAACTACAGCGAAGGCATTCTTCAAGGATACCTTCCTCAATCAAG--AACCAAAGTGTGGGGATCGAAGATG-ATTAGAGACCATTGTAGTCCACA---CTGCAA-ACGATGACACCCATGAATTGGGGAGTTTT---------TGGTCGTGGCAGGCCGC-GCGTCGCGGCGGGC---------------------GAG-----------------------------TCCCGTCGTCGTTCCGCGG--TTCCTTCTGCCGCGCCAATTGACATCAATTTACGTGCATATTCTTTTTG----------GCCGTTCTCTCCCATTCGGGGGGTCGGTCTTTTTCAACGGGAATATCCTCAGCACG-TTTTCTTACTTCTTCACGCGAAAGCTTTGAGGTTACAGTCTCAGGG-G----GGAGTACGTTCGCAAGAGTGAAACTTAAAGAAATTGACGGA---ATGGCACCACAAGACGTGGAGCGTGCGGTTTAATTTGACTCAACACGGGGAACTTTA-CCAGATCCGGACAGAATGAGGATTGACAGATTGAGTGTTCTTTCTCGATTCTCTGAATGGTGGTGCATGGCCGCTTTTGGTCGGTGGAGTGATTTGTTT-GGTTGATTCCGTCAACGG--ACGAGATCCAAGCTGCCCAGTAGGATTCAGAATTGCCCATAGGATAGCAATACCCTCCGCGGGTTTTACCC----------------------------------------AAGGGGGGGACGGCATTCACT-TGTATCCTTCTCTGCGGGA-TTCC---TTGT-TTCGCGCAAGG------TGAGATTTTGGGCAACAGCAGGTCTGTGATGCTCCTCAATGTTCTGGGCGACACGCGCACTACAATGTCAGTGAGAACAAGAAAAACGACTC---------GCGTCGGACCTACCTGATCAAAAGGGTGGGAAAACCACG--------GAATCACATAGACCCACTTGGGACCGAGTATTGCAATTATTGGTCGCGCAACGAGGAATGTCTCGTAGGCGCA--GCT-CATC----AAACTGTGCCGATTACGTCCCTGCCATTTGTACACACCGCCCGTCGTTGTTTCCGATGATGGTGCAATACAGGTGATCGGACAGTCGGGC-------GCCAC-GCCTGACCGAAAGTTCACCGATATTTCTTCAATAGAGGAAGC------------------AAAAG-------------------TCGTAACAAGGTAGCTGTAGGTGAAC-------------------------------------------------------------------------------------------------------------------------------------------------------------------------------------------------------------------------------------------------------------------------------------------------------------------------------------------------------------------------------------------------------------------------------------------------------------------------------------------------------------------------------------------------------------------------------------------------------------------------------------------------------------------------------------------------------------------------------------------------------------------------------------------------------------------------------------------------------------------------------------------------------------------------------------------------------------------------------------------------------------------------------------------------------------------------------------------------------------------------------------------------------------------------------------------------------------------------------------------------------------------------------------------</ns2:sequence><ns2:name>KT343364.1_Trypanosoma_gennarii_strain_CBT_174_18S_ribosomal_RNA_gene,_partial_sequence</ns2:name></ns2:Sequence><ns2:Sequence dsseqid="sq532" id="sq531"><ns2:sequence>--ATCTGGTTGATTCTGCCAGTAGTCATATGCTTGTTTCAAGGACTTAGCCATGCATGCCTCAGAATCACTGCAT-TGCAGGAATCTGCGCATGGCT-CATTACATCAGACGTAATCTGCCGCAAAAATCTTGC-GGTTTCCGCAACATTGGATAACTTGGCGAAACGCCAAGCTAATACATGAACCAACCGGATGTTCTCTGTTTCGGCGGT-----GGGGCAA---CTCACCGCCATGGGATGTCCAGCGAATGAATGAAAGTAAAACCAATGCCTTCACCGGC--AGTAACACC-CAGAAGTGTTGATTCAATTCATTCCGTGCGAAAGCTGGGTTT-TTTACCTGGCGTCTTTTGACGAACAACTGCCCTATCAGCCAGCGATGGCCGTGTAGTGGACTGCCATGGCGTTGACGGGAGCGGGGGATTAGGGTTCGATTCCGGAGAGGGAGCCTGAGAA------------ATAGCTACCACTTCTACGGAGGGCAGCAGGCGCGCAAATTGCCCAATG-TCAAAAAAAAACGATGAGGCAGCGAAAAGAAATAGAGCCGACAGTGCTT---TGCATTGTCGTTTTCAATGGGGGATATTTAAACCCATCCAAAATCGAGTAACAATTGG---AGGACAAG-TC-TGGTGCCAGCACCCGCGGTAATTCCAGCTCCAAAAGCGTA---------TATTAATGCTGTT--------GCTGTTAAAGGGTTCGTAGTTGAATTGTGGGCCTTCGAGGCGCA-ATGGTTTAGTCCCGTCCACTTCGGATTGGTGACCCATGCCCTTGAGGTCCGTGAACACTCAGAAACAAAAAACACGGGAGTGGTACCTCTCTGA---TTTTCGCATGTCATGCATGCCAGGGGGCGCCCGTGATTTTTTACTGTGACTAAAAAAGTGTGACCAAAGCAGTCATTTCTACGGAGGGCAGCA-------------GGCG-CGCAAATTGCCCAATGTCAAAAAAAAACGATGAGGCA-GCGAAAAGAAATAGAGCCGACA---GTGC--TTTGCATTGTCGTTTTCAATGGGGGATATTTAAACCCATCC-AAAATCGAGTAACAATTGGAGGACAAGTCTGGTGCCAGCACCCGCGGTAATTCCAGCTCCAAAAGCGTATAT------TAATGCTGTTGCTGTTAAAGGGTTCGTAGTTGAATTGTGGGCCTTCGAGGCGCAATGGTTTAGTCCC---------GTCCACTTCGGATTGGTGACCC--ATGCCCTTGAGGTCCGTGAACACTCAG--AAACA----AAAAAC----ACGGGA-GTGGTACCTCTCTGA-TTTTCGCATGTCATGCATGCCA-G-GGGGCGCCCGTGATTTTTTACTGTGACTAAAAAAGTGTGACCAAAGCA-GTCATT--CGACTTGAATTAGAAAGCATGGGATAACAA-AGGAGC---AGCCTATGGGCCACCGTTTCGGCTTTTGTTGGTTTT-AAAAGTCCATTGGAGATTATGGGGCAGT-GTGACAAGCGGCTGGGTGATTCCC-CCTTCAATGG------GGGCACT--------------------------------------CGTCGCCTTTGTGGGAAATCAGTGACGGTAGTGCTGCTGTATTGTTT----GCTTGTGCGTATGT---CTGGACACCTTTTCGGTGCTCAG-------------------------------GCCGA-----CGTACGGCGCATTACAC--ACACTGCCATCGCCTTCCCTCAACTCACGGCATCCAGGAATGAAGGAGGGTAGTTCGG-GGGAGAACGTACTG-GTGCGTCAGAGGTGAAATTCTTAGA-CCGCACC-AAGACGAACTACAGCGAAGGCATTCTTCAAGGATACCTTCCTCAATCAAG--AACCAAAGTGTGGGGATCGAAGATG-ATTAGAGACCATTGTAGTCCACA---CTGCAA-ACGATGACACCCATGAATTGGGGAGTTTT---------TGGTCGTTAGGCAAGGTCGAGTTCACCTCGCT------------------------------------------------------------------------------CCTTGTCTCGCCAATGAATATCAATTTACGTGCATATTCTTTATGGTCC--------------TCTCGCTCTT---GC-GGGAGACCTTTAACGGGAATATCCTCAGCACGTTATCTGACTTCT-TCACGCGAAAGCTTTGAGGTTACAGTCTCAGGGGGGAGTACGTT-C----GCAAGAGTGAAACTTAAAGAAATTGACGGA---ATGGCACCACAAGACGTGGAGCGTGCGGTTTAATTTGACTCAACACGGGGAACTTTA-CCAGATCCGGACAGGGTGAGGATTGACAGATTGAGTGTTCTTTCTCGATCCCCTGAATGGTGGTGCATGGCCGCTTTTGGTCGGTGGAGTGATTTGTTT-GGTTGATTCCGTCAACGG--ACGAGATCCAAGCTGCCCAGTAGGATTCAGAATTGCCCATAGGATAGCAATCCCTTCCGCGGGTTTTACCTAAG-----------------------------------------GGGGGGCGGTATTCGTTTGTATCC-TTCTTTGCGGGATTCCT---TGTT--TCGCGCAAGG------TGAGATTTTGGGCAACAGCAGGTCTGTGATGCTCCTCAATGTTCTGGGCGACACGCGCACTACAATGTCAGTGAGAACAAGAAAAACGACTC---------TTGTCGGACCTACTTGATCAAAAGAGTGGGAAAACCCCG--------GAATCACGTAGACCCACTTGGGACCGAGTATTGCAATTATTGGTCGCGCAACGAGGAATGTCTCGTAGGCGCAGCTCATCAA-----ACTGTGCCGA--TTACGTCCCTGCCATTTGTACACACCGCCCGTCGTTGTTTCCGATGATGGTGCAATACAGGTGATCGGACAGTCGAGT-------GTCTCACT-CGACCGAAAGTTCACCGATATTTCTTCAATAGAGGAAGCAAAAGTCGT-------------------------------------AACAAGGTAGCTGTAGGTGAACCTGCAGCTGGATCATTT--------------------------------------------------------------------------------------------------------------------------------------------------------------------------------------------------------------------------------------------------------------------------------------------------------------------------------------------------------------------------------------------------------------------------------------------------------------------------------------------------------------------------------------------------------------------------------------------------------------------------------------------------------------------------------------------------------------------------------------------------------------------------------------------------------------------------------------------------------------------------------------------------------------------------------------------------------------------------------------------------------------------------------------------------------------------------------------------------------------------------------------------------------------------------------------------------------------------------------------------------------------------------</ns2:sequence><ns2:name>XR_003828669.1_Trypanosoma_rangeli_18S_ribosomal_RNA_(TraAM80_08525),_rRNA</ns2:name></ns2:Sequence><ns2:Sequence dsseqid="sq534" id="sq533"><ns2:sequence>-------------------------------------------------------------------------------------------------------------------------------------------------------------------------------------------------------------------------------------------------------------------------------------------------------------------------------------------------------------------------------------------------GATCTGGTTGATTCTGCCAGTAGTCATATGCTTGTTTCAAGGACTTAGCCATGCATGCCTCAGAATCACT-GCATTG-CAGGAATCTGCGCATGGCTCATTACATCAGACGTAATCTGCCGCCAAAATTTTGCGGTC-TCCGCATTACTGGATAACTTGGCGAAACGCCAAGCTAATACATGAACCAATCGGACGCTCTCTT--TTTCTATGTCGCGGCT-TGTGT-----------------------------------TTACGCACTTGTCGTGGCGATGGGACGTCCAGCGAATGAATGAAATTAG--AACCAACGCCTCCACCCGGGGGCAGTAACACTCAGACGTGTTGA---------------------------CTCAATTCATTCCGTGCGAAAGCCGAGCCTTGT--TGCTCGGCGTCTACTGACGAACAACTGCCCTATCAGCCAGTGATGGCCGTGTAG---TGGACTGCCATGGCGTTGACGGGAGCGGGGGATTAGGGTTCGATTCCGGAGAGGGAGCCTGAGAAATAGCTACCACTTCTACGGAGGGCAGCA-------------GGCG-CGCAAATTGCCCAATGTCGAAAAAATACGATGAGGCA-GCGAAAAGAAATAGAGCCGACCGTG-CCCT-AGTGCATGGTTGTTTTCAATGGGGGATACTCAAACCCATCC-AATATCGAGTAACAATTGGAGGACAAGTCTGGTGCCAGCACCCGCGGTAATTCCAGCTCCAAAAGCGTATAT------TAATGCTGTTGCTGTTAAAGGGTTCGTAGTTGAACTGTGGGCCACGTAGTTTTGTGCCGTGCCAGTC-------CCGTCCACCTCGGACG----TGTTTT-GACCCACGCCCTCGTGGCCCGTGAACACACTCAGATACAAGAAACACGGGAGCGGTTCCTCC--TCACTTTCACGCAT-GTCATGCATGCGAGG-GGG--CGTCCGTGAATTTTACTGTGACCAAAAAAGTGCGACCAAAGCA-GTCTGC--CGACTTGAATTACAAAGCATGGGATAACGA-AGCATC---AGCCCTGGGGCCACCGTTTCGGCTTTTGTTGGTTTT-AGAAGTCCTTGGGAGATTATGGGGCCGC-GTGCCTTGGGTCGGTGTTTCGTGTCTCATTTTTGTG---------GCG------------------------------------------------------CGCA------------------------------CATT--------------------------------------CGGCTCTT-----------------------------------------------CGTGATGTTTTTTTACATTCATTGCGACGCGCGGCTTCCAGGAATGAAGGAGGGTAGTTCGG-GGGAGAACGTAC-TGGTGCGTCAGAGGTGAAATTCTTAGA--CCGCACCAAGACGAACTACAGCGAAGGCATTCTTCAAGGATACCTTCCTCAATCAAG--AACCAAAGTGTGGGGATCAAAGATG-ATTAGAGACCATTGTAGTCCACA---CTGCAA-ACCATGACACCCATGA-ATTGGGGAACAT---------CATTGGGTGCCCGTGTG-GCGGCCTTTTGTGCCGACCCCCGGC--------------------------------------------------------------------------CCCAATTTATTTATCAATTTACGTGCCTATTCTATCACCCCCGGTTCCC----T----CTTTTGAGGTTCTTCCGGGGTTTTTTACGGGAATATCCTCAGCACG--TTTCTTACTTCTTCACGCGAAAGCTTGGAGGTTACAGTCTCAGGGG-----GGAGTACGTTCGCAAGAGTGAAACTTAAAGAAATTGACGGA---ATGGCACCACAAGACGTGGAGCGTGCGGTTTAATTTGACTCAACACGGGGAACTTTA-CCAGATCCGGACAGGGTGAGGATTGACAGATGGAGTGTTCTTTCTCGATCCCCTGAATGGTGGTGCATGGCCGCTTTTGGTCGGTGGAGTGATTTGTTT-GGTTGATTCCGTCAACGG--ACGAGATCCAAGCTGCCCAGTAGGTGCCGGGATTGTCCACACAGGACAGCAGTCCCTCCGGCGGGGATTTTTTCCC----------------CAACGGTGGTCGTC-------------ATCCTTCTTTTTACAGGCCCCTTCTCTGCGGGATTCCT---TGCTTTTCGCGCAAGG------TGAGATTTTGGGCAACAGCAGGTCTGTGATGCTCCTCAATGTTCTGGGCGACACGCGCACTACAATGTCAGTGAGAACAAGAGTCCGAGCGGCACTTCACAATGTCGCTCCCGCTTGATCAAAAGAGCGGGGAAACCACG--------GAATCACGTAGACCCACTTGGGACCGAGTATTGCAATTATTGGTCGCGCAACGAGGAATGTCTCGTAGGCGCA--GCT-CATC----AAACTGTGCCGATTACGTCCCTGCCATTTGTACACACCGCCCGTCGTTGTTTCCGATGATGGTGCAATACAGGTGATCGGACCGTCGCTC-------GTCTC-GGGCGACCGAAAGTTCACCGATATTGCTTCAATAGAGGAAGC------------------AAAAG-------------------TCGTAACAAGGTAGCTGTAGGTGAACCTGCAGCTGGATCATTTTCTGATATCCATTATACAAAAAAGAGCATATTTATGTGCATGTATAA-TTGCACAGTATGCAACCAAAAATATACATATATGTTTTACATGTATGTGCTTCTATATGCCGTTTGACATGGG-AGATGAGGGATGTTATATATAGTTCTGTTATTTTCTATCATGTATGTGTGTTAGAGTGTCTGTGT-------------TAATATACTTTTTAATGCATGCTCTACATAATATACAGTAGTAATAACACAGAGAATACGTATGGAATGCGTATCTCTCTATATATATTTATGTATATATGCTATGTGTATATCAACCTCGCATATTTTC--TCCCTGTTGACCACGGCTCCCACAACGTGTCGCGATGGATGACTTGGCTTCCTATTTCGTTGAAGAACGCAGCAAAGTGCGGTAAGTGGTATCAATTGCAGAATCATTTCATTGCCCAATCTTTGAAC----------------------GCAAACGGCGCATGGGAGAAGCT-------------------------------------------------------------------------------------------------------------------------------------------------------------------------------------------------------------------------------------------------------------------------------------------------------------------------------------------------------------------------------------------------------------------------------------------------------------------------------------------------------------------------------------------------------------------------------------------------------------------------------------------------------------------------------------------------------------------------------------------------</ns2:sequence><ns2:name>U75507.1_Trypanosoma_evasi_18S_ribosomal_RNA_gene,_internal_transcribed_spacer_region_(ITS),_and_5.8S_ribosomal_RNA_gene,_partial_sequence</ns2:name></ns2:Sequence><ns2:Sequence dsseqid="sq536" id="sq535"><ns2:sequence>------------------------------------------------------------------------------------------------------------------------------------------------------------------------------------------------------------------------------------------------------------------------------------------------------------------------------------------------------------------------------------------------TGATCTGGTTGATCCTGCCAGTAGTCATATGCTTGTTTCAAGGACTTAGCCATGCATGCCTCAGAATCACT-GCATTG-CAGGAATCTGCGCATGGCTCATTACATCAGACGTAATCTGCCGCCAAAATTTTGCGGTC-TCCGCATTACTGGATAACTTGGCGAAACGCCAAGCTAATACATGAACCAATCGGACGCTCTCTT--TTTCTATGTCGCGGCT-TGTGT-----------------------------------TTACGCACTTGTCGTGGCGATGGGACGTCCAGCGAATGAATGAAATTAG--AACCAACGCCTCCACCCGGGGGCAGTAACACTCAGACGTGTTGA---------------------------CTCAATTCATTCCGTGCGAAAGCCGAGCCTTGT--TGCTCGGCGTCTACTGACGAACAACTGCCCTATCAGCCAGTGATGGCCGTGTAG---TGGACTGCCATGGCGTTGACGGGAGCGGGGGATTAGGGTTCGATTCCGGAGAGGGAGCCTGAGAAATAGCTACCACTTCTACGGAGGGCAGCA-------------GGCG-CGCAAATTGCCCAATGTCGAAAAAATACGATGAGGCA-GCGAAAAGAAATAGAGCCGACCGTG-CCCT-AGTGCATGGTTGTTTTCAATGGGGGATACTCAAACCCATCC-AATATCGAGTAACAATTGGAGGACAAGTCTGGTGCCAGCACCCGCGGTAATTCCAGCTCCAAAAGCGTATAT------TAATGCTGTTGCTGTTAAAGGGTTCGTAGTTGAACTGTGGGCCACGTAGTTTTGTGCCGTGCCAGTC-------CCGTCCACCTCGGACG----TGTTTT-GACCCACGCCCTCGTGGCCCGTGAACACACTCAGATACAAGAAACACGGGAGCGGTTCCTCC--TCACTTTCACGCAT-GTCATGCATGCGAGG-GGG--CGTCCGTGAATTTTACTGTGACCAAAAAAGTGCGACCAAAGCA-GTCTGC--CGACTTGAATTACAAAGCATGGGATAACGA-AGCATC---AGCCCTGGGGCCACCGTTTCGGCTTTTGTTGGTTTT-AGAAGTCCTTGGGAGATTATGGGGCCGC-GTGCCTTGGGTCGGTGTTTCGTGTCTCATTTTTGTG---------GCG------------------------------------------------------CGCA------------------------------CATT--------------------------------------CGGCTCTT-----------------------------------------------CGTGATGTTTTTTTACATTCATTGCGACGCGCGGCTTCCAGGAATGAAGGAGGGTAGTTCGG-GGGAGAACGTAC-TGGTGCGTCAGAGGTGAAATTCTTAGA--CCGCACCAAGACGAACTACAGCGAAGGCATTCTTCAAGGATACCTTCCTCAATCAAG--AACCAAAGTGTGGGGATCAAAGATG-ATTAGAGACCATTGTAGTCCACA---CTGCAA-ACCATGACACCCATGA-ATTGGGGAACAT---------CATTGGGTGCCCGTGTG-GCGGCCTTTTGTGCCGACCCTCGGC--------------------------------------------------------------------------CCCAATTTATTTATCAATTTACGTGCCTATTCTATCACCCCCGGTTCCC----T----CTTTTGAGGTTCTTCCGGGGTTTTTTACGGGAATATCCTCAGCACG--TTTCTTACTTCTTCACGCGAAAGCTTGGAGGTTACAGTCTCAGGGG-----GGAGTACGTTCGCAAGAGTGAAACTTAAAGAAATTGACGGA---ATGGCACCACAAGACGTGGAGCGTGCGGTTTAATTTGACTCAACACGGGGAACTTTA-CCAGATCCGGACAGGGTGAGGATTGACAGATGGAGTGTTCTTTCTCGATCCCCTGAATGGTGGTGCATGGCCGCTTTTGGTCGGTGGAGTGATTTGTTT-GGTTGATTCCGTCAACGG--ACGAGATCCAAGCTGCCCAGTAGGTGCCGGGATTGTCCACACAGGACAGCAGTCCCTCCGGCGGGGATTTTTTCCC----------------CAACGGTGGTCGTC-------------ATCCTTCTTTTTACAGGCCCCTTCTCTGCGGGATTCCT---TGCTTTTCGCGCAAGG------TGAGATTTTGGGCAACAGCAGGTCTGTGATGCTCCTCAATGTTCTGGGCGACACGCGCACTACAATGTCAGTGAGAACAAGAGTCCGAGCGGCACTTCACAATGTCGCTCCCGCTTGATCAAAAGAGCGGGGAAACCACG--------GAATCACGTAGACCCACTTGGGACCGAGTATTGCAATTATTGGTCGCGCAACGAGGAATGTCTCGTAGGCGCA--GCT-CATC----AAACTGTGCCGATTACGTCCCTGCCATTTGTACACACCGCCCGTCGTTGTTTCCGATGATGGTGCAATACAGGTGATCGGACCGTCGCTC-------GTCTC-GGGCGACCGAAAGTTCACCGATATTGCTTCAATAGAGGAAGC------------------AAAAG-------------------TCGTAACAAGGTAGCTGTAGGTGAACCTGCAGCTGGATCATTTTCTGATATCCATTATACAAAAAAGAGCATATTTATGTGCATGTATAAATTGCACAGTATGCAACCAAAAATATACATATATGTTTTACATGTATGTGTTTCTATATGCCGTTTGACATGGG-AGATGAGGGATGCTATATATAGTTCTGTTATTTTCTATTATGTATGTGTGTTAGAGTGTCTGTGT-------------TAATATACTTTTTAATGCATGCTCTACATAATATACAGTAGTAATAACACAGAGAATACGTATGGAATGCGTATCTCTCTATATATATTTATGTATATATGCTATGTGTATATCAACCTCGCATATTTTC--TCCCTGTTGACCACGGCTCCCACAACGTGTCGCGATGGATGACTTGGCTTCCTATTTCGTTGAAGAACGCAGCAAAGTGCGATAAGTGGTATCAATTGCAGAATCATTTCATTGCCCAATCTTTGAAC----------------------GCAAACGGCGCATGGGAGAAGCTCTCTCGAGCCATCCCCGTGCATGC-----CACATTTCTCAGTGTCGAATATAAAAACAAAACGCACACCTATTTTGTGTTGTTCAACGCACGCAAAAAATCCCGCCACCTCTTTCTCCTCGTGTGGGGTGCATATTCATGTTTGT----GAGTGTGCACAT--ATACGATATCTTTCAACTCTTTCTACTCGCACAATGGTGTATGTCACGCATATACGTGTGTGTAG------TGAGTGATATGGAAGAGAAATGGGAAAGGCATATGTATATATGTATATACATAATATATATGTGTGTGGATTTGTGTG-TTGAGCACATATAAGGAAAAAGGTTGCGTGTATATACAGAGAGTCTGTGGCGGTTGGGACATGTGTATAAATATAT--ATGTATATGTGTGTGTTCCGCTGTGGAGATTTTATATCTTACGGAGAGTGTTCATATATATATGTTTGTACGCATGTATTTTGGCGCCCCGTATAGAGATTAAAAAAGAAGAGAAAAAGTATGCAAAAGAGGCGGCGGATAGTGTGTATGTGTGTATTCACAGCAAGCAACTATATTTTGCTGCTTGTGAGTATATGCATATATGTACATTATGTGCTTGTGCTTCTTTCGTGTACGCTTCACTTTTTTATATTGCATTTT---------------------------------------------------------------------</ns2:sequence><ns2:name>MN446740.1_Trypanosoma_evansi_isolate_haB_18S_ribosomal_RNA_gene,_internal_transcribed_spacer_1,_5.8S_ribosomal_RNA_gene,_internal_transcribed_spacer_2,_and_28S_ribosomal_RNA_gene,_region</ns2:name></ns2:Sequence><ns2:Sequence dsseqid="sq538" id="sq537"><ns2:sequence>---------------------------------------------------------------------------------------------------------------------------------------------------------------------------------------------------------------------------------------------------------------------------------------------------------------------------------------------------------------------------------------------------------------------------------------------TTAGCCATGCATGCCTCAGAATCACT-GCATTG-CAGGAATCTGCGCATGGCTCATTACATCAGACGTAATCTGCCGCCAAAATTTTGCGGTC-TCCGCATTACTGGATAACTTGGCGAAACGCCAAGCTAATACATGAACCAATCGGACGCTCTCTT--TTTCTATGTCGCGGCT-TGTGT-----------------------------------TTACGCACTTGTCGTGGCGATGGGACGTCCAGCGAATGAATGAAATTAG--AACCAACGCCTCCACCCGGGGGCAGTAACACTCAGACGTGTTGA---------------------------CTCAATTCATTCCGTGCGAAAGCCGAGCCTTGT--TGCTCGGCGTCTACTGACGAACAACTGCCCTATCAGCCAGTGATGGCCGTGTAG---TGGACTGCCATGGCGTTGACGGGAGCGGGGGATTAGGGTTCGATTCCGGAGAGGGAGCCTGAGAAATAGCTACCACTTCTACGGAGGGCAGCA-------------GGCG-CGCAAATTGCCCAATGTCGAAAAAATACGATGAGGCA-GCGAAAAGAAATAGAGCCGACCGTG-CCCT-AGTGCATGGTTGTTTTCAATGGGGGATACTCAAACCCATCC-AATATCGAGTAACAATTGGAGGACAAGTCTGGTGCCAGCACCCGCGGTAATTCCAGCTCCAAAAGCGTATAT------TAATGCTGTTGCTGTTAAAGGGTTCGTAGTTGAACTGTGGGCCACGTAGTTTTGTGCCGTGCCAGTC-------CCGTCCACCTCGGACG----TGTTTT-GACCCACGCCCTCGTGGCCCGTGAACACACTCAGATACAAGAAACACGGGAGCGGTTCCTCC--TCACTTTCACGCAT-GTCATGCATGCGAGG-GGG--CGTCCGTGAATTTTACTGTGACCAAAAAAGTGCGACCAAAGCA-GTCTGC--CGACTTGAATTACAAAGCATGGGATAACGA-AGCATC---AGCCCTGGGGCCACCGTTTCGGCTTTTGTTGGTTTT-AGAAGTCCTTGGGAGATTATGGGGCCGC-GTGCCTTGGGTCGGTGTTTCGTGTCTCATTTTTGTG---------GCG------------------------------------------------------CGCA------------------------------CATT--------------------------------------CGGCTCTT-----------------------------------------------CGTGATGTTTTTTTACATTCATTGCGACGCGCGGCTTCCAGGAATGAAGGAGGGTAGTTCGG-GGGAGAACGTAC-TGGTGCGTCAGAGGTGAAATTCTTAGA--CCGCACCAAGACGAACTACAGCGAAGGCATTCTTCAAGGATACCTTCCTCAATCAAG--AACCAAAGTGTGGGGATCAAAGATG-ATTAGAGACCATTGTAGTCCACA---CTGCAA-ACCATGACACCCATGA-ATTGGGGAACAT---------CATTGGGTGCCCGTGTG-GCGGCCTTTTGTGCCGACCCTCGGC--------------------------------------------------------------------------CCCAATTTATTTATCAATTTACGTGCCTATTCTATCACCCCCGGTTCCC----T----CTTTTGAGGTTCTTCCGGGGTTTTTTACGGGAATATCCTCAGCACG--TTTCTTACTTCTTCACGCGAAAGCTTGGAGGTTACAGTCTCAGGGG-----GGAGTACGTTCGCAAGAGTGAAACTTAAAGAAATTGACGGA---ATGGCACCACAAGACGTGGAGCGTGCGGTTTAATTTGACTCAACACGGGGAACTTTA-CCAGATCCGGACAGGGTGAGGATTGACAGATGGAGTGTTCTTTCTCGATCCCCTGAATGGTGGTGCATGGCCGCTTTTGGTCGGTGGAGTGATTTGTTT-GGTTGATTCCGTCAACGG--ACGAGATCCAAGCTGCCCAGTAGGTGCCGGGATTGTCCACACAGGACAGCAGTCCCTCCGGCGGGGATTTTTTCCC----------------CAACGGTGGTCGTC-------------ATCCTTCTTTTTACAGGCCCCTTCTCTGCGGGATTCCT---TGCTTTTCGCGCAAGG------TGAGATTTTGGGCAACAGCAGGTCTGTGATGCTCCTCAATGTTCTGGGCGACACGCGCACTACAATGTCAGTGAGAACAAGAGTCCGAGCGGCACTTCACAATGTCGCTCCCGCTTGATCAAAAGAGCGGGGAAACCACG--------GAATCACGTAGACCCACTTGGGACCGAGTATTGCAATTATTGGTCGCGCAACGAGGAATGTCTCGTAGGCGCA--GCT-CATC----AAACTGTGCCGATTACGTCCCTGCCATTTGTACACACCGCCCGTCGTTGTTTCCGATGATGGTGCAATACAGGTGATCGGACCGTCGCTC-------GTCTC-GGGCGACCGAAAGTTCACCGATATTGCTTCAATAGAGGAAGC------------------AAAAG-------------------TCGTAACAAGGTAGCTGTAGGTGAACCTGCAGCTGGATCATTTTCTGATATCCATTATACAAAAAAGAGCATATTTATGTGCATGTATAAATTGCACAGTATGCAACCAAAAATATACATATATGTTTTACATGTATGTGTTTCTATATGCCGTTTGACATGGG-AGATGAGGGATGCTATACATAGTTCTGTTATTTTCTATCATGTATGTGTGTTAGAGTGTCTGTGT-------------TAATATACTTTTTAATGCATGCTCTACATAATATACAGTAGTAATAACACAGAGAATACGTATGGAATGCGTATCTCTCTATATATATTTATGTATATATGCTATGTGTATATCAACCTCGCATATTTTC--TCCCTGTTGACCACGGCTCCCACAACGTGTCGCGATGGATGACTTGGCTTCCTATTTCGTTGAAGAACGCAGCAAAGTGCGATAAGTGGTATCAATTGCAGAATCATTTCATTGCCCAATCTTTGAAC----------------------GCAAACGGCGCATGGGAGAAGCTCTCTCGAGCCATCCCCGTGCATGC-----CACATTTCTCAGTGTCGAATATAAAAACAAAACACACACCTATTTTGTGTTGTTCAACGCACGCAAAAAATCCCGCCACCTCTTTCTCCTCGTGT--GGTGCATATTCATGTTTGT----GAGTGTGCACAT--ATACGATATCTTTCAACTCTTTCTACTCGCACAATGGTGTATGTCACGCATATACGTGTGTGTAG------TGAGTGATATGGAAGAGAAATGGGAAAGGCATATATATATATGTATATACATAATATATATGTGTGTGGATTTGTGTG-TTGAGCACATATAAGGAAAAAGGTTGTGTGTATATACAGAGAGTCTGTGGCGGTTGGGACATGTGTATAAATATATATATGTATATGTGTGTGTTCCGCTGTGGAGATTTTATATCTTACGGAGAGTGTTCATATATATATGTTTGTACGCATGTATTTTGGCGCCCCGTATAGAGATTAAAAAAGAAGAGAAAAAGTATGCAAAAGAGGCGGCGGATAGTGTGTATGTGTGTATTCACAGCAAGCAACTATATTTTGCTGCTTGTGAGTATATGCATATATGTACATTATGTGCTTGTGCTTCTTTCGTGTACGCTTCACTTTTTTATATTGCATTTTTCAGACCTGAGTGTGGCAGGACCACCCGCTAAACTTAAGCATATTACTCAGCGGAGGAAAAGAAAACAA</ns2:sequence><ns2:name>AB551919.1_Trypanosoma_evansi_evansi_genes_for_18S_ribosomal_RNA,_ITS1,_5.8S_ribosomal_RNA,_ITS2,_28S_ribosomal_RNA,_partial_and_complete_sequence,_isolate:_Egy.1</ns2:name></ns2:Sequence><ns2:Sequence dsseqid="sq540" id="sq539"><ns2:sequence>---------------------------------------------------------------------------------------------------------------------------------------------------------------------------------------------------------------------------------------------------------------------------------------------------------------------------------------------------------------------------------------------------------------------------------------------TTAGCCATGCATGCCTCAGAATCACT-GCATTG-CAGGAATCTGCGCATGGCTCATTACATCAGACGTAATCTGCCGCCAAAATTTTGCGGTC-TCCGCATTACTGGATAACTTGGCGAAACGCCAAGCTAATACATGAACCAATCGGACGCTCTCTT--TTTCTATGTCGCGGCT-TGTGT-----------------------------------TTACGCACTTGTCGTGGCGATGGGACGTCCAGCGAATGAATGAAATTAG--AACCAACGCCTCCACCCGGGGGCAGTAACACTCAGACGTGTTGA---------------------------CTCAATTCATTCCGTGCGAAAGCCGAGCCTTGT--TGCTCGGCGTCTACTGACGAACAACTGCCCTATCAGCCAGTGATGGCCGTGTAG---TGGACTGCCATGGCGTTGACGGGAGCGGGGGATTAGGGTTCGATTCCGGAGAGGGAGCCTGAGAAATAGCTACCACTTCTACGGAGGGCAGCA-------------GGCG-CGCAAATTGCCCAATGTCGAAAAAATACGATGAGGCA-GCGAAAAGAAATAGAGCCGACCGTG-CCCT-AGTGCATGGTTGTTTTCAATGGGGGATACTCAAACCCATCC-AATATCGAGTAACAATTGGAGGACAAGTCTGGTGCCAGCACCCGCGGTAATTCCAGCTCCAAAAGCGTATAT------TAATGCTGTTGCTGTTAAAGGGTTCGTAGTTGAACTGTGGGCCACGTAGTTTTGTGCCGTGCCAGTC-------CCGTCCACCTCGGACG----TGTTTT-GACCCACGCCCTCGTGGCCCGTGAACACACTCAGATACAAGAAACACGGGAGCGGTTCCTCC--TCACTTTCACGCAT-GTCATGCATGCGAGG-GGG--CGTCCGTGAATTTTACTGTGACCAAAAAAGTGCGACCAAAGCA-GTCTGC--CGACTTGAATTACAAAGCATGGGATAACGA-AGCATC---AGCCCTGGGGCCACCGTTTCGGCTTTTGTTGGTTTT-AGAAGTCCTTGGGAGATTATGGGGCCGC-GTGCCTTGGGTCGGTGTTTCGTGTCTCATTTTTGTG---------GCG------------------------------------------------------CGCA------------------------------CATT--------------------------------------CGGCTCTT-----------------------------------------------CGTGATGTTTTTTTACATTCATTGCGACGCGCGGCTTCCAGGAATGAAGGAGGGTAGTTCGG-GGGAGAACGTAC-TGGTGCGTCAGAGGTGAAATTCTTAGA--CCGCACCAAGACGAACTACAGCGAAGGCATTCTTCAAGGATACCTTCCTCAATCAAG--AACCAAAGTGTGGGGATCAAAGATG-ATTAGAGACCATTGTAGTCCACA---CTGCAA-ACCATGACACCCATGA-ATTGGGGAACAT---------CATTGGGTGCCCGTGTG-GCGGCCTTTTGTGCCGACCCTCGGC--------------------------------------------------------------------------CCCAATTTATTTATCAATTTACGTGCCTATTCTATCACCCCCGGTTCCC----T----CTTTTGAGGTTCTTCCGGGGTTTTTTACGGGAATATCCTCAGCACG--TTTCTTACTTCTTCACGCGAAAGCTTGGAGGTTACAGTCTCAGGGG-----GGAGTACGTTCGCAAGAGTGAAACTTAAAGAAATTGACGGA---ATGGCACCACAAGACGTGGAGCGTGCGGTTTAATTTGACTCAACACGGGGAACTTTA-CCAGATCCGGACAGGGTGAGGATTGACAGATGGAGTGTTCTTTCTCGATCCCCTGAATGGTGGTGCATGGCCGCTTTTGGTCGGTGGAGTGATTTGTTT-GGTTGATTCCGTCAACGG--ACGAGATCCAAGCTGCCCAGTAGGTGCCGGGATTGTCCACACAGGACAGCAGTCCCTCCGGCGGGGATTTTTTCCC----------------CAACGGTGGTCGTC-------------ATCCTTCTTTTTACAGGCCCCTTCTCTGCGGGATTCCT---TGCTTTTCGCGCAAGG------TGAGATTTTGGGCAACAGCAGGTCTGTGATGCTCCTCAATGTTCTGGGCGACACGCGCACTACAATGTCAGTGAGAACAAGAGTCCGAGCGGCACTTCACAATGTCGCTCCCGCTTGATCAAAAGAGCGGGGAAACCACG--------GAATCACGTAGACCCACTTGGGACCGAGTATTGCAATTATTGGTCGCGCAACGAGGAATGTCTCGTAGGCGCA--GCT-CATC----AAACTGTGCCGATTACGTCCCTGCCATTTGTACACACCGCCCGTCGTTGTTTCCGATGATGGTGCAATACAGGTGATCGGACCGTCGCTC-------GTCTC-GGGCGACCGAAAGTTCACCGATATTGCTTCAATAGAGGAAGC------------------AAAAG-------------------TCGTAACAAGGTAGCTGTAGGTGAACCTGCAGCTGGATCATTTTCTGATATCCATTATACAAAAAAGAGCATATTTATGTGCATGTATAAATTGCACAGTATGCAACCAAAAATATACATATATGTTTTACATGTATGTGTTTCTATATGCCGTTTGACATGGG-AGATGAGGGATGCTATACATAGTTCTGTTATTTTCTATCATGTATGTGTGTTAGAGTGTCTGTGT-------------TAATATACTTTTTAATGCATGCTCTACATAATATACAGTAGTAATAACACAGAGAATACGTATGGAATGCGTATCTCTCTATATATATTTATGTATATATGCTATGTGTATATCAACCTCGCATATTTTC--TCCCTGTTGACCACGGCTCCCACAACGTGTCGCGATGGATGACTTGGCTTCCTATTTCGTTGAAGAACGCAGCAAAGTGCGATAAGTGGTATCAATTGCAGAATCATTTCATTGCCCAATCTTTGAAC----------------------GCAAACGGCGCATGGGAGAAGCTCTCTCGAGCCATCCCCGTGCATGC-----CACATTTCTCAGTGTCGAATATAAAAACAAAACACACACCTATTTTGTGTTGTTCAACGCACGCAAAAAATCCCGCCACCTCTTTCTCCTCGTGT--GGTGCATATTCATGTTTGT----GAGTGTGCACAT--ATACGATATCTTTCAACTCTTTCTACTCGCACAATGGTGTATGTCACGCATATACGTGTGTGTAG------TGAGTGATATGGAAGAGAAATGGGAAAGGCATATATATATATGTATATACATAATATATATGTGTGTGGATTTGTGTG-TTGAGCACATATAAGGAAAAAGGTTGTGTGTATATACAGAGAGTCTGTGGCGGTTGGGACATGTGTATAAATATATATATGTATATGTGTGTGTTCCGCTGTGGAGATTTTATATCTTACGGAGAGTGTTCATATATATATGTTTGTACGCATGTATTTTGGCGCCCCGTATAGAGATTAAAAAAGAAGAGAAAAAGTATGCAAAAGAGGCGGCGGATAGTGTGTATGTGTGTATTCACAGCAAGCAACTATATTTTGCTGCTTGTGAGTATATGCATATATGTACATTATGTGCTTGTGCTTCTTTCGTGTACGCTTCACTTTTTTATATTGTATTTTTCAGACCTGAGTGTGGCAGGACCACCCGCTAAACTTAAGCATATTACTCAGCGGAGGAAAAGAAAACAA</ns2:sequence><ns2:name>AB551921.1_Trypanosoma_evansi_evansi_genes_for_18S_ribosomal_RNA,_ITS1,_5.8S_ribosomal_RNA,_ITS2,_28S_ribosomal_RNA,_partial_and_complete_sequence,_isolate:_Egy.3</ns2:name></ns2:Sequence><ns2:Sequence dsseqid="sq542" id="sq541"><ns2:sequence>---------------------------------------------------------------------------------------------------------------------------------------------------------------------------------------------------------------------------------------------------------------------------------------------------------------------------------------------------------------------------------------------------------------------------------------------TTAGCCATGCATGCCTCAGAATCACT-GCATTG-CAGGAATCTGCGCATGGCTCATTACATCAGACGTAATCTGCCGCCAAAATTTTGCGGTC-TCCGCATTACTGGATAACTTGGCGAAACGCCAAGCTAATACATGAACCAATCGGACGCTCTCTT--TTTCTATGTCGCGGCT-TGTGT-----------------------------------TTACGCACTTGTCGTGGCGATGGGACGTCCAGCGAATGAATGAAATTAG--AACCAACGCCTCCACCCGGGGGCAGTAACACTCAGACGTGTTGA---------------------------CTCAATTCATTCCGTGCGAAAGCCGAGCCTTGT--TGCTCGGCGTCTACTGACGAACAACTGCCCTATCAGCCAGTGATGGCCGTGTAG---TGGACTGCCATGGCGTTGACGGGAGCGGGGGATTAGGGTTCGATTCCGGAGAGGGAGCCTGAGAAATAGCTACCACTTCTACGGAGGGCAGCA-------------GGCG-CGCAAATTGCCCAATGTCGAAAAAATACGATGAGGCA-GCGAAAAGAAATAGAGCCGACCGTG-CCCT-AGTGCATGGTTGTTTTCAATGGGGGATACTCAAACCCATCC-AATATCGAGTAACAATTGGAGGACAAGTCTGGTGCCAGCACCCGCGGTAATTCCAGCTCCAAAAGCGTATAT------TAATGCTGTTGCTGTTAAAGGGTTCGTAGTTGAACTGTGGGCCACGTAGTTTTGTGCCGTGCCAGTC-------CCGTCCACCTCGGACG----TGTTTT-GACCCACGCCCTCGTGGCCCGTGAACACACTCAGATACAAGAAACACGGGAGCGGTTCCTCC--TCACTTTCACGCAT-GTCATGCATGCGAGG-GGG--CGTCCGTGAATTTTACTGTGACCAAAAAAGTGCGACCAAAGCA-GTCTGC--CGACTTGAATTACAAAGCATGGGATAACGA-AGCATC---AGCCCTGGGGCCACCGTTTCGGCTTTTGTTGGTTTT-AGAAGTCCTTGGGAGATTATGGGGCCGC-GTGCCTTGGGTCGGTGTTTCGTGTCTCATTTTTGTG---------GCG------------------------------------------------------CGCA------------------------------CATT--------------------------------------CGGCTCTT-----------------------------------------------CGTGATGTTTTTTTACATTCATTGCGACGCGCGGCTTCCAGGAATGAAGGAGGGTAGTTCGG-GGGAGAACGTAC-TGGTGCGTCAGAGGTGAAATTCTTAGA--CCGCACCAAGACGAACTACAGCGAAGGCATTCTTCAAGGATACCTTCCTCAATCAAG--AACCAAAGTGTGGGGATCAAAGATG-ATTAGAGACCATTGTAGTCCACA---CTGCAA-ACCATGACACCCATGA-ATTGGGGAACAT---------CATTGGGTGCCCGTGTG-GCGGCCTTTTGTGCCGACCCTCGGC--------------------------------------------------------------------------CCCAATTTATTTATCAATTTACGTGCCTATTCTATCACCCCCGGTTCCC----T----CTTTTGAGGTTCTTCCGGGGTTTTTTACGGGAATATCCTCAGCACG--TTTCTTACTTCTTCACGCGAAAGCTTGGAGGTTACAGTCTCAGGGG-----GGAGTACGTTCGCAAGAGTGAAACTTAAAGAAATTGACGGA---ATGGCACCACAAGACGTGGAGCGTGCGGTTTAATTTGACTCAACACGGGGAACTTTA-CCAGATCCGGACAGGGTGAGGATTGACAGATGGAGTGTTCTTTCTCGATCCCCTGAATGGTGGTGCATGGCCGCTTTTGGTCGGTGGAGTGATTTGTTT-GGTTGATTCCGTCAACGG--ACGAGATCCAAGCTGCCCAGTAGGTGCCGGGATTGTCCACACAGGACAGCAGTCCCTCCGGCGGGGATTTTTTCCC----------------CAACGGTGGTCGTC-------------ATCCTTCTTTTTACAGGCCCCTTCTCTGCGGGATTCCT---TGCTTTTCGCGCAAGG------TGAGATTTTGGGCAACAGCAGGTCTGTGATGCTCCTCAATGTTCTGGGCGACACGCGCACTACAATGTCAGTGAGAACAAGAGTCCGAGCGGCACTTCACAATGTCGCTCCCGCTTGATCAAAAGAGCGGGGAAACCACG--------GAATCACGTAGACCCACTTGGGACCGAGTATTGCAATTATTGGTCGCGCAACGAGGAATGTCTCGTAGGCGCA--GCT-CATC----AAACTGTGCCGATTACGTCCCTGCCATTTGTACACACCGCCCGTCGTTGTTTCCGATGATGGTGCAATACAGGTGATCGGACCGTCGCTC-------GTCTC-GGGCGACCGAAAGTTCACCGATATTGCTTCAATAGAGGAAGC------------------AAAAG-------------------TCGTAACAAGGTAGCTGTAGGTGAACCTGCAGCTGGATCATTTTCTGATATCCATTATACAAAAAAGAGCATATTTATGTGCATGTATAAATTGCACAGTATGCAACCAAAAATATACATATATGTTTTACATGTATGTGTTTCTATATGCCGTTTGACATGGG-AGATGAGGGATGCTATACATAGTTCTGTTATTTTCTATCATGTATGTGTGTTAGAGTGTCTGTGT-------------TAATATACTTTTTAATGCATGCTCTACATAATATACAGTAGTAATAACACAGAGAATACGTATGGAATGCGTATCTCTCTATATATATTTATGTATATATGCTATGTGTATATCAACCTCGCATATTTTC--TCCCTGTTGACCACGGCTCCCACAACGTGTCGCGATGGATGACTTGGCTTCCTATTTCGTTGAAGAACGCAGCAAAGTGCGATAAGTGGTATCAATTGCAGAATCATTTCATTGCCCAATCTTTGAAC----------------------GCAAACGGCGCATGGGAGAAGCTCTCTCGAGCCATCCCCGTGCATGC-----CACATTTCTCAGTGTCGAATATAAAAACAAAACACACACCTATTTTGTGTTGTTCAACGCACGCAAAAAATCCCGCCACCTCTTTCTCCTCGTGT--GGTGCATATTCATGTTTGT----GAGTGTGCACAT--ATACGATATCTTTCAACTCTTTCTACTCGCACGATGGTGTATGTCACGCATATACGTGTGTGTAG------TGAGTGATATGGAAGAGAAATGGGAAAGGCATATATATATATGTATATACATAATATATATGTGTGTGGATTTGTGTG-TTGAGCACATATAAGGAAAAAGGTTGTGTGTATATACAGAGAGTCTGTGGCGGTTGGGACATGTGTATAAATATATATATGTATATGTGTGTGTTCCGCTGTGGAGATTTTATATCTTACGGAGAGTGTTCATATATATATGTTTGTACGCATGTATTTTGGCGCCCCGTATAGAGATTAAAAAAGAAGAGAAAAAGTATGCAAAAGAGGCGGCGGATAGTGTGTATGTGTGTATTCACAGCAAGCAACTATATTTTGCTGCTTGTGAGTATATGCATATATGTACATTATGTGCTTGTGCTTCTTTCGTGTACGCTTCACTTTTTTATATTGCATTTTTCAGACCTGAGTGTGGCAGGACCACCCGCTAAACTTAAGCATATTACTCAGCGGAGGAAAAGAAAACAA</ns2:sequence><ns2:name>AB551922.1_Trypanosoma_evansi_evansi_genes_for_18S_ribosomal_RNA,_ITS1,_5.8S_ribosomal_RNA,_ITS2,_28S_ribosomal_RNA,_partial_and_complete_sequence,_isolate:_Egy.4</ns2:name></ns2:Sequence><ns2:Sequence dsseqid="sq544" id="sq543"><ns2:sequence>---------------------------------------------------------------------------------------------------------------------------------------------------------------------------------------------------------------------------------------------------------------------------------------------------------------------------------------------------------------------------------------------------------------------------------------------TTAGCCATGCATGCCTCAGAATCACT-GCATTG-CAGGAATCTGCGCATGGCTCATTACATCAGACGTAATCTGCCGCCAAAATTTTGCGGTC-TCCGCATTACTGGATAACTTGGCGAAACGCCAAGCTAATACATGAACCAATCGGACGCTCTCTT--TTTCTATGTCGCGGCT-TGTGT-----------------------------------TTACGCACTTGTCGTGGCGATGGGACGTCCAGCGAATGAATGAAATTAG--AACCAACGCCTCCACCCGGGGGCAGTAACACTCAGACGTGTTGA---------------------------CTCAATTCATTCCGTGCGAAAGCCGAGCCTTGT--TGCTCGGCGTCTACTGACGAACAACTGCCCTATCAGCCAGTGATGGCCGTGTAG---TGGACTGCCATGGCGTTGACGGGAGCGGGGGATTAGGGTTCGATTCCGGAGAGGGAGCCTGAGAAATAGCTACCACTTCTACGGAGGGCAGCA-------------GGCG-CGCAAATTGCCCAATGTCGAAAAAATACGATGAGGCA-GCGAAAAGAAATAGAGCCGACCGTG-CCCT-AGTGCATGGTTGTTTTCAATGGGGGATACTCAAACCCATCC-AATATCGAGTAACAATTGGAGGACAAGTCTGGTGCCAGCACCCGCGGTAATTCCAGCTCCAAAAGCGTATAT------TAATGCTGTTGCTGTTAAAGGGTTCGTAGTTGAACTGTGGGCCACGTAGTTTTGTGCCGTGCCAGTC-------CCGTCCACCTCGGACG----TGTTTT-GACCCACGCCCTCGTGGCCCGTGAACACACTCAGATACAAGAAACACGGGAGCGGTTCCTCC--TCACTTTCACGCAT-GTCATGCATGCGAGG-GGG--CGTCCGTGAATTTTACTGTGACCAAAAAAGTGCGACCAAAGCA-GTCTGC--CGACTTGAATTACAAAGCATGGGATAACGA-AGCATC---AGCCCTGGGGCCACCGTTTCGGCTTTTGTTGGTTTT-AGAAGTCCTTGGGAGATTATGGGGCCGC-GTGCCTTGGGTCGGTGTTTCGTGTCTCATTTTTGTG---------GCG------------------------------------------------------CGCA------------------------------CATT--------------------------------------CGGCTCTT-----------------------------------------------CGTGATGTTTTTTTACATTCATTGCGACGCGCGGCTTCCAGGAATGAAGGAGGGTAGTTCGG-GGGAGAACGTAC-TGGTGCGTCAGAGGTGAAATTCTTAGA--CCGCACCAAGACGAACTACAGCGAAGGCATTCTTCAAGGATACCTTCCTCAATCAAG--AACCAAAGTGTGGGGATCAAAGATG-ATTAGAGACCATTGTAGTCCACA---CTGCAA-ACCATGACACCCATGA-ATTGGGGAACAT---------CATTGGGTGCCCGTGTG-GCGGCCTTTTGTGCCGACCCTCGGC--------------------------------------------------------------------------CCCAATTTATTTATCAATTTACGTGCCTATTCTATCACCCCCGGTTCCC----T----CTTTTGAGGTTCTTCCGGGGTTTTTTACGGGAATATCCTCAGCACG--TTTCTTACTTCTTCACGCGAAAGCTTGGAGGTTACAGTCTCAGGGG-----GGAGTACGTTCGCAAGAGTGAAACTTAAAGAAATTGACGGA---ATGGCACCACAAGACGTGGAGCGTGCGGTTTAATTTGACTCAACACGGGGAACTTTA-CCAGATCCGGACAGGGTGAGGATTGACAGATGGAGTGTTCTTTCTCGATCCCCTGAATGGTGGTGCATGGCCGCTTTTGGTCGGTGGAGTGATTTGTTT-GGTTGATTCCGTCAACGG--ACGAGATCCAAGCTGCCCAGTAGGTGCCGGGATTGTCCACACAGGACAGCAGTCCCTCCGGCGGGGATTTTTTCCC----------------CAACGGTGGTCGTC-------------ATCCTTCTTTTTACAGGCCCCTTCTCTGCGGGATTCCT---TGCTTTTCGCGCAAGG------TGAGATTTTGGGCAACAGCAGGTCTGTGATGCTCCTCAATGTTCTGGGCGACACGCGCACTACAATGTCAGTGAGAACAAGAGTCCGAGCGGCACTTCACAATGTCGCTCCCGCTTGATCAAAAGAGCGGGGAAACCACG--------GAATCACGTAGACCCACTTGGGACCGAGTATTGCAATTATTGGTCGCGCAACGAGGAATGTCTCGTAGGCGCA--GCT-CATC----AAACTGTGCCGATTACGTCCCTGCCATTTGTACACACCGCCCGTCGTTGTTTCCGATGATGGTGCAATACAGGTGATCGGACCGTCGCTC-------GTCTC-GGGCGACCGAAAGTTCACCGATATTGCTTCAATAGAGGAAGC------------------AAAAG-------------------TCGTAACAAGGTAGCTGTAGGTGAACCTGCAGCTGGATCATTTTCTGATATCCATTATACAAAAAAGAGCATATTTATGTGCATGTATAAATTGCACAGTATGCAACCAAAAATATACATATATGTTTTACATGTATGTGTTTCTATATGCCGTTTGACATGGG-AGATGAGGGATGCTATACATAGTTCTGTTATTTTCTATCATGTATGTGTATTAGAGTGTCTGTGT-------------TAATATACTTTTTAATGCATGCTCTACATAATATACAGTAGTAATAACACAGAGAATACGTATGGAATGCGTATCTCTCTATATATATTTATGTATATATGCTATGTGTATATCAACCTCGCATATTTTC--TCCCTGTTGACCACGGCTCCCACAACGTGTCGCGATGGATGACTTGGCTTCCTATTTCGTTGAAGAACGCAGCAAAGTGCGATAAGTGGTATCAATTGCAGAATCATTTCATTGCCCAATCTTTGAAC----------------------GCAAACGGCGCATGGGAGAAGCTCTCTCGAGCCATCCCCGTGCATGC-----CACATTTCTCAGTGTCGAATATAAAAACAAAACGCACACCTATTTTGTGTTGTTCAACGCACGCAAAAAATCCCGCCACCTCTTTCTCCTCGTGT--GGTGCATATTCATGTTTGT----GAGTGTGCACAT--ATACGATATCTTTCAACTCTTTCTACTCGCACAATGGTGTATGTCACGCATATACGTGTGTGTAG------TGAGTGATATGGAAGAGAAATGGGAAAGGCATATATATATATGTATATACATAATATATATGTGTGTGGATTTGTGTG-TTGAGCACATATAAGGAAAAAGGTTGTGTGTATATACAGAGAGTCTGTGGCGGTTGGGACATGTGTATAAATATATATATGTATATGTGTGTGTTCCGCTGTGGAGATTTTATATCTTACGGAGAGTGTTCATATATATATGTTTGTACGCATGTATTTTGGCGCCCCGTATAGAGATTAAAAAAGAAGAGAAAAAGTATGCAAAAGAGGCGGCGGATAGTGTGTATGTGTGTATTCACAGCAAGCAACTATATTTTGCTGCTTGTGAGTATATGCATATATGTACATTATGTGCTTGTGCTTCTTTCGTGTACGCTTCACTTTTTTATATTGTATTTTTCAGACCTGAGTGTGGCAGGACCACCCGCTAAACTTAAGCATATTACTCAGCGGAGGAAAAGAAAACAA</ns2:sequence><ns2:name>AB551920.1_Trypanosoma_evansi_evansi_genes_for_18S_ribosomal_RNA,_ITS1,_5.8S_ribosomal_RNA,_ITS2,_28S_ribosomal_RNA,_partial_and_complete_sequence,_isolate:_Egy.2</ns2:name></ns2:Sequence><ns2:Annotation graph="true" graphType="1" graphGroup="-1" graphHeight="40" id="ann0" scoreOnly="false" visible="true" centreColLabels="false" scaleColLabels="false" showAllColLabels="false" autoCalculated="true" belowAlignment="true" calcId=""><ns2:annotationElement position="0"><ns2:displayCharacter>T</ns2:displayCharacter><ns2:description>T 0.4%</ns2:description><ns2:value>0.36764705</ns2:value></ns2:annotationElement><ns2:annotationElement position="1"><ns2:displayCharacter>G</ns2:displayCharacter><ns2:description>G 0.4%</ns2:description><ns2:value>0.36764705</ns2:value></ns2:annotationElement><ns2:annotationElement position="2"><ns2:displayCharacter>A</ns2:displayCharacter><ns2:description>A 1.1%; C 0.4%</ns2:description><ns2:value>1.1029412</ns2:value></ns2:annotationElement><ns2:annotationElement position="3"><ns2:displayCharacter>T</ns2:displayCharacter><ns2:description>T 1.5%</ns2:description><ns2:value>1.4705882</ns2:value></ns2:annotationElement><ns2:annotationElement position="4"><ns2:displayCharacter>C</ns2:displayCharacter><ns2:description>C 1.1%; G 0.4%</ns2:description><ns2:value>1.1029412</ns2:value></ns2:annotationElement><ns2:annotationElement position="5"><ns2:displayCharacter>T</ns2:displayCharacter><ns2:description>T 1.1%; G 0.4%</ns2:description><ns2:value>1.1029412</ns2:value></ns2:annotationElement><ns2:annotationElement position="6"><ns2:displayCharacter>G</ns2:displayCharacter><ns2:description>G 1.1%; T 0.4%</ns2:description><ns2:value>1.1029412</ns2:value></ns2:annotationElement><ns2:annotationElement position="7"><ns2:displayCharacter>G</ns2:displayCharacter><ns2:description>G 1.1%; T 0.4%</ns2:description><ns2:value>1.1029412</ns2:value></ns2:annotationElement><ns2:annotationElement position="8"><ns2:displayCharacter>T</ns2:displayCharacter><ns2:description>T 1.1%; G 0.4%</ns2:description><ns2:value>1.1029412</ns2:value></ns2:annotationElement><ns2:annotationElement position="9"><ns2:displayCharacter>T</ns2:displayCharacter><ns2:description>T 1.1%; A 0.4%</ns2:description><ns2:value>1.1029412</ns2:value></ns2:annotationElement><ns2:annotationElement position="10"><ns2:displayCharacter>G</ns2:displayCharacter><ns2:description>G 1.1%; T 0.4%</ns2:description><ns2:value>1.1029412</ns2:value></ns2:annotationElement><ns2:annotationElement position="11"><ns2:displayCharacter>A</ns2:displayCharacter><ns2:description>A 1.1%; C 0.4%</ns2:description><ns2:value>1.1029412</ns2:value></ns2:annotationElement><ns2:annotationElement position="12"><ns2:displayCharacter>T</ns2:displayCharacter><ns2:description>T 1.1%; C 0.4%</ns2:description><ns2:value>1.1029412</ns2:value></ns2:annotationElement><ns2:annotationElement position="13"><ns2:displayCharacter>T</ns2:displayCharacter><ns2:description>T 1.1%; C 0.4%</ns2:description><ns2:value>1.1029412</ns2:value></ns2:annotationElement><ns2:annotationElement position="14"><ns2:displayCharacter>C</ns2:displayCharacter><ns2:description>C 1.1%; T 0.4%</ns2:description><ns2:value>1.1029412</ns2:value></ns2:annotationElement><ns2:annotationElement position="15"><ns2:displayCharacter>T</ns2:displayCharacter><ns2:description>T 1.1%; G 0.4%</ns2:description><ns2:value>1.1029412</ns2:value></ns2:annotationElement><ns2:annotationElement position="16"><ns2:displayCharacter>G</ns2:displayCharacter><ns2:description>G 1.1%; C 0.4%</ns2:description><ns2:value>1.1029412</ns2:value></ns2:annotationElement><ns2:annotationElement position="17"><ns2:displayCharacter>C</ns2:displayCharacter><ns2:description>C 1.5%</ns2:description><ns2:value>1.4705882</ns2:value></ns2:annotationElement><ns2:annotationElement position="18"><ns2:displayCharacter>C</ns2:displayCharacter><ns2:description>C 1.5%</ns2:description><ns2:value>1.4705882</ns2:value></ns2:annotationElement><ns2:annotationElement position="19"><ns2:displayCharacter>A</ns2:displayCharacter><ns2:description>A 1.5%</ns2:description><ns2:value>1.4705882</ns2:value></ns2:annotationElement><ns2:annotationElement position="20"><ns2:displayCharacter>G</ns2:displayCharacter><ns2:description>G 1.5%</ns2:description><ns2:value>1.4705882</ns2:value></ns2:annotationElement><ns2:annotationElement position="21"><ns2:displayCharacter>T</ns2:displayCharacter><ns2:description>T 4.8%</ns2:description><ns2:value>4.779412</ns2:value></ns2:annotationElement><ns2:annotationElement position="22"><ns2:displayCharacter>A</ns2:displayCharacter><ns2:description>A 4.8%</ns2:description><ns2:value>4.779412</ns2:value></ns2:annotationElement><ns2:annotationElement position="23"><ns2:displayCharacter>G</ns2:displayCharacter><ns2:description>G 8.5%</ns2:description><ns2:value>8.455882</ns2:value></ns2:annotationElement><ns2:annotationElement position="24"><ns2:displayCharacter>T</ns2:displayCharacter><ns2:description>T 11.0%</ns2:description><ns2:value>11.029411</ns2:value></ns2:annotationElement><ns2:annotationElement position="25"><ns2:displayCharacter>C</ns2:displayCharacter><ns2:description>C 11.4%</ns2:description><ns2:value>11.3970585</ns2:value></ns2:annotationElement><ns2:annotationElement position="26"><ns2:displayCharacter>A</ns2:displayCharacter><ns2:description>A 11.4%</ns2:description><ns2:value>11.3970585</ns2:value></ns2:annotationElement><ns2:annotationElement position="27"><ns2:displayCharacter>T</ns2:displayCharacter><ns2:description>T 11.4%</ns2:description><ns2:value>11.3970585</ns2:value></ns2:annotationElement><ns2:annotationElement position="28"><ns2:displayCharacter>A</ns2:displayCharacter><ns2:description>A 11.4%</ns2:description><ns2:value>11.3970585</ns2:value></ns2:annotationElement><ns2:annotationElement position="29"><ns2:displayCharacter>T</ns2:displayCharacter><ns2:description>T 13.6%</ns2:description><ns2:value>13.6029415</ns2:value></ns2:annotationElement><ns2:annotationElement position="30"><ns2:displayCharacter>G</ns2:displayCharacter><ns2:description>G 12.9%; T 0.4%</ns2:description><ns2:value>12.867647</ns2:value></ns2:annotationElement><ns2:annotationElement position="31"><ns2:displayCharacter>C</ns2:displayCharacter><ns2:description>C 13.2%; G 0.4%</ns2:description><ns2:value>13.235294</ns2:value></ns2:annotationElement><ns2:annotationElement position="32"><ns2:displayCharacter>T</ns2:displayCharacter><ns2:description>T 13.2%; C 0.4%</ns2:description><ns2:value>13.235294</ns2:value></ns2:annotationElement><ns2:annotationElement position="33"><ns2:displayCharacter>T</ns2:displayCharacter><ns2:description>T 13.6%</ns2:description><ns2:value>13.6029415</ns2:value></ns2:annotationElement><ns2:annotationElement position="34"><ns2:displayCharacter>G</ns2:displayCharacter><ns2:description>G 13.2%; T 0.4%</ns2:description><ns2:value>13.235294</ns2:value></ns2:annotationElement><ns2:annotationElement position="35"><ns2:displayCharacter>T</ns2:displayCharacter><ns2:description>T 13.2%; G 0.4%</ns2:description><ns2:value>13.235294</ns2:value></ns2:annotationElement><ns2:annotationElement position="36"><ns2:displayCharacter>T</ns2:displayCharacter><ns2:description>T 13.6%</ns2:description><ns2:value>13.6029415</ns2:value></ns2:annotationElement><ns2:annotationElement position="37"><ns2:displayCharacter>T</ns2:displayCharacter><ns2:description>T 13.6%</ns2:description><ns2:value>13.6029415</ns2:value></ns2:annotationElement><ns2:annotationElement position="38"><ns2:displayCharacter>C</ns2:displayCharacter><ns2:description>C 13.2%; T 0.4%</ns2:description><ns2:value>13.235294</ns2:value></ns2:annotationElement><ns2:annotationElement position="39"><ns2:displayCharacter>A</ns2:displayCharacter><ns2:description>A 13.2%; C 0.4%</ns2:description><ns2:value>13.235294</ns2:value></ns2:annotationElement><ns2:annotationElement position="40"><ns2:displayCharacter>A</ns2:displayCharacter><ns2:description>A 13.6%</ns2:description><ns2:value>13.6029415</ns2:value></ns2:annotationElement><ns2:annotationElement position="41"><ns2:displayCharacter>G</ns2:displayCharacter><ns2:description>G 13.6%</ns2:description><ns2:value>13.6029415</ns2:value></ns2:annotationElement><ns2:annotationElement position="42"><ns2:displayCharacter>G</ns2:displayCharacter><ns2:description>G 13.2%; C 0.4%</ns2:description><ns2:value>13.235294</ns2:value></ns2:annotationElement><ns2:annotationElement position="43"><ns2:displayCharacter>A</ns2:displayCharacter><ns2:description>A 13.6%</ns2:description><ns2:value>13.6029415</ns2:value></ns2:annotationElement><ns2:annotationElement position="44"><ns2:displayCharacter>C</ns2:displayCharacter><ns2:description>C 13.2%; A 0.4%</ns2:description><ns2:value>13.235294</ns2:value></ns2:annotationElement><ns2:annotationElement position="45"><ns2:displayCharacter>T</ns2:displayCharacter><ns2:description>T 15.8%</ns2:description><ns2:value>15.808824</ns2:value></ns2:annotationElement><ns2:annotationElement position="46"><ns2:displayCharacter>T</ns2:displayCharacter><ns2:description>T 15.8%</ns2:description><ns2:value>15.808824</ns2:value></ns2:annotationElement><ns2:annotationElement position="47"><ns2:displayCharacter>A</ns2:displayCharacter><ns2:description>A 15.8%</ns2:description><ns2:value>15.808824</ns2:value></ns2:annotationElement><ns2:annotationElement position="48"><ns2:displayCharacter>G</ns2:displayCharacter><ns2:description>G 15.8%</ns2:description><ns2:value>15.808824</ns2:value></ns2:annotationElement><ns2:annotationElement position="49"><ns2:displayCharacter>C</ns2:displayCharacter><ns2:description>C 15.8%</ns2:description><ns2:value>15.808824</ns2:value></ns2:annotationElement><ns2:annotationElement position="50"><ns2:displayCharacter>C</ns2:displayCharacter><ns2:description>C 15.8%</ns2:description><ns2:value>15.808824</ns2:value></ns2:annotationElement><ns2:annotationElement position="51"><ns2:displayCharacter>A</ns2:displayCharacter><ns2:description>A 15.8%</ns2:description><ns2:value>15.808824</ns2:value></ns2:annotationElement><ns2:annotationElement position="52"><ns2:displayCharacter>T</ns2:displayCharacter><ns2:description>T 15.8%</ns2:description><ns2:value>15.808824</ns2:value></ns2:annotationElement><ns2:annotationElement position="53"><ns2:displayCharacter>G</ns2:displayCharacter><ns2:description>G 15.8%</ns2:description><ns2:value>15.808824</ns2:value></ns2:annotationElement><ns2:annotationElement position="54"><ns2:displayCharacter>C</ns2:displayCharacter><ns2:description>C 15.8%</ns2:description><ns2:value>15.808824</ns2:value></ns2:annotationElement><ns2:annotationElement position="55"><ns2:displayCharacter>A</ns2:displayCharacter><ns2:description>A 15.8%</ns2:description><ns2:value>15.808824</ns2:value></ns2:annotationElement><ns2:annotationElement position="56"><ns2:displayCharacter>T</ns2:displayCharacter><ns2:description>T 15.8%</ns2:description><ns2:value>15.808824</ns2:value></ns2:annotationElement><ns2:annotationElement position="57"><ns2:displayCharacter>G</ns2:displayCharacter><ns2:description>G 16.2%</ns2:description><ns2:value>16.17647</ns2:value></ns2:annotationElement><ns2:annotationElement position="58"><ns2:displayCharacter>C</ns2:displayCharacter><ns2:description>C 16.2%</ns2:description><ns2:value>16.17647</ns2:value></ns2:annotationElement><ns2:annotationElement position="59"><ns2:displayCharacter>C</ns2:displayCharacter><ns2:description>C 16.2%</ns2:description><ns2:value>16.17647</ns2:value></ns2:annotationElement><ns2:annotationElement position="60"><ns2:displayCharacter>T</ns2:displayCharacter><ns2:description>T 16.2%</ns2:description><ns2:value>16.17647</ns2:value></ns2:annotationElement><ns2:annotationElement position="61"><ns2:displayCharacter>C</ns2:displayCharacter><ns2:description>C 16.2%</ns2:description><ns2:value>16.17647</ns2:value></ns2:annotationElement><ns2:annotationElement position="62"><ns2:displayCharacter>A</ns2:displayCharacter><ns2:description>A 16.2%</ns2:description><ns2:value>16.17647</ns2:value></ns2:annotationElement><ns2:annotationElement position="63"><ns2:displayCharacter>G</ns2:displayCharacter><ns2:description>G 16.2%</ns2:description><ns2:value>16.17647</ns2:value></ns2:annotationElement><ns2:annotationElement position="64"><ns2:displayCharacter>A</ns2:displayCharacter><ns2:description>A 16.2%</ns2:description><ns2:value>16.17647</ns2:value></ns2:annotationElement><ns2:annotationElement position="65"><ns2:displayCharacter>A</ns2:displayCharacter><ns2:description>A 17.3%</ns2:description><ns2:value>17.279411</ns2:value></ns2:annotationElement><ns2:annotationElement position="66"><ns2:displayCharacter>T</ns2:displayCharacter><ns2:description>T 17.3%</ns2:description><ns2:value>17.279411</ns2:value></ns2:annotationElement><ns2:annotationElement position="67"><ns2:displayCharacter>C</ns2:displayCharacter><ns2:description>C 17.3%</ns2:description><ns2:value>17.279411</ns2:value></ns2:annotationElement><ns2:annotationElement position="68"><ns2:displayCharacter>A</ns2:displayCharacter><ns2:description>A 17.3%</ns2:description><ns2:value>17.279411</ns2:value></ns2:annotationElement><ns2:annotationElement position="69"><ns2:displayCharacter>C</ns2:displayCharacter><ns2:description>C 17.6%</ns2:description><ns2:value>17.647058</ns2:value></ns2:annotationElement><ns2:annotationElement position="70"><ns2:displayCharacter>T</ns2:displayCharacter><ns2:description>T 18.0%</ns2:description><ns2:value>18.014706</ns2:value></ns2:annotationElement><ns2:annotationElement position="71"><ns2:displayCharacter>G</ns2:displayCharacter><ns2:description>G 18.0%</ns2:description><ns2:value>18.014706</ns2:value></ns2:annotationElement><ns2:annotationElement position="72"><ns2:displayCharacter>C</ns2:displayCharacter><ns2:description>C 18.0%</ns2:description><ns2:value>18.014706</ns2:value></ns2:annotationElement><ns2:annotationElement position="73"><ns2:displayCharacter>A</ns2:displayCharacter><ns2:description>A 18.0%</ns2:description><ns2:value>18.014706</ns2:value></ns2:annotationElement><ns2:annotationElement position="74"><ns2:displayCharacter>T</ns2:displayCharacter><ns2:description>T 17.6%; C 0.4%</ns2:description><ns2:value>17.647058</ns2:value></ns2:annotationElement><ns2:annotationElement position="75"><ns2:displayCharacter>T</ns2:displayCharacter><ns2:description>T 0.7%</ns2:description><ns2:value>0.7352941</ns2:value></ns2:annotationElement><ns2:annotationElement position="76"><ns2:displayCharacter>T</ns2:displayCharacter><ns2:description>T 17.6%; G 0.4%</ns2:description><ns2:value>17.647058</ns2:value></ns2:annotationElement><ns2:annotationElement position="77"><ns2:displayCharacter>G</ns2:displayCharacter><ns2:description>G 17.6%; C 0.4%</ns2:description><ns2:value>17.647058</ns2:value></ns2:annotationElement><ns2:annotationElement position="78"><ns2:displayCharacter>C</ns2:displayCharacter><ns2:description>C 17.6%; A 0.4%</ns2:description><ns2:value>17.647058</ns2:value></ns2:annotationElement><ns2:annotationElement position="79"><ns2:displayCharacter>A</ns2:displayCharacter><ns2:description>A 17.6%; G 0.4%</ns2:description><ns2:value>17.647058</ns2:value></ns2:annotationElement><ns2:annotationElement position="80"><ns2:displayCharacter>G</ns2:displayCharacter><ns2:description>G 18.0%</ns2:description><ns2:value>18.014706</ns2:value></ns2:annotationElement><ns2:annotationElement position="81"><ns2:displayCharacter>G</ns2:displayCharacter><ns2:description>G 17.6%; A 0.4%</ns2:description><ns2:value>17.647058</ns2:value></ns2:annotationElement><ns2:annotationElement position="82"><ns2:displayCharacter>A</ns2:displayCharacter><ns2:description>A 18.0%</ns2:description><ns2:value>18.014706</ns2:value></ns2:annotationElement><ns2:annotationElement position="83"><ns2:displayCharacter>A</ns2:displayCharacter><ns2:description>A 17.6%; T 0.4%</ns2:description><ns2:value>17.647058</ns2:value></ns2:annotationElement><ns2:annotationElement position="84"><ns2:displayCharacter>T</ns2:displayCharacter><ns2:description>T 17.6%</ns2:description><ns2:value>17.647058</ns2:value></ns2:annotationElement><ns2:annotationElement position="85"><ns2:displayCharacter>C</ns2:displayCharacter><ns2:description>C 17.3%; A 0.4%; T 0.4%</ns2:description><ns2:value>17.279411</ns2:value></ns2:annotationElement><ns2:annotationElement position="86"><ns2:displayCharacter>T</ns2:displayCharacter><ns2:description>T 18.0%</ns2:description><ns2:value>18.014706</ns2:value></ns2:annotationElement><ns2:annotationElement position="87"><ns2:displayCharacter>G</ns2:displayCharacter><ns2:description>G 18.0%</ns2:description><ns2:value>18.014706</ns2:value></ns2:annotationElement><ns2:annotationElement position="88"><ns2:displayCharacter>C</ns2:displayCharacter><ns2:description>C 18.0%</ns2:description><ns2:value>18.014706</ns2:value></ns2:annotationElement><ns2:annotationElement position="89"><ns2:displayCharacter>G</ns2:displayCharacter><ns2:description>G 18.0%</ns2:description><ns2:value>18.014706</ns2:value></ns2:annotationElement><ns2:annotationElement position="90"><ns2:displayCharacter>C</ns2:displayCharacter><ns2:description>C 18.0%</ns2:description><ns2:value>18.014706</ns2:value></ns2:annotationElement><ns2:annotationElement position="91"><ns2:displayCharacter>A</ns2:displayCharacter><ns2:description>A 18.0%</ns2:description><ns2:value>18.014706</ns2:value></ns2:annotationElement><ns2:annotationElement position="92"><ns2:displayCharacter>T</ns2:displayCharacter><ns2:description>T 18.0%</ns2:description><ns2:value>18.014706</ns2:value></ns2:annotationElement><ns2:annotationElement position="93"><ns2:displayCharacter>G</ns2:displayCharacter><ns2:description>G 18.0%</ns2:description><ns2:value>18.014706</ns2:value></ns2:annotationElement><ns2:annotationElement position="94"><ns2:displayCharacter>G</ns2:displayCharacter><ns2:description>G 18.0%</ns2:description><ns2:value>18.014706</ns2:value></ns2:annotationElement><ns2:annotationElement position="95"><ns2:displayCharacter>C</ns2:displayCharacter><ns2:description>C 18.0%</ns2:description><ns2:value>18.014706</ns2:value></ns2:annotationElement><ns2:annotationElement position="96"><ns2:displayCharacter>T</ns2:displayCharacter><ns2:description>T 18.0%</ns2:description><ns2:value>18.014706</ns2:value></ns2:annotationElement><ns2:annotationElement position="97"><ns2:displayCharacter>C</ns2:displayCharacter><ns2:description>C 0.4%</ns2:description><ns2:value>0.36764705</ns2:value></ns2:annotationElement><ns2:annotationElement position="98"><ns2:displayCharacter>C</ns2:displayCharacter><ns2:description>C 17.6%; A 0.4%</ns2:description><ns2:value>17.647058</ns2:value></ns2:annotationElement><ns2:annotationElement position="99"><ns2:displayCharacter>A</ns2:displayCharacter><ns2:description>A 17.6%; T 0.4%</ns2:description><ns2:value>17.647058</ns2:value></ns2:annotationElement><ns2:annotationElement position="100"><ns2:displayCharacter>T</ns2:displayCharacter><ns2:description>T 18.0%</ns2:description><ns2:value>18.014706</ns2:value></ns2:annotationElement><ns2:annotationElement position="101"><ns2:displayCharacter>T</ns2:displayCharacter><ns2:description>T 17.6%; A 0.4%</ns2:description><ns2:value>17.647058</ns2:value></ns2:annotationElement><ns2:annotationElement position="102"><ns2:displayCharacter>A</ns2:displayCharacter><ns2:description>A 17.6%; C 0.4%</ns2:description><ns2:value>17.647058</ns2:value></ns2:annotationElement><ns2:annotationElement position="103"><ns2:displayCharacter>C</ns2:displayCharacter><ns2:description>C 17.6%; A 0.4%</ns2:description><ns2:value>17.647058</ns2:value></ns2:annotationElement><ns2:annotationElement position="104"><ns2:displayCharacter>A</ns2:displayCharacter><ns2:description>A 18.0%</ns2:description><ns2:value>18.014706</ns2:value></ns2:annotationElement><ns2:annotationElement position="105"><ns2:displayCharacter>T</ns2:displayCharacter><ns2:description>T 18.0%</ns2:description><ns2:value>18.014706</ns2:value></ns2:annotationElement><ns2:annotationElement position="106"><ns2:displayCharacter>C</ns2:displayCharacter><ns2:description>C 18.0%</ns2:description><ns2:value>18.014706</ns2:value></ns2:annotationElement><ns2:annotationElement position="107"><ns2:displayCharacter>A</ns2:displayCharacter><ns2:description>A 18.0%</ns2:description><ns2:value>18.014706</ns2:value></ns2:annotationElement><ns2:annotationElement position="108"><ns2:displayCharacter>G</ns2:displayCharacter><ns2:description>G 18.0%</ns2:description><ns2:value>18.014706</ns2:value></ns2:annotationElement><ns2:annotationElement position="109"><ns2:displayCharacter>A</ns2:displayCharacter><ns2:description>A 18.0%</ns2:description><ns2:value>18.014706</ns2:value></ns2:annotationElement><ns2:annotationElement position="110"><ns2:displayCharacter>C</ns2:displayCharacter><ns2:description>C 18.0%</ns2:description><ns2:value>18.014706</ns2:value></ns2:annotationElement><ns2:annotationElement position="111"><ns2:displayCharacter>G</ns2:displayCharacter><ns2:description>G 18.0%</ns2:description><ns2:value>18.014706</ns2:value></ns2:annotationElement><ns2:annotationElement position="112"><ns2:displayCharacter>T</ns2:displayCharacter><ns2:description>T 18.0%</ns2:description><ns2:value>18.014706</ns2:value></ns2:annotationElement><ns2:annotationElement position="113"><ns2:displayCharacter>A</ns2:displayCharacter><ns2:description>A 18.0%</ns2:description><ns2:value>18.014706</ns2:value></ns2:annotationElement><ns2:annotationElement position="114"><ns2:displayCharacter>A</ns2:displayCharacter><ns2:description>A 18.0%</ns2:description><ns2:value>18.014706</ns2:value></ns2:annotationElement><ns2:annotationElement position="115"><ns2:displayCharacter>T</ns2:displayCharacter><ns2:description>T 18.0%</ns2:description><ns2:value>18.014706</ns2:value></ns2:annotationElement><ns2:annotationElement position="116"><ns2:displayCharacter>C</ns2:displayCharacter><ns2:description>C 17.6%; T 0.4%</ns2:description><ns2:value>17.647058</ns2:value></ns2:annotationElement><ns2:annotationElement position="117"><ns2:displayCharacter>T</ns2:displayCharacter><ns2:description>T 18.0%</ns2:description><ns2:value>18.014706</ns2:value></ns2:annotationElement><ns2:annotationElement position="118"><ns2:displayCharacter>G</ns2:displayCharacter><ns2:description>G 18.0%</ns2:description><ns2:value>18.014706</ns2:value></ns2:annotationElement><ns2:annotationElement position="119"><ns2:displayCharacter>C</ns2:displayCharacter><ns2:description>C 18.0%</ns2:description><ns2:value>18.014706</ns2:value></ns2:annotationElement><ns2:annotationElement position="120"><ns2:displayCharacter>C</ns2:displayCharacter><ns2:description>C 18.0%</ns2:description><ns2:value>18.014706</ns2:value></ns2:annotationElement><ns2:annotationElement position="121"><ns2:displayCharacter>G</ns2:displayCharacter><ns2:description>G 18.0%</ns2:description><ns2:value>18.014706</ns2:value></ns2:annotationElement><ns2:annotationElement position="122"><ns2:displayCharacter>C</ns2:displayCharacter><ns2:description>C 18.0%</ns2:description><ns2:value>18.014706</ns2:value></ns2:annotationElement><ns2:annotationElement position="123"><ns2:displayCharacter>A</ns2:displayCharacter><ns2:description>A 18.0%</ns2:description><ns2:value>18.014706</ns2:value></ns2:annotationElement><ns2:annotationElement position="124"><ns2:displayCharacter>A</ns2:displayCharacter><ns2:description>A 18.0%</ns2:description><ns2:value>18.014706</ns2:value></ns2:annotationElement><ns2:annotationElement position="125"><ns2:displayCharacter>A</ns2:displayCharacter><ns2:description>A 18.0%</ns2:description><ns2:value>18.014706</ns2:value></ns2:annotationElement><ns2:annotationElement position="126"><ns2:displayCharacter>A</ns2:displayCharacter><ns2:description>A 17.3%; C 0.7%</ns2:description><ns2:value>17.279411</ns2:value></ns2:annotationElement><ns2:annotationElement position="127"><ns2:displayCharacter>A</ns2:displayCharacter><ns2:description>A 18.0%</ns2:description><ns2:value>18.014706</ns2:value></ns2:annotationElement><ns2:annotationElement position="128"><ns2:displayCharacter>T</ns2:displayCharacter><ns2:description>T 17.3%; C 0.7%</ns2:description><ns2:value>17.279411</ns2:value></ns2:annotationElement><ns2:annotationElement position="129"><ns2:displayCharacter>T</ns2:displayCharacter><ns2:description>T 11.0%; C 5.1%; G 1.8%</ns2:description><ns2:value>11.029411</ns2:value></ns2:annotationElement><ns2:annotationElement position="130"><ns2:displayCharacter>T</ns2:displayCharacter><ns2:description>T 18.0%</ns2:description><ns2:value>18.014706</ns2:value></ns2:annotationElement><ns2:annotationElement position="131"><ns2:displayCharacter>T</ns2:displayCharacter><ns2:description>T 18.0%</ns2:description><ns2:value>18.014706</ns2:value></ns2:annotationElement><ns2:annotationElement position="132"><ns2:displayCharacter>G</ns2:displayCharacter><ns2:description>G 18.0%</ns2:description><ns2:value>18.014706</ns2:value></ns2:annotationElement><ns2:annotationElement position="133"><ns2:displayCharacter>C</ns2:displayCharacter><ns2:description>C 18.0%</ns2:description><ns2:value>18.014706</ns2:value></ns2:annotationElement><ns2:annotationElement position="134"><ns2:displayCharacter>G</ns2:displayCharacter><ns2:description>G 0.4%</ns2:description><ns2:value>0.36764705</ns2:value></ns2:annotationElement><ns2:annotationElement position="135"><ns2:displayCharacter>G</ns2:displayCharacter><ns2:description>G 18.0%</ns2:description><ns2:value>18.014706</ns2:value></ns2:annotationElement><ns2:annotationElement position="136"><ns2:displayCharacter>G</ns2:displayCharacter><ns2:description>G 17.6%; T 0.4%</ns2:description><ns2:value>17.647058</ns2:value></ns2:annotationElement><ns2:annotationElement position="137"><ns2:displayCharacter>T</ns2:displayCharacter><ns2:description>T 18.4%</ns2:description><ns2:value>18.382353</ns2:value></ns2:annotationElement><ns2:annotationElement position="138"><ns2:displayCharacter>C</ns2:displayCharacter><ns2:description>C 10.7%; T 7.7%</ns2:description><ns2:value>10.661765</ns2:value></ns2:annotationElement><ns2:annotationElement position="139"><ns2:displayCharacter>T</ns2:displayCharacter><ns2:description>T 18.4%</ns2:description><ns2:value>18.382353</ns2:value></ns2:annotationElement><ns2:annotationElement position="140"><ns2:displayCharacter>C</ns2:displayCharacter><ns2:description>C 18.4%</ns2:description><ns2:value>18.382353</ns2:value></ns2:annotationElement><ns2:annotationElement position="141"><ns2:displayCharacter>C</ns2:displayCharacter><ns2:description>C 18.4%</ns2:description><ns2:value>18.382353</ns2:value></ns2:annotationElement><ns2:annotationElement position="142"><ns2:displayCharacter>G</ns2:displayCharacter><ns2:description>G 18.4%</ns2:description><ns2:value>18.382353</ns2:value></ns2:annotationElement><ns2:annotationElement position="143"><ns2:displayCharacter>C</ns2:displayCharacter><ns2:description>C 18.4%</ns2:description><ns2:value>18.382353</ns2:value></ns2:annotationElement><ns2:annotationElement position="144"><ns2:displayCharacter>A</ns2:displayCharacter><ns2:description>A 18.4%</ns2:description><ns2:value>18.382353</ns2:value></ns2:annotationElement><ns2:annotationElement position="145"><ns2:displayCharacter>A</ns2:displayCharacter><ns2:description>A 17.3%; T 1.1%</ns2:description><ns2:value>17.279411</ns2:value></ns2:annotationElement><ns2:annotationElement position="146"><ns2:displayCharacter>C</ns2:displayCharacter><ns2:description>C 15.4%; A 1.5%; T 1.5%</ns2:description><ns2:value>15.441176</ns2:value></ns2:annotationElement><ns2:annotationElement position="147"><ns2:displayCharacter>A</ns2:displayCharacter><ns2:description>A 18.4%</ns2:description><ns2:value>18.382353</ns2:value></ns2:annotationElement><ns2:annotationElement position="148"><ns2:displayCharacter>T</ns2:displayCharacter><ns2:description>T 13.2%; G 5.1%</ns2:description><ns2:value>13.235294</ns2:value></ns2:annotationElement><ns2:annotationElement position="149"><ns2:displayCharacter>T</ns2:displayCharacter><ns2:description>T 18.4%</ns2:description><ns2:value>18.382353</ns2:value></ns2:annotationElement><ns2:annotationElement position="150"><ns2:displayCharacter>G</ns2:displayCharacter><ns2:description>G 18.4%</ns2:description><ns2:value>18.382353</ns2:value></ns2:annotationElement><ns2:annotationElement position="151"><ns2:displayCharacter>G</ns2:displayCharacter><ns2:description>G 18.4%</ns2:description><ns2:value>18.382353</ns2:value></ns2:annotationElement><ns2:annotationElement position="152"><ns2:displayCharacter>A</ns2:displayCharacter><ns2:description>A 18.4%</ns2:description><ns2:value>18.382353</ns2:value></ns2:annotationElement><ns2:annotationElement position="153"><ns2:displayCharacter>T</ns2:displayCharacter><ns2:description>T 18.4%</ns2:description><ns2:value>18.382353</ns2:value></ns2:annotationElement><ns2:annotationElement position="154"><ns2:displayCharacter>A</ns2:displayCharacter><ns2:description>A 18.4%</ns2:description><ns2:value>18.382353</ns2:value></ns2:annotationElement><ns2:annotationElement position="155"><ns2:displayCharacter>A</ns2:displayCharacter><ns2:description>A 18.0%; C 0.4%</ns2:description><ns2:value>18.014706</ns2:value></ns2:annotationElement><ns2:annotationElement position="156"><ns2:displayCharacter>C</ns2:displayCharacter><ns2:description>C 18.4%</ns2:description><ns2:value>18.382353</ns2:value></ns2:annotationElement><ns2:annotationElement position="157"><ns2:displayCharacter>T</ns2:displayCharacter><ns2:description>T 18.4%</ns2:description><ns2:value>18.382353</ns2:value></ns2:annotationElement><ns2:annotationElement position="158"><ns2:displayCharacter>T</ns2:displayCharacter><ns2:description>T 18.4%</ns2:description><ns2:value>18.382353</ns2:value></ns2:annotationElement><ns2:annotationElement position="159"><ns2:displayCharacter>G</ns2:displayCharacter><ns2:description>G 18.4%</ns2:description><ns2:value>18.382353</ns2:value></ns2:annotationElement><ns2:annotationElement position="160"><ns2:displayCharacter>G</ns2:displayCharacter><ns2:description>G 18.4%</ns2:description><ns2:value>18.382353</ns2:value></ns2:annotationElement><ns2:annotationElement position="161"><ns2:displayCharacter>C</ns2:displayCharacter><ns2:description>C 18.4%</ns2:description><ns2:value>18.382353</ns2:value></ns2:annotationElement><ns2:annotationElement position="162"><ns2:displayCharacter>G</ns2:displayCharacter><ns2:description>G 18.4%</ns2:description><ns2:value>18.382353</ns2:value></ns2:annotationElement><ns2:annotationElement position="163"><ns2:displayCharacter>A</ns2:displayCharacter><ns2:description>A 18.4%</ns2:description><ns2:value>18.382353</ns2:value></ns2:annotationElement><ns2:annotationElement position="164"><ns2:displayCharacter>A</ns2:displayCharacter><ns2:description>A 18.4%</ns2:description><ns2:value>18.382353</ns2:value></ns2:annotationElement><ns2:annotationElement position="165"><ns2:displayCharacter>A</ns2:displayCharacter><ns2:description>A 18.4%</ns2:description><ns2:value>18.382353</ns2:value></ns2:annotationElement><ns2:annotationElement position="166"><ns2:displayCharacter>C</ns2:displayCharacter><ns2:description>C 15.4%; A 2.9%</ns2:description><ns2:value>15.441176</ns2:value></ns2:annotationElement><ns2:annotationElement position="167"><ns2:displayCharacter>G</ns2:displayCharacter><ns2:description>G 18.4%</ns2:description><ns2:value>18.382353</ns2:value></ns2:annotationElement><ns2:annotationElement position="168"><ns2:displayCharacter>C</ns2:displayCharacter><ns2:description>C 18.4%</ns2:description><ns2:value>18.382353</ns2:value></ns2:annotationElement><ns2:annotationElement position="169"><ns2:displayCharacter>C</ns2:displayCharacter><ns2:description>C 18.4%</ns2:description><ns2:value>18.382353</ns2:value></ns2:annotationElement><ns2:annotationElement position="170"><ns2:displayCharacter>A</ns2:displayCharacter><ns2:description>A 18.4%</ns2:description><ns2:value>18.382353</ns2:value></ns2:annotationElement><ns2:annotationElement position="171"><ns2:displayCharacter>A</ns2:displayCharacter><ns2:description>A 18.4%</ns2:description><ns2:value>18.382353</ns2:value></ns2:annotationElement><ns2:annotationElement position="172"><ns2:displayCharacter>G</ns2:displayCharacter><ns2:description>G 18.4%</ns2:description><ns2:value>18.382353</ns2:value></ns2:annotationElement><ns2:annotationElement position="173"><ns2:displayCharacter>C</ns2:displayCharacter><ns2:description>C 18.4%</ns2:description><ns2:value>18.382353</ns2:value></ns2:annotationElement><ns2:annotationElement position="174"><ns2:displayCharacter>T</ns2:displayCharacter><ns2:description>T 18.4%</ns2:description><ns2:value>18.382353</ns2:value></ns2:annotationElement><ns2:annotationElement position="175"><ns2:displayCharacter>A</ns2:displayCharacter><ns2:description>A 18.4%</ns2:description><ns2:value>18.382353</ns2:value></ns2:annotationElement><ns2:annotationElement position="176"><ns2:displayCharacter>A</ns2:displayCharacter><ns2:description>A 18.4%</ns2:description><ns2:value>18.382353</ns2:value></ns2:annotationElement><ns2:annotationElement position="177"><ns2:displayCharacter>T</ns2:displayCharacter><ns2:description>T 18.4%</ns2:description><ns2:value>18.382353</ns2:value></ns2:annotationElement><ns2:annotationElement position="178"><ns2:displayCharacter>A</ns2:displayCharacter><ns2:description>A 18.4%</ns2:description><ns2:value>18.382353</ns2:value></ns2:annotationElement><ns2:annotationElement position="179"><ns2:displayCharacter>C</ns2:displayCharacter><ns2:description>C 18.4%</ns2:description><ns2:value>18.382353</ns2:value></ns2:annotationElement><ns2:annotationElement position="180"><ns2:displayCharacter>A</ns2:displayCharacter><ns2:description>A 18.4%</ns2:description><ns2:value>18.382353</ns2:value></ns2:annotationElement><ns2:annotationElement position="181"><ns2:displayCharacter>T</ns2:displayCharacter><ns2:description>T 18.4%</ns2:description><ns2:value>18.382353</ns2:value></ns2:annotationElement><ns2:annotationElement position="182"><ns2:displayCharacter>G</ns2:displayCharacter><ns2:description>G 18.4%</ns2:description><ns2:value>18.382353</ns2:value></ns2:annotationElement><ns2:annotationElement position="183"><ns2:displayCharacter>A</ns2:displayCharacter><ns2:description>A 18.4%</ns2:description><ns2:value>18.382353</ns2:value></ns2:annotationElement><ns2:annotationElement position="184"><ns2:displayCharacter>A</ns2:displayCharacter><ns2:description>A 17.6%; G 0.7%</ns2:description><ns2:value>17.647058</ns2:value></ns2:annotationElement><ns2:annotationElement position="185"><ns2:displayCharacter>C</ns2:displayCharacter><ns2:description>C 16.5%; T 1.8%</ns2:description><ns2:value>16.544117</ns2:value></ns2:annotationElement><ns2:annotationElement position="186"><ns2:displayCharacter>C</ns2:displayCharacter><ns2:description>C 15.8%; T 1.8%; A 0.7%</ns2:description><ns2:value>15.808824</ns2:value></ns2:annotationElement><ns2:annotationElement position="187"><ns2:displayCharacter>A</ns2:displayCharacter><ns2:description>A 16.9%; G 1.5%</ns2:description><ns2:value>16.911764</ns2:value></ns2:annotationElement><ns2:annotationElement position="188"><ns2:displayCharacter>A</ns2:displayCharacter><ns2:description>A 18.0%; G 0.4%</ns2:description><ns2:value>18.014706</ns2:value></ns2:annotationElement><ns2:annotationElement position="189"><ns2:displayCharacter>C</ns2:displayCharacter><ns2:description>C 14.0%; A 2.9%; T 1.1%; G 0.4%</ns2:description><ns2:value>13.970589</ns2:value></ns2:annotationElement><ns2:annotationElement position="190"><ns2:displayCharacter>G</ns2:displayCharacter><ns2:description>G 9.6%; C 8.8%</ns2:description><ns2:value>9.558824</ns2:value></ns2:annotationElement><ns2:annotationElement position="191"><ns2:displayCharacter>G</ns2:displayCharacter><ns2:description>G 18.4%</ns2:description><ns2:value>18.382353</ns2:value></ns2:annotationElement><ns2:annotationElement position="192"><ns2:displayCharacter>G</ns2:displayCharacter><ns2:description>G 16.2%; A 2.2%</ns2:description><ns2:value>16.17647</ns2:value></ns2:annotationElement><ns2:annotationElement position="193"><ns2:displayCharacter>A</ns2:displayCharacter><ns2:description>A 9.9%; G 7.0%; C 1.1%; T 0.4%</ns2:description><ns2:value>9.926471</ns2:value></ns2:annotationElement><ns2:annotationElement position="194"><ns2:displayCharacter>C</ns2:displayCharacter><ns2:description>C 14.0%; T 2.9%; G 1.5%</ns2:description><ns2:value>13.970589</ns2:value></ns2:annotationElement><ns2:annotationElement position="195"><ns2:displayCharacter>G</ns2:displayCharacter><ns2:description>G 16.9%; C 1.5%</ns2:description><ns2:value>16.911764</ns2:value></ns2:annotationElement><ns2:annotationElement position="196"><ns2:displayCharacter>C</ns2:displayCharacter><ns2:description>C 12.9%; T 3.7%; G 1.8%</ns2:description><ns2:value>12.867647</ns2:value></ns2:annotationElement><ns2:annotationElement position="197"><ns2:displayCharacter>T</ns2:displayCharacter><ns2:description>T 18.4%</ns2:description><ns2:value>18.382353</ns2:value></ns2:annotationElement><ns2:annotationElement position="198"><ns2:displayCharacter>C</ns2:displayCharacter><ns2:description>C 16.5%; T 1.8%</ns2:description><ns2:value>16.544117</ns2:value></ns2:annotationElement><ns2:annotationElement position="199"><ns2:displayCharacter>T</ns2:displayCharacter><ns2:description>T 16.9%; C 1.5%</ns2:description><ns2:value>16.911764</ns2:value></ns2:annotationElement><ns2:annotationElement position="200"><ns2:displayCharacter>C</ns2:displayCharacter><ns2:description>C 16.5%; T 0.4%</ns2:description><ns2:value>16.544117</ns2:value></ns2:annotationElement><ns2:annotationElement position="201"><ns2:displayCharacter>T</ns2:displayCharacter><ns2:description>T 12.5%; C 0.4%</ns2:description><ns2:value>12.5</ns2:value></ns2:annotationElement><ns2:annotationElement position="202"><ns2:displayCharacter>G</ns2:displayCharacter><ns2:description>G 12.9%</ns2:description><ns2:value>12.867647</ns2:value></ns2:annotationElement><ns2:annotationElement position="203"><ns2:displayCharacter>T</ns2:displayCharacter><ns2:description>T 18.4%</ns2:description><ns2:value>18.382353</ns2:value></ns2:annotationElement><ns2:annotationElement position="204"><ns2:displayCharacter>T</ns2:displayCharacter><ns2:description>T 11.4%; G 5.9%; A 0.7%; C 0.4%</ns2:description><ns2:value>11.3970585</ns2:value></ns2:annotationElement><ns2:annotationElement position="205"><ns2:displayCharacter>C</ns2:displayCharacter><ns2:description>C 10.3%; T 7.7%; A 0.4%</ns2:description><ns2:value>10.294118</ns2:value></ns2:annotationElement><ns2:annotationElement position="206"><ns2:displayCharacter>C</ns2:displayCharacter><ns2:description>C 12.1%; T 6.3%</ns2:description><ns2:value>12.132353</ns2:value></ns2:annotationElement><ns2:annotationElement position="207"><ns2:displayCharacter>G</ns2:displayCharacter><ns2:description>G 11.8%; C 5.9%; A 0.7%</ns2:description><ns2:value>11.764706</ns2:value></ns2:annotationElement><ns2:annotationElement position="208"><ns2:displayCharacter>G</ns2:displayCharacter><ns2:description>G 12.5%; C 5.9%</ns2:description><ns2:value>12.5</ns2:value></ns2:annotationElement><ns2:annotationElement position="209"><ns2:displayCharacter>C</ns2:displayCharacter><ns2:description>C 9.9%; G 7.4%; T 1.1%</ns2:description><ns2:value>9.926471</ns2:value></ns2:annotationElement><ns2:annotationElement position="210"><ns2:displayCharacter>G</ns2:displayCharacter><ns2:description>G 16.9%; C 1.5%</ns2:description><ns2:value>16.911764</ns2:value></ns2:annotationElement><ns2:annotationElement position="211"><ns2:displayCharacter>G</ns2:displayCharacter><ns2:description>G 11.4%; C 5.9%; T 1.1%</ns2:description><ns2:value>11.3970585</ns2:value></ns2:annotationElement><ns2:annotationElement position="212"><ns2:displayCharacter>T</ns2:displayCharacter><ns2:description>T 16.5%; G 1.5%; C 0.4%</ns2:description><ns2:value>16.544117</ns2:value></ns2:annotationElement><ns2:annotationElement position="213"><ns2:displayCharacter>G</ns2:displayCharacter><ns2:description>G 5.9%; C 0.7%; T 0.7%</ns2:description><ns2:value>5.882353</ns2:value></ns2:annotationElement><ns2:annotationElement position="214"><ns2:displayCharacter>C</ns2:displayCharacter><ns2:description>C 5.9%; G 1.1%</ns2:description><ns2:value>5.882353</ns2:value></ns2:annotationElement><ns2:annotationElement position="215"><ns2:displayCharacter>G</ns2:displayCharacter><ns2:description>G 7.0%</ns2:description><ns2:value>6.9852943</ns2:value></ns2:annotationElement><ns2:annotationElement position="216"><ns2:displayCharacter>G</ns2:displayCharacter><ns2:description>G 7.0%</ns2:description><ns2:value>6.9852943</ns2:value></ns2:annotationElement><ns2:annotationElement position="217"><ns2:displayCharacter>G</ns2:displayCharacter><ns2:description>G 6.3%</ns2:description><ns2:value>6.25</ns2:value></ns2:annotationElement><ns2:annotationElement position="218"><ns2:displayCharacter>G</ns2:displayCharacter><ns2:description>G 17.3%</ns2:description><ns2:value>17.279411</ns2:value></ns2:annotationElement><ns2:annotationElement position="219"><ns2:displayCharacter>G</ns2:displayCharacter><ns2:description>G 15.8%; T 0.7%</ns2:description><ns2:value>15.808824</ns2:value></ns2:annotationElement><ns2:annotationElement position="220"><ns2:displayCharacter>G</ns2:displayCharacter><ns2:description>G 16.2%</ns2:description><ns2:value>16.17647</ns2:value></ns2:annotationElement><ns2:annotationElement position="221"><ns2:displayCharacter>G</ns2:displayCharacter><ns2:description>G 16.2%</ns2:description><ns2:value>16.17647</ns2:value></ns2:annotationElement><ns2:annotationElement position="222"><ns2:displayCharacter>C</ns2:displayCharacter><ns2:description>C 14.3%; G 0.4%</ns2:description><ns2:value>14.338235</ns2:value></ns2:annotationElement><ns2:annotationElement position="223"><ns2:displayCharacter>A</ns2:displayCharacter><ns2:description>A 10.7%; G 5.1%; T 0.4%</ns2:description><ns2:value>10.661765</ns2:value></ns2:annotationElement><ns2:annotationElement position="224"><ns2:displayCharacter>A</ns2:displayCharacter><ns2:description>A 15.1%; C 1.1%</ns2:description><ns2:value>15.073529</ns2:value></ns2:annotationElement><ns2:annotationElement position="225"><ns2:displayCharacter>C</ns2:displayCharacter><ns2:description>C 8.8%; G 1.1%; A 0.4%</ns2:description><ns2:value>8.823529</ns2:value></ns2:annotationElement><ns2:annotationElement position="226"><ns2:displayCharacter>C</ns2:displayCharacter><ns2:description>C 7.0%; A 2.6%; G 0.4%; T 0.4%</ns2:description><ns2:value>6.9852943</ns2:value></ns2:annotationElement><ns2:annotationElement position="227"><ns2:displayCharacter>C</ns2:displayCharacter><ns2:description>C 8.1%; A 2.2%</ns2:description><ns2:value>8.088235</ns2:value></ns2:annotationElement><ns2:annotationElement position="228"><ns2:displayCharacter>C</ns2:displayCharacter><ns2:description>C 17.3%; T 1.1%</ns2:description><ns2:value>17.279411</ns2:value></ns2:annotationElement><ns2:annotationElement position="229"><ns2:displayCharacter>T</ns2:displayCharacter><ns2:description>T 11.4%; C 7.0%</ns2:description><ns2:value>11.3970585</ns2:value></ns2:annotationElement><ns2:annotationElement position="230"><ns2:displayCharacter>C</ns2:displayCharacter><ns2:description>C 10.7%; T 6.3%; G 1.1%; A 0.4%</ns2:description><ns2:value>10.661765</ns2:value></ns2:annotationElement><ns2:annotationElement position="231"><ns2:displayCharacter>A</ns2:displayCharacter><ns2:description>A 9.6%; G 8.1%; C 0.7%</ns2:description><ns2:value>9.558824</ns2:value></ns2:annotationElement><ns2:annotationElement position="232"><ns2:displayCharacter>C</ns2:displayCharacter><ns2:description>C 10.7%; T 6.6%; A 1.1%</ns2:description><ns2:value>10.661765</ns2:value></ns2:annotationElement><ns2:annotationElement position="233"><ns2:displayCharacter>C</ns2:displayCharacter><ns2:description>C 9.9%; G 7.4%; T 1.1%</ns2:description><ns2:value>9.926471</ns2:value></ns2:annotationElement><ns2:annotationElement position="234"><ns2:displayCharacter>G</ns2:displayCharacter><ns2:description>G 16.9%; C 1.5%</ns2:description><ns2:value>16.911764</ns2:value></ns2:annotationElement><ns2:annotationElement position="235"><ns2:displayCharacter>C</ns2:displayCharacter><ns2:description>C 11.8%; T 6.6%</ns2:description><ns2:value>11.764706</ns2:value></ns2:annotationElement><ns2:annotationElement position="236"><ns2:displayCharacter>C</ns2:displayCharacter><ns2:description>C 16.5%; T 1.8%</ns2:description><ns2:value>16.544117</ns2:value></ns2:annotationElement><ns2:annotationElement position="237"><ns2:displayCharacter>A</ns2:displayCharacter><ns2:description>A 10.3%; T 8.1%</ns2:description><ns2:value>10.294118</ns2:value></ns2:annotationElement><ns2:annotationElement position="238"><ns2:displayCharacter>T</ns2:displayCharacter><ns2:description>T 18.0%; G 0.4%</ns2:description><ns2:value>18.014706</ns2:value></ns2:annotationElement><ns2:annotationElement position="239"><ns2:displayCharacter>G</ns2:displayCharacter><ns2:description>G 18.4%</ns2:description><ns2:value>18.382353</ns2:value></ns2:annotationElement><ns2:annotationElement position="240"><ns2:displayCharacter>G</ns2:displayCharacter><ns2:description>G 18.4%</ns2:description><ns2:value>18.382353</ns2:value></ns2:annotationElement><ns2:annotationElement position="241"><ns2:displayCharacter>G</ns2:displayCharacter><ns2:description>G 16.9%; C 1.5%</ns2:description><ns2:value>16.911764</ns2:value></ns2:annotationElement><ns2:annotationElement position="242"><ns2:displayCharacter>A</ns2:displayCharacter><ns2:description>A 16.5%; G 1.8%</ns2:description><ns2:value>16.544117</ns2:value></ns2:annotationElement><ns2:annotationElement position="243"><ns2:displayCharacter>C</ns2:displayCharacter><ns2:description>C 16.9%; T 1.5%</ns2:description><ns2:value>16.911764</ns2:value></ns2:annotationElement><ns2:annotationElement position="244"><ns2:displayCharacter>G</ns2:displayCharacter><ns2:description>G 18.4%</ns2:description><ns2:value>18.382353</ns2:value></ns2:annotationElement><ns2:annotationElement position="245"><ns2:displayCharacter>T</ns2:displayCharacter><ns2:description>T 11.4%; C 7.0%</ns2:description><ns2:value>11.3970585</ns2:value></ns2:annotationElement><ns2:annotationElement position="246"><ns2:displayCharacter>C</ns2:displayCharacter><ns2:description>C 17.6%; T 0.7%</ns2:description><ns2:value>17.647058</ns2:value></ns2:annotationElement><ns2:annotationElement position="247"><ns2:displayCharacter>C</ns2:displayCharacter><ns2:description>C 18.4%</ns2:description><ns2:value>18.382353</ns2:value></ns2:annotationElement><ns2:annotationElement position="248"><ns2:displayCharacter>A</ns2:displayCharacter><ns2:description>A 16.9%; G 1.5%</ns2:description><ns2:value>16.911764</ns2:value></ns2:annotationElement><ns2:annotationElement position="249"><ns2:displayCharacter>G</ns2:displayCharacter><ns2:description>G 18.4%</ns2:description><ns2:value>18.382353</ns2:value></ns2:annotationElement><ns2:annotationElement position="250"><ns2:displayCharacter>C</ns2:displayCharacter><ns2:description>C 18.4%</ns2:description><ns2:value>18.382353</ns2:value></ns2:annotationElement><ns2:annotationElement position="251"><ns2:displayCharacter>G</ns2:displayCharacter><ns2:description>G 18.4%</ns2:description><ns2:value>18.382353</ns2:value></ns2:annotationElement><ns2:annotationElement position="252"><ns2:displayCharacter>A</ns2:displayCharacter><ns2:description>A 18.4%</ns2:description><ns2:value>18.382353</ns2:value></ns2:annotationElement><ns2:annotationElement position="253"><ns2:displayCharacter>A</ns2:displayCharacter><ns2:description>A 18.4%</ns2:description><ns2:value>18.382353</ns2:value></ns2:annotationElement><ns2:annotationElement position="254"><ns2:displayCharacter>T</ns2:displayCharacter><ns2:description>T 18.4%</ns2:description><ns2:value>18.382353</ns2:value></ns2:annotationElement><ns2:annotationElement position="255"><ns2:displayCharacter>G</ns2:displayCharacter><ns2:description>G 18.4%</ns2:description><ns2:value>18.382353</ns2:value></ns2:annotationElement><ns2:annotationElement position="256"><ns2:displayCharacter>A</ns2:displayCharacter><ns2:description>A 18.4%</ns2:description><ns2:value>18.382353</ns2:value></ns2:annotationElement><ns2:annotationElement position="257"><ns2:displayCharacter>A</ns2:displayCharacter><ns2:description>A 18.4%</ns2:description><ns2:value>18.382353</ns2:value></ns2:annotationElement><ns2:annotationElement position="258"><ns2:displayCharacter>T</ns2:displayCharacter><ns2:description>T 18.4%</ns2:description><ns2:value>18.382353</ns2:value></ns2:annotationElement><ns2:annotationElement position="259"><ns2:displayCharacter>G</ns2:displayCharacter><ns2:description>G 18.4%</ns2:description><ns2:value>18.382353</ns2:value></ns2:annotationElement><ns2:annotationElement position="260"><ns2:displayCharacter>A</ns2:displayCharacter><ns2:description>A 18.4%</ns2:description><ns2:value>18.382353</ns2:value></ns2:annotationElement><ns2:annotationElement position="261"><ns2:displayCharacter>A</ns2:displayCharacter><ns2:description>A 18.4%</ns2:description><ns2:value>18.382353</ns2:value></ns2:annotationElement><ns2:annotationElement position="262"><ns2:displayCharacter>A</ns2:displayCharacter><ns2:description>A 18.4%</ns2:description><ns2:value>18.382353</ns2:value></ns2:annotationElement><ns2:annotationElement position="263"><ns2:displayCharacter>G</ns2:displayCharacter><ns2:description>G 12.5%; T 5.9%</ns2:description><ns2:value>12.5</ns2:value></ns2:annotationElement><ns2:annotationElement position="264"><ns2:displayCharacter>T</ns2:displayCharacter><ns2:description>T 18.0%; A 0.4%</ns2:description><ns2:value>18.014706</ns2:value></ns2:annotationElement><ns2:annotationElement position="265"><ns2:displayCharacter>A</ns2:displayCharacter><ns2:description>A 18.0%</ns2:description><ns2:value>18.014706</ns2:value></ns2:annotationElement><ns2:annotationElement position="266"><ns2:displayCharacter>A</ns2:displayCharacter><ns2:description>A 18.4%</ns2:description><ns2:value>18.382353</ns2:value></ns2:annotationElement><ns2:annotationElement position="267"><ns2:displayCharacter>A</ns2:displayCharacter><ns2:description>A 17.6%; G 0.7%</ns2:description><ns2:value>17.647058</ns2:value></ns2:annotationElement><ns2:annotationElement position="268"><ns2:displayCharacter>A</ns2:displayCharacter><ns2:description>A 18.4%</ns2:description><ns2:value>18.382353</ns2:value></ns2:annotationElement><ns2:annotationElement position="269"><ns2:displayCharacter>C</ns2:displayCharacter><ns2:description>C 18.4%</ns2:description><ns2:value>18.382353</ns2:value></ns2:annotationElement><ns2:annotationElement position="270"><ns2:displayCharacter>C</ns2:displayCharacter><ns2:description>C 18.4%</ns2:description><ns2:value>18.382353</ns2:value></ns2:annotationElement><ns2:annotationElement position="271"><ns2:displayCharacter>A</ns2:displayCharacter><ns2:description>A 18.4%</ns2:description><ns2:value>18.382353</ns2:value></ns2:annotationElement><ns2:annotationElement position="272"><ns2:displayCharacter>A</ns2:displayCharacter><ns2:description>A 18.0%; G 0.4%</ns2:description><ns2:value>18.014706</ns2:value></ns2:annotationElement><ns2:annotationElement position="273"><ns2:displayCharacter>T</ns2:displayCharacter><ns2:description>T 12.5%; C 5.9%</ns2:description><ns2:value>12.5</ns2:value></ns2:annotationElement><ns2:annotationElement position="274"><ns2:displayCharacter>G</ns2:displayCharacter><ns2:description>G 18.4%</ns2:description><ns2:value>18.382353</ns2:value></ns2:annotationElement><ns2:annotationElement position="275"><ns2:displayCharacter>C</ns2:displayCharacter><ns2:description>C 18.4%</ns2:description><ns2:value>18.382353</ns2:value></ns2:annotationElement><ns2:annotationElement position="276"><ns2:displayCharacter>C</ns2:displayCharacter><ns2:description>C 18.4%</ns2:description><ns2:value>18.382353</ns2:value></ns2:annotationElement><ns2:annotationElement position="277"><ns2:displayCharacter>T</ns2:displayCharacter><ns2:description>T 16.2%; C 1.5%; G 0.7%</ns2:description><ns2:value>16.17647</ns2:value></ns2:annotationElement><ns2:annotationElement position="278"><ns2:displayCharacter>T</ns2:displayCharacter><ns2:description>T 17.6%; C 0.7%</ns2:description><ns2:value>17.647058</ns2:value></ns2:annotationElement><ns2:annotationElement position="279"><ns2:displayCharacter>C</ns2:displayCharacter><ns2:description>C 17.3%; T 0.7%; A 0.4%</ns2:description><ns2:value>17.279411</ns2:value></ns2:annotationElement><ns2:annotationElement position="280"><ns2:displayCharacter>A</ns2:displayCharacter><ns2:description>A 17.3%; T 0.7%; G 0.4%</ns2:description><ns2:value>17.279411</ns2:value></ns2:annotationElement><ns2:annotationElement position="281"><ns2:displayCharacter>C</ns2:displayCharacter><ns2:description>C 17.6%; T 0.7%</ns2:description><ns2:value>17.647058</ns2:value></ns2:annotationElement><ns2:annotationElement position="282"><ns2:displayCharacter>C</ns2:displayCharacter><ns2:description>C 10.3%; T 7.7%; G 0.4%</ns2:description><ns2:value>10.294118</ns2:value></ns2:annotationElement><ns2:annotationElement position="283"><ns2:displayCharacter>G</ns2:displayCharacter><ns2:description>G 17.6%; T 0.7%</ns2:description><ns2:value>17.647058</ns2:value></ns2:annotationElement><ns2:annotationElement position="284"><ns2:displayCharacter>G</ns2:displayCharacter><ns2:description>G 18.4%</ns2:description><ns2:value>18.382353</ns2:value></ns2:annotationElement><ns2:annotationElement position="285"><ns2:displayCharacter>C</ns2:displayCharacter><ns2:description>C 17.6%; T 0.7%</ns2:description><ns2:value>17.647058</ns2:value></ns2:annotationElement><ns2:annotationElement position="286"><ns2:displayCharacter>G</ns2:displayCharacter><ns2:description>G 0.7%; A 0.4%</ns2:description><ns2:value>0.7352941</ns2:value></ns2:annotationElement><ns2:annotationElement position="287"><ns2:displayCharacter>G</ns2:displayCharacter><ns2:description>G 0.7%</ns2:description><ns2:value>0.7352941</ns2:value></ns2:annotationElement><ns2:annotationElement position="288"><ns2:displayCharacter>A</ns2:displayCharacter><ns2:description>A 17.3%; C 0.7%</ns2:description><ns2:value>17.279411</ns2:value></ns2:annotationElement><ns2:annotationElement position="289"><ns2:displayCharacter>G</ns2:displayCharacter><ns2:description>G 17.3%; A 0.7%</ns2:description><ns2:value>17.279411</ns2:value></ns2:annotationElement><ns2:annotationElement position="290"><ns2:displayCharacter>T</ns2:displayCharacter><ns2:description>T 17.3%; G 1.1%</ns2:description><ns2:value>17.279411</ns2:value></ns2:annotationElement><ns2:annotationElement position="291"><ns2:displayCharacter>A</ns2:displayCharacter><ns2:description>A 17.3%; T 1.1%</ns2:description><ns2:value>17.279411</ns2:value></ns2:annotationElement><ns2:annotationElement position="292"><ns2:displayCharacter>A</ns2:displayCharacter><ns2:description>A 18.4%</ns2:description><ns2:value>18.382353</ns2:value></ns2:annotationElement><ns2:annotationElement position="293"><ns2:displayCharacter>C</ns2:displayCharacter><ns2:description>C 16.5%; A 1.8%</ns2:description><ns2:value>16.544117</ns2:value></ns2:annotationElement><ns2:annotationElement position="294"><ns2:displayCharacter>A</ns2:displayCharacter><ns2:description>A 16.5%; C 1.8%</ns2:description><ns2:value>16.544117</ns2:value></ns2:annotationElement><ns2:annotationElement position="295"><ns2:displayCharacter>C</ns2:displayCharacter><ns2:description>C 16.5%; A 1.8%</ns2:description><ns2:value>16.544117</ns2:value></ns2:annotationElement><ns2:annotationElement position="296"><ns2:displayCharacter>C</ns2:displayCharacter><ns2:description>C 12.1%; T 6.3%</ns2:description><ns2:value>12.132353</ns2:value></ns2:annotationElement><ns2:annotationElement position="297"><ns2:displayCharacter>+</ns2:displayCharacter><ns2:description>C 1.1%; T 1.1%</ns2:description><ns2:value>1.1029412</ns2:value></ns2:annotationElement><ns2:annotationElement position="298"><ns2:displayCharacter>C</ns2:displayCharacter><ns2:description>C 16.9%; T 1.5%</ns2:description><ns2:value>16.911764</ns2:value></ns2:annotationElement><ns2:annotationElement position="299"><ns2:displayCharacter>A</ns2:displayCharacter><ns2:description>A 18.4%</ns2:description><ns2:value>18.382353</ns2:value></ns2:annotationElement><ns2:annotationElement position="300"><ns2:displayCharacter>G</ns2:displayCharacter><ns2:description>G 18.4%</ns2:description><ns2:value>18.382353</ns2:value></ns2:annotationElement><ns2:annotationElement position="301"><ns2:displayCharacter>A</ns2:displayCharacter><ns2:description>A 18.4%</ns2:description><ns2:value>18.382353</ns2:value></ns2:annotationElement><ns2:annotationElement position="302"><ns2:displayCharacter>A</ns2:displayCharacter><ns2:description>A 17.3%; C 1.1%</ns2:description><ns2:value>17.279411</ns2:value></ns2:annotationElement><ns2:annotationElement position="303"><ns2:displayCharacter>G</ns2:displayCharacter><ns2:description>G 18.4%</ns2:description><ns2:value>18.382353</ns2:value></ns2:annotationElement><ns2:annotationElement position="304"><ns2:displayCharacter>T</ns2:displayCharacter><ns2:description>T 18.4%</ns2:description><ns2:value>18.382353</ns2:value></ns2:annotationElement><ns2:annotationElement position="305"><ns2:displayCharacter>G</ns2:displayCharacter><ns2:description>G 18.4%</ns2:description><ns2:value>18.382353</ns2:value></ns2:annotationElement><ns2:annotationElement position="306"><ns2:displayCharacter>T</ns2:displayCharacter><ns2:description>T 16.9%; C 1.5%</ns2:description><ns2:value>16.911764</ns2:value></ns2:annotationElement><ns2:annotationElement position="307"><ns2:displayCharacter>T</ns2:displayCharacter><ns2:description>T 18.4%</ns2:description><ns2:value>18.382353</ns2:value></ns2:annotationElement><ns2:annotationElement position="308"><ns2:displayCharacter>G</ns2:displayCharacter><ns2:description>G 18.4%</ns2:description><ns2:value>18.382353</ns2:value></ns2:annotationElement><ns2:annotationElement position="309"><ns2:displayCharacter>A</ns2:displayCharacter><ns2:description>A 18.4%</ns2:description><ns2:value>18.382353</ns2:value></ns2:annotationElement><ns2:annotationElement position="310"><ns2:displayCharacter>C</ns2:displayCharacter><ns2:description>C 10.7%; T 7.7%</ns2:description><ns2:value>10.661765</ns2:value></ns2:annotationElement><ns2:annotationElement position="311"><ns2:displayCharacter>T</ns2:displayCharacter><ns2:description>T 18.4%</ns2:description><ns2:value>18.382353</ns2:value></ns2:annotationElement><ns2:annotationElement position="312"><ns2:displayCharacter>C</ns2:displayCharacter><ns2:description>C 18.4%</ns2:description><ns2:value>18.382353</ns2:value></ns2:annotationElement><ns2:annotationElement position="313"><ns2:displayCharacter>A</ns2:displayCharacter><ns2:description>A 18.4%</ns2:description><ns2:value>18.382353</ns2:value></ns2:annotationElement><ns2:annotationElement position="314"><ns2:displayCharacter>A</ns2:displayCharacter><ns2:description>A 18.4%</ns2:description><ns2:value>18.382353</ns2:value></ns2:annotationElement><ns2:annotationElement position="315"><ns2:displayCharacter>T</ns2:displayCharacter><ns2:description>T 18.4%</ns2:description><ns2:value>18.382353</ns2:value></ns2:annotationElement><ns2:annotationElement position="316"><ns2:displayCharacter>T</ns2:displayCharacter><ns2:description>T 18.4%</ns2:description><ns2:value>18.382353</ns2:value></ns2:annotationElement><ns2:annotationElement position="317"><ns2:displayCharacter>C</ns2:displayCharacter><ns2:description>C 18.4%</ns2:description><ns2:value>18.382353</ns2:value></ns2:annotationElement><ns2:annotationElement position="318"><ns2:displayCharacter>A</ns2:displayCharacter><ns2:description>A 18.4%</ns2:description><ns2:value>18.382353</ns2:value></ns2:annotationElement><ns2:annotationElement position="319"><ns2:displayCharacter>T</ns2:displayCharacter><ns2:description>T 18.4%</ns2:description><ns2:value>18.382353</ns2:value></ns2:annotationElement><ns2:annotationElement position="320"><ns2:displayCharacter>T</ns2:displayCharacter><ns2:description>T 18.4%</ns2:description><ns2:value>18.382353</ns2:value></ns2:annotationElement><ns2:annotationElement position="321"><ns2:displayCharacter>C</ns2:displayCharacter><ns2:description>C 18.4%</ns2:description><ns2:value>18.382353</ns2:value></ns2:annotationElement><ns2:annotationElement position="322"><ns2:displayCharacter>C</ns2:displayCharacter><ns2:description>C 18.4%</ns2:description><ns2:value>18.382353</ns2:value></ns2:annotationElement><ns2:annotationElement position="323"><ns2:displayCharacter>G</ns2:displayCharacter><ns2:description>G 18.4%</ns2:description><ns2:value>18.382353</ns2:value></ns2:annotationElement><ns2:annotationElement position="324"><ns2:displayCharacter>T</ns2:displayCharacter><ns2:description>T 18.4%</ns2:description><ns2:value>18.382353</ns2:value></ns2:annotationElement><ns2:annotationElement position="325"><ns2:displayCharacter>G</ns2:displayCharacter><ns2:description>G 18.4%</ns2:description><ns2:value>18.382353</ns2:value></ns2:annotationElement><ns2:annotationElement position="326"><ns2:displayCharacter>C</ns2:displayCharacter><ns2:description>C 18.4%</ns2:description><ns2:value>18.382353</ns2:value></ns2:annotationElement><ns2:annotationElement position="327"><ns2:displayCharacter>G</ns2:displayCharacter><ns2:description>G 18.4%</ns2:description><ns2:value>18.382353</ns2:value></ns2:annotationElement><ns2:annotationElement position="328"><ns2:displayCharacter>A</ns2:displayCharacter><ns2:description>A 18.4%</ns2:description><ns2:value>18.382353</ns2:value></ns2:annotationElement><ns2:annotationElement position="329"><ns2:displayCharacter>A</ns2:displayCharacter><ns2:description>A 18.4%</ns2:description><ns2:value>18.382353</ns2:value></ns2:annotationElement><ns2:annotationElement position="330"><ns2:displayCharacter>A</ns2:displayCharacter><ns2:description>A 18.4%</ns2:description><ns2:value>18.382353</ns2:value></ns2:annotationElement><ns2:annotationElement position="331"><ns2:displayCharacter>G</ns2:displayCharacter><ns2:description>G 18.7%</ns2:description><ns2:value>18.75</ns2:value></ns2:annotationElement><ns2:annotationElement position="332"><ns2:displayCharacter>C</ns2:displayCharacter><ns2:description>C 18.4%; G 0.4%</ns2:description><ns2:value>18.382353</ns2:value></ns2:annotationElement><ns2:annotationElement position="333"><ns2:displayCharacter>C</ns2:displayCharacter><ns2:description>C 14.0%; T 4.4%; G 0.4%</ns2:description><ns2:value>13.970589</ns2:value></ns2:annotationElement><ns2:annotationElement position="334"><ns2:displayCharacter>G</ns2:displayCharacter><ns2:description>G 18.7%</ns2:description><ns2:value>18.75</ns2:value></ns2:annotationElement><ns2:annotationElement position="335"><ns2:displayCharacter>G</ns2:displayCharacter><ns2:description>G 18.4%</ns2:description><ns2:value>18.382353</ns2:value></ns2:annotationElement><ns2:annotationElement position="336"><ns2:displayCharacter>G</ns2:displayCharacter><ns2:description>G 11.8%; A 5.1%; C 0.7%</ns2:description><ns2:value>11.764706</ns2:value></ns2:annotationElement><ns2:annotationElement position="337"><ns2:displayCharacter>T</ns2:displayCharacter><ns2:description>T 17.3%; G 0.4%</ns2:description><ns2:value>17.279411</ns2:value></ns2:annotationElement><ns2:annotationElement position="338"><ns2:displayCharacter>T</ns2:displayCharacter><ns2:description>T 17.3%</ns2:description><ns2:value>17.279411</ns2:value></ns2:annotationElement><ns2:annotationElement position="339"><ns2:displayCharacter>T</ns2:displayCharacter><ns2:description>T 10.3%; C 4.4%; A 1.5%</ns2:description><ns2:value>10.294118</ns2:value></ns2:annotationElement><ns2:annotationElement position="340"><ns2:displayCharacter>T</ns2:displayCharacter><ns2:description>T 1.1%</ns2:description><ns2:value>1.1029412</ns2:value></ns2:annotationElement><ns2:annotationElement position="341"><ns2:displayCharacter>T</ns2:displayCharacter><ns2:description>T 11.8%; C 2.6%; G 0.4%</ns2:description><ns2:value>11.764706</ns2:value></ns2:annotationElement><ns2:annotationElement position="342"><ns2:displayCharacter>T</ns2:displayCharacter><ns2:description>T 16.2%; G 0.4%</ns2:description><ns2:value>16.17647</ns2:value></ns2:annotationElement><ns2:annotationElement position="343"><ns2:displayCharacter>T</ns2:displayCharacter><ns2:description>T 17.6%; G 4.8%; A 0.7%</ns2:description><ns2:value>17.647058</ns2:value></ns2:annotationElement><ns2:annotationElement position="344"><ns2:displayCharacter>A</ns2:displayCharacter><ns2:description>A 15.8%; T 6.6%; G 1.1%</ns2:description><ns2:value>15.808824</ns2:value></ns2:annotationElement><ns2:annotationElement position="345"><ns2:displayCharacter>C</ns2:displayCharacter><ns2:description>C 11.8%; T 11.4%; A 0.4%</ns2:description><ns2:value>11.764706</ns2:value></ns2:annotationElement><ns2:annotationElement position="346"><ns2:displayCharacter>C</ns2:displayCharacter><ns2:description>C 19.9%; T 3.7%</ns2:description><ns2:value>19.852942</ns2:value></ns2:annotationElement><ns2:annotationElement position="347"><ns2:displayCharacter>C</ns2:displayCharacter><ns2:description>C 15.4%; T 7.7%; G 0.4%</ns2:description><ns2:value>15.441176</ns2:value></ns2:annotationElement><ns2:annotationElement position="348"><ns2:displayCharacter>G</ns2:displayCharacter><ns2:description>G 23.2%; T 0.4%</ns2:description><ns2:value>23.161764</ns2:value></ns2:annotationElement><ns2:annotationElement position="349"><ns2:displayCharacter>G</ns2:displayCharacter><ns2:description>G 23.2%; T 0.4%</ns2:description><ns2:value>23.161764</ns2:value></ns2:annotationElement><ns2:annotationElement position="350"><ns2:displayCharacter>C</ns2:displayCharacter><ns2:description>C 18.4%; T 5.5%</ns2:description><ns2:value>18.382353</ns2:value></ns2:annotationElement><ns2:annotationElement position="351"><ns2:displayCharacter>G</ns2:displayCharacter><ns2:description>G 18.7%; T 5.1%</ns2:description><ns2:value>18.75</ns2:value></ns2:annotationElement><ns2:annotationElement position="352"><ns2:displayCharacter>T</ns2:displayCharacter><ns2:description>T 18.7%; G 4.8%; A 0.4%</ns2:description><ns2:value>18.75</ns2:value></ns2:annotationElement><ns2:annotationElement position="353"><ns2:displayCharacter>C</ns2:displayCharacter><ns2:description>C 18.4%; A 5.1%; T 0.4%</ns2:description><ns2:value>18.382353</ns2:value></ns2:annotationElement><ns2:annotationElement position="354"><ns2:displayCharacter>T</ns2:displayCharacter><ns2:description>T 23.9%</ns2:description><ns2:value>23.897058</ns2:value></ns2:annotationElement><ns2:annotationElement position="355"><ns2:displayCharacter>T</ns2:displayCharacter><ns2:description>T 23.9%</ns2:description><ns2:value>23.897058</ns2:value></ns2:annotationElement><ns2:annotationElement position="356"><ns2:displayCharacter>T</ns2:displayCharacter><ns2:description>T 18.4%; C 5.5%</ns2:description><ns2:value>18.382353</ns2:value></ns2:annotationElement><ns2:annotationElement position="357"><ns2:displayCharacter>T</ns2:displayCharacter><ns2:description>T 23.5%; C 0.4%</ns2:description><ns2:value>23.529411</ns2:value></ns2:annotationElement><ns2:annotationElement position="358"><ns2:displayCharacter>G</ns2:displayCharacter><ns2:description>G 18.4%</ns2:description><ns2:value>18.382353</ns2:value></ns2:annotationElement><ns2:annotationElement position="359"><ns2:displayCharacter>A</ns2:displayCharacter><ns2:description>A 18.4%</ns2:description><ns2:value>18.382353</ns2:value></ns2:annotationElement><ns2:annotationElement position="360"><ns2:displayCharacter>C</ns2:displayCharacter><ns2:description>C 18.4%</ns2:description><ns2:value>18.382353</ns2:value></ns2:annotationElement><ns2:annotationElement position="361"><ns2:displayCharacter>G</ns2:displayCharacter><ns2:description>G 18.4%</ns2:description><ns2:value>18.382353</ns2:value></ns2:annotationElement><ns2:annotationElement position="362"><ns2:displayCharacter>A</ns2:displayCharacter><ns2:description>A 18.4%</ns2:description><ns2:value>18.382353</ns2:value></ns2:annotationElement><ns2:annotationElement position="363"><ns2:displayCharacter>A</ns2:displayCharacter><ns2:description>A 18.4%</ns2:description><ns2:value>18.382353</ns2:value></ns2:annotationElement><ns2:annotationElement position="364"><ns2:displayCharacter>C</ns2:displayCharacter><ns2:description>C 18.4%</ns2:description><ns2:value>18.382353</ns2:value></ns2:annotationElement><ns2:annotationElement position="365"><ns2:displayCharacter>A</ns2:displayCharacter><ns2:description>A 18.4%</ns2:description><ns2:value>18.382353</ns2:value></ns2:annotationElement><ns2:annotationElement position="366"><ns2:displayCharacter>A</ns2:displayCharacter><ns2:description>A 18.4%</ns2:description><ns2:value>18.382353</ns2:value></ns2:annotationElement><ns2:annotationElement position="367"><ns2:displayCharacter>C</ns2:displayCharacter><ns2:description>C 18.4%</ns2:description><ns2:value>18.382353</ns2:value></ns2:annotationElement><ns2:annotationElement position="368"><ns2:displayCharacter>T</ns2:displayCharacter><ns2:description>T 18.4%</ns2:description><ns2:value>18.382353</ns2:value></ns2:annotationElement><ns2:annotationElement position="369"><ns2:displayCharacter>G</ns2:displayCharacter><ns2:description>G 18.4%</ns2:description><ns2:value>18.382353</ns2:value></ns2:annotationElement><ns2:annotationElement position="370"><ns2:displayCharacter>C</ns2:displayCharacter><ns2:description>C 18.4%</ns2:description><ns2:value>18.382353</ns2:value></ns2:annotationElement><ns2:annotationElement position="371"><ns2:displayCharacter>C</ns2:displayCharacter><ns2:description>C 18.4%; G 0.4%</ns2:description><ns2:value>18.382353</ns2:value></ns2:annotationElement><ns2:annotationElement position="372"><ns2:displayCharacter>C</ns2:displayCharacter><ns2:description>C 18.4%; A 0.4%</ns2:description><ns2:value>18.382353</ns2:value></ns2:annotationElement><ns2:annotationElement position="373"><ns2:displayCharacter>T</ns2:displayCharacter><ns2:description>T 18.4%; A 0.4%</ns2:description><ns2:value>18.382353</ns2:value></ns2:annotationElement><ns2:annotationElement position="374"><ns2:displayCharacter>A</ns2:displayCharacter><ns2:description>A 18.4%; T 0.4%</ns2:description><ns2:value>18.382353</ns2:value></ns2:annotationElement><ns2:annotationElement position="375"><ns2:displayCharacter>T</ns2:displayCharacter><ns2:description>T 18.7%</ns2:description><ns2:value>18.75</ns2:value></ns2:annotationElement><ns2:annotationElement position="376"><ns2:displayCharacter>C</ns2:displayCharacter><ns2:description>C 18.7%</ns2:description><ns2:value>18.75</ns2:value></ns2:annotationElement><ns2:annotationElement position="377"><ns2:displayCharacter>A</ns2:displayCharacter><ns2:description>A 18.4%; C 0.4%</ns2:description><ns2:value>18.382353</ns2:value></ns2:annotationElement><ns2:annotationElement position="378"><ns2:displayCharacter>G</ns2:displayCharacter><ns2:description>G 24.3%</ns2:description><ns2:value>24.264706</ns2:value></ns2:annotationElement><ns2:annotationElement position="379"><ns2:displayCharacter>C</ns2:displayCharacter><ns2:description>C 23.9%; G 0.4%</ns2:description><ns2:value>23.897058</ns2:value></ns2:annotationElement><ns2:annotationElement position="380"><ns2:displayCharacter>C</ns2:displayCharacter><ns2:description>C 24.3%</ns2:description><ns2:value>24.264706</ns2:value></ns2:annotationElement><ns2:annotationElement position="381"><ns2:displayCharacter>A</ns2:displayCharacter><ns2:description>A 23.5%; G 0.4%; T 0.4%</ns2:description><ns2:value>23.529411</ns2:value></ns2:annotationElement><ns2:annotationElement position="382"><ns2:displayCharacter>G</ns2:displayCharacter><ns2:description>G 18.7%</ns2:description><ns2:value>18.75</ns2:value></ns2:annotationElement><ns2:annotationElement position="383"><ns2:displayCharacter>C</ns2:displayCharacter><ns2:description>C 11.0%; T 8.1%</ns2:description><ns2:value>11.029411</ns2:value></ns2:annotationElement><ns2:annotationElement position="384"><ns2:displayCharacter>G</ns2:displayCharacter><ns2:description>G 18.7%; T 4.0%; A 0.7%</ns2:description><ns2:value>18.75</ns2:value></ns2:annotationElement><ns2:annotationElement position="385"><ns2:displayCharacter>A</ns2:displayCharacter><ns2:description>A 19.1%; G 10.3%</ns2:description><ns2:value>19.117647</ns2:value></ns2:annotationElement><ns2:annotationElement position="386"><ns2:displayCharacter>T</ns2:displayCharacter><ns2:description>T 18.7%; A 10.7%; C 5.1%</ns2:description><ns2:value>18.75</ns2:value></ns2:annotationElement><ns2:annotationElement position="387"><ns2:displayCharacter>G</ns2:displayCharacter><ns2:description>G 18.7%; T 14.7%; C 0.7%; A 0.4%</ns2:description><ns2:value>18.75</ns2:value></ns2:annotationElement><ns2:annotationElement position="388"><ns2:displayCharacter>G</ns2:displayCharacter><ns2:description>G 18.4%; C 15.8%; T 0.4%</ns2:description><ns2:value>18.382353</ns2:value></ns2:annotationElement><ns2:annotationElement position="389"><ns2:displayCharacter>C</ns2:displayCharacter><ns2:description>C 18.4%; T 15.8%; G 0.4%</ns2:description><ns2:value>18.382353</ns2:value></ns2:annotationElement><ns2:annotationElement position="390"><ns2:displayCharacter>C</ns2:displayCharacter><ns2:description>C 18.4%; G 16.5%</ns2:description><ns2:value>18.382353</ns2:value></ns2:annotationElement><ns2:annotationElement position="391"><ns2:displayCharacter>G</ns2:displayCharacter><ns2:description>G 34.2%; T 1.1%</ns2:description><ns2:value>34.191177</ns2:value></ns2:annotationElement><ns2:annotationElement position="392"><ns2:displayCharacter>T</ns2:displayCharacter><ns2:description>T 34.9%; G 0.4%</ns2:description><ns2:value>34.92647</ns2:value></ns2:annotationElement><ns2:annotationElement position="393"><ns2:displayCharacter>G</ns2:displayCharacter><ns2:description>G 24.6%; T 16.2%</ns2:description><ns2:value>24.632353</ns2:value></ns2:annotationElement><ns2:annotationElement position="394"><ns2:displayCharacter>T</ns2:displayCharacter><ns2:description>T 34.2%; G 16.2%; A 0.7%</ns2:description><ns2:value>34.191177</ns2:value></ns2:annotationElement><ns2:annotationElement position="395"><ns2:displayCharacter>A</ns2:displayCharacter><ns2:description>A 50.4%; T 0.7%</ns2:description><ns2:value>50.367645</ns2:value></ns2:annotationElement><ns2:annotationElement position="396"><ns2:displayCharacter>G</ns2:displayCharacter><ns2:description>G 34.6%; T 19.5%; C 0.4%</ns2:description><ns2:value>34.558823</ns2:value></ns2:annotationElement><ns2:annotationElement position="397"><ns2:displayCharacter>T</ns2:displayCharacter><ns2:description>T 49.6%; C 4.8%</ns2:description><ns2:value>49.632355</ns2:value></ns2:annotationElement><ns2:annotationElement position="398"><ns2:displayCharacter>C</ns2:displayCharacter><ns2:description>C 37.1%; G 18.4%; T 0.4%</ns2:description><ns2:value>37.132355</ns2:value></ns2:annotationElement><ns2:annotationElement position="399"><ns2:displayCharacter>T</ns2:displayCharacter><ns2:description>T 19.5%; G 18.7%</ns2:description><ns2:value>19.485294</ns2:value></ns2:annotationElement><ns2:annotationElement position="400"><ns2:displayCharacter>G</ns2:displayCharacter><ns2:description>G 19.5%; A 18.4%; C 0.4%</ns2:description><ns2:value>19.485294</ns2:value></ns2:annotationElement><ns2:annotationElement position="401"><ns2:displayCharacter>C</ns2:displayCharacter><ns2:description>C 38.2%</ns2:description><ns2:value>38.235294</ns2:value></ns2:annotationElement><ns2:annotationElement position="402"><ns2:displayCharacter>C</ns2:displayCharacter><ns2:description>C 19.9%; T 18.4%</ns2:description><ns2:value>19.852942</ns2:value></ns2:annotationElement><ns2:annotationElement position="403"><ns2:displayCharacter>A</ns2:displayCharacter><ns2:description>A 19.9%; G 18.4%</ns2:description><ns2:value>19.852942</ns2:value></ns2:annotationElement><ns2:annotationElement position="404"><ns2:displayCharacter>G</ns2:displayCharacter><ns2:description>G 19.9%; C 18.4%</ns2:description><ns2:value>19.852942</ns2:value></ns2:annotationElement><ns2:annotationElement position="405"><ns2:displayCharacter>T</ns2:displayCharacter><ns2:description>T 19.9%; C 18.4%</ns2:description><ns2:value>19.852942</ns2:value></ns2:annotationElement><ns2:annotationElement position="406"><ns2:displayCharacter>A</ns2:displayCharacter><ns2:description>A 38.2%</ns2:description><ns2:value>38.235294</ns2:value></ns2:annotationElement><ns2:annotationElement position="407"><ns2:displayCharacter>G</ns2:displayCharacter><ns2:description>G 23.2%; T 18.4%</ns2:description><ns2:value>23.161764</ns2:value></ns2:annotationElement><ns2:annotationElement position="408"><ns2:displayCharacter>T</ns2:displayCharacter><ns2:description>T 23.2%; G 18.4%</ns2:description><ns2:value>23.161764</ns2:value></ns2:annotationElement><ns2:annotationElement position="409"><ns2:displayCharacter>C</ns2:displayCharacter><ns2:description>C 24.3%; G 18.4%</ns2:description><ns2:value>24.264706</ns2:value></ns2:annotationElement><ns2:annotationElement position="410"><ns2:displayCharacter>A</ns2:displayCharacter><ns2:description>A 44.5%; C 18.4%</ns2:description><ns2:value>44.485294</ns2:value></ns2:annotationElement><ns2:annotationElement position="411"><ns2:displayCharacter>T</ns2:displayCharacter><ns2:description>T 44.5%; G 18.4%</ns2:description><ns2:value>44.485294</ns2:value></ns2:annotationElement><ns2:annotationElement position="412"><ns2:displayCharacter>A</ns2:displayCharacter><ns2:description>A 44.5%; T 18.4%</ns2:description><ns2:value>44.485294</ns2:value></ns2:annotationElement><ns2:annotationElement position="413"><ns2:displayCharacter>T</ns2:displayCharacter><ns2:description>T 62.5%; C 0.4%</ns2:description><ns2:value>62.5</ns2:value></ns2:annotationElement><ns2:annotationElement position="414"><ns2:displayCharacter>G</ns2:displayCharacter><ns2:description>G 62.9%</ns2:description><ns2:value>62.867645</ns2:value></ns2:annotationElement><ns2:annotationElement position="415"><ns2:displayCharacter>C</ns2:displayCharacter><ns2:description>C 44.5%; A 18.4%</ns2:description><ns2:value>44.485294</ns2:value></ns2:annotationElement><ns2:annotationElement position="416"><ns2:displayCharacter>T</ns2:displayCharacter><ns2:description>T 44.5%; C 18.4%</ns2:description><ns2:value>44.485294</ns2:value></ns2:annotationElement><ns2:annotationElement position="417"><ns2:displayCharacter>T</ns2:displayCharacter><ns2:description>T 44.5%; G 18.4%</ns2:description><ns2:value>44.485294</ns2:value></ns2:annotationElement><ns2:annotationElement position="418"><ns2:displayCharacter>G</ns2:displayCharacter><ns2:description>G 63.2%</ns2:description><ns2:value>63.235294</ns2:value></ns2:annotationElement><ns2:annotationElement position="419"><ns2:displayCharacter>T</ns2:displayCharacter><ns2:description>T 44.9%; G 18.4%</ns2:description><ns2:value>44.85294</ns2:value></ns2:annotationElement><ns2:annotationElement position="420"><ns2:displayCharacter>T</ns2:displayCharacter><ns2:description>T 44.9%; A 18.4%</ns2:description><ns2:value>44.85294</ns2:value></ns2:annotationElement><ns2:annotationElement position="421"><ns2:displayCharacter>T</ns2:displayCharacter><ns2:description>T 44.9%; G 18.4%</ns2:description><ns2:value>44.85294</ns2:value></ns2:annotationElement><ns2:annotationElement position="422"><ns2:displayCharacter>C</ns2:displayCharacter><ns2:description>C 63.2%</ns2:description><ns2:value>63.235294</ns2:value></ns2:annotationElement><ns2:annotationElement position="423"><ns2:displayCharacter>A</ns2:displayCharacter><ns2:description>A 44.9%; G 18.4%</ns2:description><ns2:value>44.85294</ns2:value></ns2:annotationElement><ns2:annotationElement position="424"><ns2:displayCharacter>A</ns2:displayCharacter><ns2:description>A 44.9%; G 18.4%</ns2:description><ns2:value>44.85294</ns2:value></ns2:annotationElement><ns2:annotationElement position="425"><ns2:displayCharacter>G</ns2:displayCharacter><ns2:description>G 63.2%</ns2:description><ns2:value>63.235294</ns2:value></ns2:annotationElement><ns2:annotationElement position="426"><ns2:displayCharacter>G</ns2:displayCharacter><ns2:description>G 63.2%</ns2:description><ns2:value>63.235294</ns2:value></ns2:annotationElement><ns2:annotationElement position="427"><ns2:displayCharacter>A</ns2:displayCharacter><ns2:description>A 44.9%; G 18.0%</ns2:description><ns2:value>44.85294</ns2:value></ns2:annotationElement><ns2:annotationElement position="428"><ns2:displayCharacter>C</ns2:displayCharacter><ns2:description>C 43.7%; A 18.7%; G 0.4%; T 0.4%</ns2:description><ns2:value>43.75</ns2:value></ns2:annotationElement><ns2:annotationElement position="429"><ns2:displayCharacter>T</ns2:displayCharacter><ns2:description>T 77.6%; A 0.4%</ns2:description><ns2:value>77.57353</ns2:value></ns2:annotationElement><ns2:annotationElement position="430"><ns2:displayCharacter>T</ns2:displayCharacter><ns2:description>T 77.9%</ns2:description><ns2:value>77.94118</ns2:value></ns2:annotationElement><ns2:annotationElement position="431"><ns2:displayCharacter>A</ns2:displayCharacter><ns2:description>A 77.9%</ns2:description><ns2:value>77.94118</ns2:value></ns2:annotationElement><ns2:annotationElement position="432"><ns2:displayCharacter>G</ns2:displayCharacter><ns2:description>G 77.9%</ns2:description><ns2:value>77.94118</ns2:value></ns2:annotationElement><ns2:annotationElement position="433"><ns2:displayCharacter>C</ns2:displayCharacter><ns2:description>C 60.7%; G 18.4%</ns2:description><ns2:value>60.661766</ns2:value></ns2:annotationElement><ns2:annotationElement position="434"><ns2:displayCharacter>C</ns2:displayCharacter><ns2:description>C 60.7%; G 18.4%</ns2:description><ns2:value>60.661766</ns2:value></ns2:annotationElement><ns2:annotationElement position="435"><ns2:displayCharacter>A</ns2:displayCharacter><ns2:description>A 60.7%; T 18.4%</ns2:description><ns2:value>60.661766</ns2:value></ns2:annotationElement><ns2:annotationElement position="436"><ns2:displayCharacter>T</ns2:displayCharacter><ns2:description>T 79.8%</ns2:description><ns2:value>79.77941</ns2:value></ns2:annotationElement><ns2:annotationElement position="437"><ns2:displayCharacter>G</ns2:displayCharacter><ns2:description>G 61.4%; C 18.4%</ns2:description><ns2:value>61.39706</ns2:value></ns2:annotationElement><ns2:annotationElement position="438"><ns2:displayCharacter>C</ns2:displayCharacter><ns2:description>C 61.4%; G 18.4%</ns2:description><ns2:value>61.39706</ns2:value></ns2:annotationElement><ns2:annotationElement position="439"><ns2:displayCharacter>A</ns2:displayCharacter><ns2:description>A 79.8%</ns2:description><ns2:value>79.77941</ns2:value></ns2:annotationElement><ns2:annotationElement position="440"><ns2:displayCharacter>T</ns2:displayCharacter><ns2:description>T 79.8%</ns2:description><ns2:value>79.77941</ns2:value></ns2:annotationElement><ns2:annotationElement position="441"><ns2:displayCharacter>G</ns2:displayCharacter><ns2:description>G 61.4%; T 18.4%</ns2:description><ns2:value>61.39706</ns2:value></ns2:annotationElement><ns2:annotationElement position="442"><ns2:displayCharacter>C</ns2:displayCharacter><ns2:description>C 79.8%</ns2:description><ns2:value>79.77941</ns2:value></ns2:annotationElement><ns2:annotationElement position="443"><ns2:displayCharacter>C</ns2:displayCharacter><ns2:description>C 79.8%</ns2:description><ns2:value>79.77941</ns2:value></ns2:annotationElement><ns2:annotationElement position="444"><ns2:displayCharacter>T</ns2:displayCharacter><ns2:description>T 61.4%; G 18.4%</ns2:description><ns2:value>61.39706</ns2:value></ns2:annotationElement><ns2:annotationElement position="445"><ns2:displayCharacter>C</ns2:displayCharacter><ns2:description>C 60.7%; G 18.4%</ns2:description><ns2:value>60.661766</ns2:value></ns2:annotationElement><ns2:annotationElement position="446"><ns2:displayCharacter>A</ns2:displayCharacter><ns2:description>A 79.8%</ns2:description><ns2:value>79.77941</ns2:value></ns2:annotationElement><ns2:annotationElement position="447"><ns2:displayCharacter>G</ns2:displayCharacter><ns2:description>G 79.8%</ns2:description><ns2:value>79.77941</ns2:value></ns2:annotationElement><ns2:annotationElement position="448"><ns2:displayCharacter>A</ns2:displayCharacter><ns2:description>A 79.8%</ns2:description><ns2:value>79.77941</ns2:value></ns2:annotationElement><ns2:annotationElement position="449"><ns2:displayCharacter>A</ns2:displayCharacter><ns2:description>A 61.4%; G 18.4%</ns2:description><ns2:value>61.39706</ns2:value></ns2:annotationElement><ns2:annotationElement position="450"><ns2:displayCharacter>T</ns2:displayCharacter><ns2:description>T 61.4%; G 18.4%</ns2:description><ns2:value>61.39706</ns2:value></ns2:annotationElement><ns2:annotationElement position="451"><ns2:displayCharacter>C</ns2:displayCharacter><ns2:description>C 57.4%; G 18.4%</ns2:description><ns2:value>57.35294</ns2:value></ns2:annotationElement><ns2:annotationElement position="452"><ns2:displayCharacter>A</ns2:displayCharacter><ns2:description>A 72.4%; G 0.7%</ns2:description><ns2:value>72.42647</ns2:value></ns2:annotationElement><ns2:annotationElement position="453"><ns2:displayCharacter>C</ns2:displayCharacter><ns2:description>C 30.9%; G 18.4%; A 1.1%</ns2:description><ns2:value>30.882353</ns2:value></ns2:annotationElement><ns2:annotationElement position="454"><ns2:displayCharacter>T</ns2:displayCharacter><ns2:description>T 27.9%; C 18.4%; A 6.6%</ns2:description><ns2:value>27.941177</ns2:value></ns2:annotationElement><ns2:annotationElement position="455"><ns2:displayCharacter>C</ns2:displayCharacter><ns2:description>C 52.6%; G 5.5%</ns2:description><ns2:value>52.57353</ns2:value></ns2:annotationElement><ns2:annotationElement position="456"><ns2:displayCharacter>T</ns2:displayCharacter><ns2:description>T 52.6%; G 21.7%</ns2:description><ns2:value>52.57353</ns2:value></ns2:annotationElement><ns2:annotationElement position="457"><ns2:displayCharacter>G</ns2:displayCharacter><ns2:description>G 52.6%; C 27.2%</ns2:description><ns2:value>52.57353</ns2:value></ns2:annotationElement><ns2:annotationElement position="458"><ns2:displayCharacter>A</ns2:displayCharacter><ns2:description>A 45.6%; C 34.2%</ns2:description><ns2:value>45.588234</ns2:value></ns2:annotationElement><ns2:annotationElement position="459"><ns2:displayCharacter>A</ns2:displayCharacter><ns2:description>A 32.0%; G 18.4%; T 17.6%; C 7.7%</ns2:description><ns2:value>31.985294</ns2:value></ns2:annotationElement><ns2:annotationElement position="460"><ns2:displayCharacter>T</ns2:displayCharacter><ns2:description>T 54.0%; A 18.7%; C 0.4%</ns2:description><ns2:value>54.044117</ns2:value></ns2:annotationElement><ns2:annotationElement position="461"><ns2:displayCharacter>T</ns2:displayCharacter><ns2:description>T 47.1%; A 18.0%; G 14.3%</ns2:description><ns2:value>47.058823</ns2:value></ns2:annotationElement><ns2:annotationElement position="462"><ns2:displayCharacter>G</ns2:displayCharacter><ns2:description>G 47.1%; C 1.1%</ns2:description><ns2:value>47.058823</ns2:value></ns2:annotationElement><ns2:annotationElement position="463"><ns2:displayCharacter>C</ns2:displayCharacter><ns2:description>C 60.3%</ns2:description><ns2:value>60.294117</ns2:value></ns2:annotationElement><ns2:annotationElement position="464"><ns2:displayCharacter>A</ns2:displayCharacter><ns2:description>A 61.0%</ns2:description><ns2:value>61.02941</ns2:value></ns2:annotationElement><ns2:annotationElement position="465"><ns2:displayCharacter>G</ns2:displayCharacter><ns2:description>G 61.0%; A 0.4%</ns2:description><ns2:value>61.02941</ns2:value></ns2:annotationElement><ns2:annotationElement position="466"><ns2:displayCharacter>G</ns2:displayCharacter><ns2:description>G 61.0%; A 0.4%</ns2:description><ns2:value>61.02941</ns2:value></ns2:annotationElement><ns2:annotationElement position="467"><ns2:displayCharacter>A</ns2:displayCharacter><ns2:description>A 61.0%; G 0.4%</ns2:description><ns2:value>61.02941</ns2:value></ns2:annotationElement><ns2:annotationElement position="468"><ns2:displayCharacter>A</ns2:displayCharacter><ns2:description>A 61.8%</ns2:description><ns2:value>61.764706</ns2:value></ns2:annotationElement><ns2:annotationElement position="469"><ns2:displayCharacter>T</ns2:displayCharacter><ns2:description>T 62.1%</ns2:description><ns2:value>62.132355</ns2:value></ns2:annotationElement><ns2:annotationElement position="470"><ns2:displayCharacter>C</ns2:displayCharacter><ns2:description>C 61.0%; T 1.1%</ns2:description><ns2:value>61.02941</ns2:value></ns2:annotationElement><ns2:annotationElement position="471"><ns2:displayCharacter>T</ns2:displayCharacter><ns2:description>T 62.1%</ns2:description><ns2:value>62.132355</ns2:value></ns2:annotationElement><ns2:annotationElement position="472"><ns2:displayCharacter>G</ns2:displayCharacter><ns2:description>G 63.6%</ns2:description><ns2:value>63.60294</ns2:value></ns2:annotationElement><ns2:annotationElement position="473"><ns2:displayCharacter>C</ns2:displayCharacter><ns2:description>C 63.2%; A 0.4%</ns2:description><ns2:value>63.235294</ns2:value></ns2:annotationElement><ns2:annotationElement position="474"><ns2:displayCharacter>G</ns2:displayCharacter><ns2:description>G 63.6%; A 18.0%</ns2:description><ns2:value>63.60294</ns2:value></ns2:annotationElement><ns2:annotationElement position="475"><ns2:displayCharacter>C</ns2:displayCharacter><ns2:description>C 63.6%; T 18.0%</ns2:description><ns2:value>63.60294</ns2:value></ns2:annotationElement><ns2:annotationElement position="476"><ns2:displayCharacter>A</ns2:displayCharacter><ns2:description>A 81.6%</ns2:description><ns2:value>81.617645</ns2:value></ns2:annotationElement><ns2:annotationElement position="477"><ns2:displayCharacter>T</ns2:displayCharacter><ns2:description>T 63.6%; G 18.0%</ns2:description><ns2:value>63.60294</ns2:value></ns2:annotationElement><ns2:annotationElement position="478"><ns2:displayCharacter>G</ns2:displayCharacter><ns2:description>G 63.6%; C 18.0%</ns2:description><ns2:value>63.60294</ns2:value></ns2:annotationElement><ns2:annotationElement position="479"><ns2:displayCharacter>G</ns2:displayCharacter><ns2:description>G 63.6%; T 18.0%</ns2:description><ns2:value>63.60294</ns2:value></ns2:annotationElement><ns2:annotationElement position="480"><ns2:displayCharacter>C</ns2:displayCharacter><ns2:description>C 63.6%; A 18.0%</ns2:description><ns2:value>63.60294</ns2:value></ns2:annotationElement><ns2:annotationElement position="481"><ns2:displayCharacter>T</ns2:displayCharacter><ns2:description>T 63.6%; C 18.0%</ns2:description><ns2:value>63.60294</ns2:value></ns2:annotationElement><ns2:annotationElement position="482"><ns2:displayCharacter>C</ns2:displayCharacter><ns2:description>C 81.6%</ns2:description><ns2:value>81.617645</ns2:value></ns2:annotationElement><ns2:annotationElement position="483"><ns2:displayCharacter>A</ns2:displayCharacter><ns2:description>A 81.6%</ns2:description><ns2:value>81.617645</ns2:value></ns2:annotationElement><ns2:annotationElement position="484"><ns2:displayCharacter>T</ns2:displayCharacter><ns2:description>T 63.6%; C 18.0%</ns2:description><ns2:value>63.60294</ns2:value></ns2:annotationElement><ns2:annotationElement position="485"><ns2:displayCharacter>T</ns2:displayCharacter><ns2:description>T 81.6%</ns2:description><ns2:value>81.617645</ns2:value></ns2:annotationElement><ns2:annotationElement position="486"><ns2:displayCharacter>A</ns2:displayCharacter><ns2:description>A 63.6%; T 18.0%</ns2:description><ns2:value>63.60294</ns2:value></ns2:annotationElement><ns2:annotationElement position="487"><ns2:displayCharacter>C</ns2:displayCharacter><ns2:description>C 81.6%</ns2:description><ns2:value>81.617645</ns2:value></ns2:annotationElement><ns2:annotationElement position="488"><ns2:displayCharacter>A</ns2:displayCharacter><ns2:description>A 63.6%; T 18.0%</ns2:description><ns2:value>63.60294</ns2:value></ns2:annotationElement><ns2:annotationElement position="489"><ns2:displayCharacter>T</ns2:displayCharacter><ns2:description>T 63.6%; A 18.0%</ns2:description><ns2:value>63.60294</ns2:value></ns2:annotationElement><ns2:annotationElement position="490"><ns2:displayCharacter>C</ns2:displayCharacter><ns2:description>C 81.6%</ns2:description><ns2:value>81.617645</ns2:value></ns2:annotationElement><ns2:annotationElement position="491"><ns2:displayCharacter>A</ns2:displayCharacter><ns2:description>A 63.6%; G 18.0%</ns2:description><ns2:value>63.60294</ns2:value></ns2:annotationElement><ns2:annotationElement position="492"><ns2:displayCharacter>G</ns2:displayCharacter><ns2:description>G 81.6%</ns2:description><ns2:value>81.617645</ns2:value></ns2:annotationElement><ns2:annotationElement position="493"><ns2:displayCharacter>A</ns2:displayCharacter><ns2:description>A 81.6%</ns2:description><ns2:value>81.617645</ns2:value></ns2:annotationElement><ns2:annotationElement position="494"><ns2:displayCharacter>C</ns2:displayCharacter><ns2:description>C 63.6%; G 18.0%</ns2:description><ns2:value>63.60294</ns2:value></ns2:annotationElement><ns2:annotationElement position="495"><ns2:displayCharacter>G</ns2:displayCharacter><ns2:description>G 81.6%</ns2:description><ns2:value>81.617645</ns2:value></ns2:annotationElement><ns2:annotationElement position="496"><ns2:displayCharacter>T</ns2:displayCharacter><ns2:description>T 63.6%; G 18.0%</ns2:description><ns2:value>63.60294</ns2:value></ns2:annotationElement><ns2:annotationElement position="497"><ns2:displayCharacter>A</ns2:displayCharacter><ns2:description>A 63.6%; C 18.0%</ns2:description><ns2:value>63.60294</ns2:value></ns2:annotationElement><ns2:annotationElement position="498"><ns2:displayCharacter>A</ns2:displayCharacter><ns2:description>A 81.6%</ns2:description><ns2:value>81.617645</ns2:value></ns2:annotationElement><ns2:annotationElement position="499"><ns2:displayCharacter>T</ns2:displayCharacter><ns2:description>T 64.3%; G 18.0%</ns2:description><ns2:value>64.338234</ns2:value></ns2:annotationElement><ns2:annotationElement position="500"><ns2:displayCharacter>C</ns2:displayCharacter><ns2:description>C 81.3%; T 1.1%</ns2:description><ns2:value>81.25</ns2:value></ns2:annotationElement><ns2:annotationElement position="501"><ns2:displayCharacter>T</ns2:displayCharacter><ns2:description>T 64.3%; A 18.0%</ns2:description><ns2:value>64.338234</ns2:value></ns2:annotationElement><ns2:annotationElement position="502"><ns2:displayCharacter>G</ns2:displayCharacter><ns2:description>G 82.4%</ns2:description><ns2:value>82.35294</ns2:value></ns2:annotationElement><ns2:annotationElement position="503"><ns2:displayCharacter>C</ns2:displayCharacter><ns2:description>C 64.3%; G 18.0%</ns2:description><ns2:value>64.338234</ns2:value></ns2:annotationElement><ns2:annotationElement position="504"><ns2:displayCharacter>C</ns2:displayCharacter><ns2:description>C 82.4%</ns2:description><ns2:value>82.35294</ns2:value></ns2:annotationElement><ns2:annotationElement position="505"><ns2:displayCharacter>G</ns2:displayCharacter><ns2:description>G 82.4%</ns2:description><ns2:value>82.35294</ns2:value></ns2:annotationElement><ns2:annotationElement position="506"><ns2:displayCharacter>C</ns2:displayCharacter><ns2:description>C 82.4%</ns2:description><ns2:value>82.35294</ns2:value></ns2:annotationElement><ns2:annotationElement position="507"><ns2:displayCharacter>A</ns2:displayCharacter><ns2:description>A 54.4%; G 18.0%; C 9.9%</ns2:description><ns2:value>54.411766</ns2:value></ns2:annotationElement><ns2:annotationElement position="508"><ns2:displayCharacter>A</ns2:displayCharacter><ns2:description>A 64.3%; C 18.0%</ns2:description><ns2:value>64.338234</ns2:value></ns2:annotationElement><ns2:annotationElement position="509"><ns2:displayCharacter>A</ns2:displayCharacter><ns2:description>A 76.1%; T 5.5%; C 0.4%; W 0.4%</ns2:description><ns2:value>76.10294</ns2:value></ns2:annotationElement><ns2:annotationElement position="510"><ns2:displayCharacter>A</ns2:displayCharacter><ns2:description>A 69.9%; C 12.5%</ns2:description><ns2:value>69.85294</ns2:value></ns2:annotationElement><ns2:annotationElement position="511"><ns2:displayCharacter>A</ns2:displayCharacter><ns2:description>A 82.0%</ns2:description><ns2:value>81.98529</ns2:value></ns2:annotationElement><ns2:annotationElement position="512"><ns2:displayCharacter>T</ns2:displayCharacter><ns2:description>T 75.4%; C 6.6%</ns2:description><ns2:value>75.367645</ns2:value></ns2:annotationElement><ns2:annotationElement position="513"><ns2:displayCharacter>T</ns2:displayCharacter><ns2:description>T 31.2%; G 21.3%; A 18.4%; C 11.4%</ns2:description><ns2:value>31.25</ns2:value></ns2:annotationElement><ns2:annotationElement position="514"><ns2:displayCharacter>T</ns2:displayCharacter><ns2:description>T 62.9%; G 18.0%</ns2:description><ns2:value>62.867645</ns2:value></ns2:annotationElement><ns2:annotationElement position="515"><ns2:displayCharacter>T</ns2:displayCharacter><ns2:description>T 64.3%; C 18.0%</ns2:description><ns2:value>64.338234</ns2:value></ns2:annotationElement><ns2:annotationElement position="516"><ns2:displayCharacter>G</ns2:displayCharacter><ns2:description>G 64.0%; C 18.0%; T 0.4%</ns2:description><ns2:value>63.97059</ns2:value></ns2:annotationElement><ns2:annotationElement position="517"><ns2:displayCharacter>C</ns2:displayCharacter><ns2:description>C 82.0%; G 0.4%</ns2:description><ns2:value>81.98529</ns2:value></ns2:annotationElement><ns2:annotationElement position="518"><ns2:displayCharacter>G</ns2:displayCharacter><ns2:description>G 64.0%; A 18.0%; C 0.4%</ns2:description><ns2:value>63.97059</ns2:value></ns2:annotationElement><ns2:annotationElement position="519"><ns2:displayCharacter>G</ns2:displayCharacter><ns2:description>G 64.3%; A 18.0%</ns2:description><ns2:value>64.338234</ns2:value></ns2:annotationElement><ns2:annotationElement position="520"><ns2:displayCharacter>T</ns2:displayCharacter><ns2:description>T 82.0%; G 0.4%</ns2:description><ns2:value>81.98529</ns2:value></ns2:annotationElement><ns2:annotationElement position="521"><ns2:displayCharacter>T</ns2:displayCharacter><ns2:description>T 32.4%; C 32.0%; G 18.0%</ns2:description><ns2:value>32.35294</ns2:value></ns2:annotationElement><ns2:annotationElement position="522"><ns2:displayCharacter>A</ns2:displayCharacter><ns2:description>A 2.9%; C 2.6%; T 1.5%</ns2:description><ns2:value>2.9411764</ns2:value></ns2:annotationElement><ns2:annotationElement position="523"><ns2:displayCharacter>T</ns2:displayCharacter><ns2:description>T 78.7%; C 3.3%; A 0.4%</ns2:description><ns2:value>78.67647</ns2:value></ns2:annotationElement><ns2:annotationElement position="524"><ns2:displayCharacter>C</ns2:displayCharacter><ns2:description>C 82.4%</ns2:description><ns2:value>82.35294</ns2:value></ns2:annotationElement><ns2:annotationElement position="525"><ns2:displayCharacter>C</ns2:displayCharacter><ns2:description>C 63.6%; A 12.5%; T 4.0%; G 1.5%</ns2:description><ns2:value>63.60294</ns2:value></ns2:annotationElement><ns2:annotationElement position="526"><ns2:displayCharacter>G</ns2:displayCharacter><ns2:description>G 64.0%; A 18.0%; C 0.4%</ns2:description><ns2:value>63.97059</ns2:value></ns2:annotationElement><ns2:annotationElement position="527"><ns2:displayCharacter>C</ns2:displayCharacter><ns2:description>C 63.6%; A 18.0%; G 0.4%</ns2:description><ns2:value>63.60294</ns2:value></ns2:annotationElement><ns2:annotationElement position="528"><ns2:displayCharacter>A</ns2:displayCharacter><ns2:description>A 82.0%; G 0.4%</ns2:description><ns2:value>81.98529</ns2:value></ns2:annotationElement><ns2:annotationElement position="529"><ns2:displayCharacter>A</ns2:displayCharacter><ns2:description>A 60.3%; T 21.3%; C 0.7%</ns2:description><ns2:value>60.294117</ns2:value></ns2:annotationElement><ns2:annotationElement position="530"><ns2:displayCharacter>A</ns2:displayCharacter><ns2:description>A 28.7%; C 26.5%; T 22.1%; G 4.8%</ns2:description><ns2:value>28.67647</ns2:value></ns2:annotationElement><ns2:annotationElement position="531"><ns2:displayCharacter>A</ns2:displayCharacter><ns2:description>A 82.4%</ns2:description><ns2:value>82.35294</ns2:value></ns2:annotationElement><ns2:annotationElement position="532"><ns2:displayCharacter>T</ns2:displayCharacter><ns2:description>T 51.1%; A 18.0%; C 13.2%</ns2:description><ns2:value>51.10294</ns2:value></ns2:annotationElement><ns2:annotationElement position="533"><ns2:displayCharacter>T</ns2:displayCharacter><ns2:description>T 64.3%; A 18.0%</ns2:description><ns2:value>64.338234</ns2:value></ns2:annotationElement><ns2:annotationElement position="534"><ns2:displayCharacter>G</ns2:displayCharacter><ns2:description>G 64.3%; C 18.0%</ns2:description><ns2:value>64.338234</ns2:value></ns2:annotationElement><ns2:annotationElement position="535"><ns2:displayCharacter>G</ns2:displayCharacter><ns2:description>G 82.4%</ns2:description><ns2:value>82.35294</ns2:value></ns2:annotationElement><ns2:annotationElement position="536"><ns2:displayCharacter>A</ns2:displayCharacter><ns2:description>A 82.4%</ns2:description><ns2:value>82.35294</ns2:value></ns2:annotationElement><ns2:annotationElement position="537"><ns2:displayCharacter>T</ns2:displayCharacter><ns2:description>T 82.4%</ns2:description><ns2:value>82.35294</ns2:value></ns2:annotationElement><ns2:annotationElement position="538"><ns2:displayCharacter>A</ns2:displayCharacter><ns2:description>A 64.0%; G 18.0%</ns2:description><ns2:value>63.97059</ns2:value></ns2:annotationElement><ns2:annotationElement position="539"><ns2:displayCharacter>A</ns2:displayCharacter><ns2:description>A 82.0%</ns2:description><ns2:value>81.98529</ns2:value></ns2:annotationElement><ns2:annotationElement position="540"><ns2:displayCharacter>C</ns2:displayCharacter><ns2:description>C 64.0%; G 18.0%</ns2:description><ns2:value>63.97059</ns2:value></ns2:annotationElement><ns2:annotationElement position="541"><ns2:displayCharacter>T</ns2:displayCharacter><ns2:description>T 63.2%; G 18.0%; C 0.7%</ns2:description><ns2:value>63.235294</ns2:value></ns2:annotationElement><ns2:annotationElement position="542"><ns2:displayCharacter>T</ns2:displayCharacter><ns2:description>T 63.6%; C 18.0%; G 0.4%</ns2:description><ns2:value>63.60294</ns2:value></ns2:annotationElement><ns2:annotationElement position="543"><ns2:displayCharacter>G</ns2:displayCharacter><ns2:description>G 64.0%; A 18.0%</ns2:description><ns2:value>63.97059</ns2:value></ns2:annotationElement><ns2:annotationElement position="544"><ns2:displayCharacter>G</ns2:displayCharacter><ns2:description>G 40.4%</ns2:description><ns2:value>40.441177</ns2:value></ns2:annotationElement><ns2:annotationElement position="545"><ns2:displayCharacter>C</ns2:displayCharacter><ns2:description>C 40.4%</ns2:description><ns2:value>40.441177</ns2:value></ns2:annotationElement><ns2:annotationElement position="546"><ns2:displayCharacter>G</ns2:displayCharacter><ns2:description>G 40.4%</ns2:description><ns2:value>40.441177</ns2:value></ns2:annotationElement><ns2:annotationElement position="547"><ns2:displayCharacter>A</ns2:displayCharacter><ns2:description>A 40.4%</ns2:description><ns2:value>40.441177</ns2:value></ns2:annotationElement><ns2:annotationElement position="548"><ns2:displayCharacter>A</ns2:displayCharacter><ns2:description>A 40.4%</ns2:description><ns2:value>40.441177</ns2:value></ns2:annotationElement><ns2:annotationElement position="549"><ns2:displayCharacter>A</ns2:displayCharacter><ns2:description>A 40.4%</ns2:description><ns2:value>40.441177</ns2:value></ns2:annotationElement><ns2:annotationElement position="550"><ns2:displayCharacter>C</ns2:displayCharacter><ns2:description>C 21.7%; A 18.0%; T 0.7%</ns2:description><ns2:value>21.691177</ns2:value></ns2:annotationElement><ns2:annotationElement position="551"><ns2:displayCharacter>G</ns2:displayCharacter><ns2:description>G 40.4%</ns2:description><ns2:value>40.441177</ns2:value></ns2:annotationElement><ns2:annotationElement position="552"><ns2:displayCharacter>C</ns2:displayCharacter><ns2:description>C 22.4%; A 18.0%</ns2:description><ns2:value>22.42647</ns2:value></ns2:annotationElement><ns2:annotationElement position="553"><ns2:displayCharacter>C</ns2:displayCharacter><ns2:description>C 22.4%; A 18.0%</ns2:description><ns2:value>22.42647</ns2:value></ns2:annotationElement><ns2:annotationElement position="554"><ns2:displayCharacter>A</ns2:displayCharacter><ns2:description>A 40.4%</ns2:description><ns2:value>40.441177</ns2:value></ns2:annotationElement><ns2:annotationElement position="555"><ns2:displayCharacter>A</ns2:displayCharacter><ns2:description>A 22.4%; T 18.0%</ns2:description><ns2:value>22.42647</ns2:value></ns2:annotationElement><ns2:annotationElement position="556"><ns2:displayCharacter>G</ns2:displayCharacter><ns2:description>G 22.4%; A 18.0%</ns2:description><ns2:value>22.42647</ns2:value></ns2:annotationElement><ns2:annotationElement position="557"><ns2:displayCharacter>C</ns2:displayCharacter><ns2:description>C 22.4%; G 18.0%</ns2:description><ns2:value>22.42647</ns2:value></ns2:annotationElement><ns2:annotationElement position="558"><ns2:displayCharacter>T</ns2:displayCharacter><ns2:description>T 22.8%; A 18.0%</ns2:description><ns2:value>22.794117</ns2:value></ns2:annotationElement><ns2:annotationElement position="559"><ns2:displayCharacter>A</ns2:displayCharacter><ns2:description>A 22.8%; G 18.0%</ns2:description><ns2:value>22.794117</ns2:value></ns2:annotationElement><ns2:annotationElement position="560"><ns2:displayCharacter>A</ns2:displayCharacter><ns2:description>A 22.8%; C 18.0%</ns2:description><ns2:value>22.794117</ns2:value></ns2:annotationElement><ns2:annotationElement position="561"><ns2:displayCharacter>T</ns2:displayCharacter><ns2:description>T 22.4%; C 18.4%</ns2:description><ns2:value>22.42647</ns2:value></ns2:annotationElement><ns2:annotationElement position="562"><ns2:displayCharacter>A</ns2:displayCharacter><ns2:description>A 22.8%; G 17.3%; T 0.7%</ns2:description><ns2:value>22.794117</ns2:value></ns2:annotationElement><ns2:annotationElement position="563"><ns2:displayCharacter>C</ns2:displayCharacter><ns2:description>C 22.8%; A 16.9%; G 1.1%</ns2:description><ns2:value>22.794117</ns2:value></ns2:annotationElement><ns2:annotationElement position="564"><ns2:displayCharacter>A</ns2:displayCharacter><ns2:description>A 22.4%; C 16.9%; G 1.1%; T 0.4%</ns2:description><ns2:value>22.42647</ns2:value></ns2:annotationElement><ns2:annotationElement position="565"><ns2:displayCharacter>T</ns2:displayCharacter><ns2:description>T 22.4%; A 18.0%; G 0.4%</ns2:description><ns2:value>22.42647</ns2:value></ns2:annotationElement><ns2:annotationElement position="566"><ns2:displayCharacter>G</ns2:displayCharacter><ns2:description>G 40.4%; A 0.4%</ns2:description><ns2:value>40.441177</ns2:value></ns2:annotationElement><ns2:annotationElement position="567"><ns2:displayCharacter>A</ns2:displayCharacter><ns2:description>A 22.4%; T 16.5%; C 1.8%</ns2:description><ns2:value>22.42647</ns2:value></ns2:annotationElement><ns2:annotationElement position="568"><ns2:displayCharacter>A</ns2:displayCharacter><ns2:description>A 26.5%; G 13.2%; C 1.1%</ns2:description><ns2:value>26.470589</ns2:value></ns2:annotationElement><ns2:annotationElement position="569"><ns2:displayCharacter>C</ns2:displayCharacter><ns2:description>C 40.1%; T 0.7%</ns2:description><ns2:value>40.07353</ns2:value></ns2:annotationElement><ns2:annotationElement position="570"><ns2:displayCharacter>C</ns2:displayCharacter><ns2:description>C 36.4%; T 3.7%; A 1.1%</ns2:description><ns2:value>36.39706</ns2:value></ns2:annotationElement><ns2:annotationElement position="571"><ns2:displayCharacter>A</ns2:displayCharacter><ns2:description>A 21.3%; T 17.3%; G 1.8%; W 0.7%</ns2:description><ns2:value>21.32353</ns2:value></ns2:annotationElement><ns2:annotationElement position="572"><ns2:displayCharacter>A</ns2:displayCharacter><ns2:description>A 17.3%; T 15.1%; G 0.7%; C 0.4%</ns2:description><ns2:value>17.279411</ns2:value></ns2:annotationElement><ns2:annotationElement position="573"><ns2:displayCharacter>T</ns2:displayCharacter><ns2:description>T 21.3%; C 10.7%; A 5.5%; G 0.7%</ns2:description><ns2:value>21.32353</ns2:value></ns2:annotationElement><ns2:annotationElement position="574"><ns2:displayCharacter>G</ns2:displayCharacter><ns2:description>G 15.1%; C 12.5%; T 8.5%; A 0.7%</ns2:description><ns2:value>15.073529</ns2:value></ns2:annotationElement><ns2:annotationElement position="575"><ns2:displayCharacter>G</ns2:displayCharacter><ns2:description>G 37.9%; T 2.9%; C 0.4%</ns2:description><ns2:value>37.867645</ns2:value></ns2:annotationElement><ns2:annotationElement position="576"><ns2:displayCharacter>G</ns2:displayCharacter><ns2:description>G 34.6%; C 5.9%; A 0.7%</ns2:description><ns2:value>34.558823</ns2:value></ns2:annotationElement><ns2:annotationElement position="577"><ns2:displayCharacter>A</ns2:displayCharacter><ns2:description>A 22.4%; G 7.4%; T 6.6%; C 4.8%</ns2:description><ns2:value>22.42647</ns2:value></ns2:annotationElement><ns2:annotationElement position="578"><ns2:displayCharacter>C</ns2:displayCharacter><ns2:description>C 22.4%; A 10.7%; T 5.9%; G 2.2%</ns2:description><ns2:value>22.42647</ns2:value></ns2:annotationElement><ns2:annotationElement position="579"><ns2:displayCharacter>G</ns2:displayCharacter><ns2:description>G 22.4%; T 18.0%; A 0.7%</ns2:description><ns2:value>22.42647</ns2:value></ns2:annotationElement><ns2:annotationElement position="580"><ns2:displayCharacter>C</ns2:displayCharacter><ns2:description>C 19.9%; T 14.3%; G 7.0%</ns2:description><ns2:value>19.852942</ns2:value></ns2:annotationElement><ns2:annotationElement position="581"><ns2:displayCharacter>T</ns2:displayCharacter><ns2:description>T 27.9%; G 12.5%; C 0.7%</ns2:description><ns2:value>27.941177</ns2:value></ns2:annotationElement><ns2:annotationElement position="582"><ns2:displayCharacter>C</ns2:displayCharacter><ns2:description>C 27.9%; T 12.9%; G 0.4%</ns2:description><ns2:value>27.941177</ns2:value></ns2:annotationElement><ns2:annotationElement position="583"><ns2:displayCharacter>C</ns2:displayCharacter><ns2:description>C 20.6%; T 14.7%; G 5.5%; A 0.4%</ns2:description><ns2:value>20.588236</ns2:value></ns2:annotationElement><ns2:annotationElement position="584"><ns2:displayCharacter>C</ns2:displayCharacter><ns2:description>C 22.1%; G 12.5%; T 6.3%; A 0.4%</ns2:description><ns2:value>22.058823</ns2:value></ns2:annotationElement><ns2:annotationElement position="585"><ns2:displayCharacter>T</ns2:displayCharacter><ns2:description>T 35.7%; A 1.1%; C 0.4%; G 0.4%</ns2:description><ns2:value>35.661766</ns2:value></ns2:annotationElement><ns2:annotationElement position="586"><ns2:displayCharacter>T</ns2:displayCharacter><ns2:description>T 21.3%; G 15.1%; A 1.8%; C 0.7%</ns2:description><ns2:value>21.32353</ns2:value></ns2:annotationElement><ns2:annotationElement position="587"><ns2:displayCharacter>T</ns2:displayCharacter><ns2:description>T 17.6%; C 0.7%</ns2:description><ns2:value>17.647058</ns2:value></ns2:annotationElement><ns2:annotationElement position="588"><ns2:displayCharacter>T</ns2:displayCharacter><ns2:description>T 18.0%; A 0.4%; G 0.4%</ns2:description><ns2:value>18.014706</ns2:value></ns2:annotationElement><ns2:annotationElement position="589"><ns2:displayCharacter>C</ns2:displayCharacter><ns2:description>C 26.8%; T 13.6%; G 0.7%; A 0.4%</ns2:description><ns2:value>26.838236</ns2:value></ns2:annotationElement><ns2:annotationElement position="590"><ns2:displayCharacter>T</ns2:displayCharacter><ns2:description>T 21.3%; A 18.7%; C 1.1%; G 0.4%</ns2:description><ns2:value>21.32353</ns2:value></ns2:annotationElement><ns2:annotationElement position="591"><ns2:displayCharacter>A</ns2:displayCharacter><ns2:description>A 19.5%; T 11.0%; C 10.7%; G 0.4%</ns2:description><ns2:value>19.485294</ns2:value></ns2:annotationElement><ns2:annotationElement position="592"><ns2:displayCharacter>C</ns2:displayCharacter><ns2:description>C 21.7%; T 19.1%; G 0.7%</ns2:description><ns2:value>21.691177</ns2:value></ns2:annotationElement><ns2:annotationElement position="593"><ns2:displayCharacter>G</ns2:displayCharacter><ns2:description>G 29.8%; T 7.0%</ns2:description><ns2:value>29.779411</ns2:value></ns2:annotationElement><ns2:annotationElement position="594"><ns2:displayCharacter>G</ns2:displayCharacter><ns2:description>G 71.0%; A 7.4%; C 0.4%</ns2:description><ns2:value>70.95588</ns2:value></ns2:annotationElement><ns2:annotationElement position="595"><ns2:displayCharacter>C</ns2:displayCharacter><ns2:description>C 51.1%; G 20.2%; T 6.6%; A 0.7%</ns2:description><ns2:value>51.10294</ns2:value></ns2:annotationElement><ns2:annotationElement position="596"><ns2:displayCharacter>G</ns2:displayCharacter><ns2:description>G 79.4%; C 2.6%; T 0.7%; A 0.4%</ns2:description><ns2:value>79.411766</ns2:value></ns2:annotationElement><ns2:annotationElement position="597"><ns2:displayCharacter>A</ns2:displayCharacter><ns2:description>A 47.4%; G 27.6%; T 6.6%; C 1.5%</ns2:description><ns2:value>47.42647</ns2:value></ns2:annotationElement><ns2:annotationElement position="598"><ns2:displayCharacter>A</ns2:displayCharacter><ns2:description>A 59.9%; C 20.2%; G 2.9%</ns2:description><ns2:value>59.92647</ns2:value></ns2:annotationElement><ns2:annotationElement position="599"><ns2:displayCharacter>A</ns2:displayCharacter><ns2:description>A 41.9%; T 21.0%; G 19.5%; C 0.7%</ns2:description><ns2:value>41.911766</ns2:value></ns2:annotationElement><ns2:annotationElement position="600"><ns2:displayCharacter>C</ns2:displayCharacter><ns2:description>C 48.2%; A 18.7%; G 15.4%; T 0.7%</ns2:description><ns2:value>48.161766</ns2:value></ns2:annotationElement><ns2:annotationElement position="601"><ns2:displayCharacter>G</ns2:displayCharacter><ns2:description>G 57.4%; T 23.2%; C 3.7%; A 0.4%</ns2:description><ns2:value>57.35294</ns2:value></ns2:annotationElement><ns2:annotationElement position="602"><ns2:displayCharacter>C</ns2:displayCharacter><ns2:description>C 44.5%; T 20.2%; G 19.5%; A 0.4%</ns2:description><ns2:value>44.485294</ns2:value></ns2:annotationElement><ns2:annotationElement position="603"><ns2:displayCharacter>C</ns2:displayCharacter><ns2:description>C 54.4%; T 23.9%; G 4.0%; A 0.4%</ns2:description><ns2:value>54.411766</ns2:value></ns2:annotationElement><ns2:annotationElement position="604"><ns2:displayCharacter>A</ns2:displayCharacter><ns2:description>A 65.1%; T 7.0%; C 5.5%; G 5.5%</ns2:description><ns2:value>65.07353</ns2:value></ns2:annotationElement><ns2:annotationElement position="605"><ns2:displayCharacter>A</ns2:displayCharacter><ns2:description>A 61.4%; G 0.4%</ns2:description><ns2:value>61.39706</ns2:value></ns2:annotationElement><ns2:annotationElement position="606"><ns2:displayCharacter>G</ns2:displayCharacter><ns2:description>G 50.4%; A 18.4%; T 7.0%; C 0.7%</ns2:description><ns2:value>50.367645</ns2:value></ns2:annotationElement><ns2:annotationElement position="607"><ns2:displayCharacter>C</ns2:displayCharacter><ns2:description>C 54.8%; G 10.3%; T 7.0%; A 2.6%</ns2:description><ns2:value>54.77941</ns2:value></ns2:annotationElement><ns2:annotationElement position="608"><ns2:displayCharacter>T</ns2:displayCharacter><ns2:description>T 54.4%; C 22.1%; A 4.0%; G 0.4%</ns2:description><ns2:value>54.411766</ns2:value></ns2:annotationElement><ns2:annotationElement position="609"><ns2:displayCharacter>A</ns2:displayCharacter><ns2:description>A 47.1%; C 22.8%; G 6.6%; T 4.4%</ns2:description><ns2:value>47.058823</ns2:value></ns2:annotationElement><ns2:annotationElement position="610"><ns2:displayCharacter>A</ns2:displayCharacter><ns2:description>A 64.7%; T 9.9%; C 7.7%; G 0.4%</ns2:description><ns2:value>64.70588</ns2:value></ns2:annotationElement><ns2:annotationElement position="611"><ns2:displayCharacter>T</ns2:displayCharacter><ns2:description>T 62.1%</ns2:description><ns2:value>62.132355</ns2:value></ns2:annotationElement><ns2:annotationElement position="612"><ns2:displayCharacter>A</ns2:displayCharacter><ns2:description>A 43.7%; C 18.0%; G 0.4%</ns2:description><ns2:value>43.75</ns2:value></ns2:annotationElement><ns2:annotationElement position="613"><ns2:displayCharacter>C</ns2:displayCharacter><ns2:description>C 54.8%; G 7.0%; A 0.4%</ns2:description><ns2:value>54.77941</ns2:value></ns2:annotationElement><ns2:annotationElement position="614"><ns2:displayCharacter>A</ns2:displayCharacter><ns2:description>A 61.4%; C 0.7%</ns2:description><ns2:value>61.39706</ns2:value></ns2:annotationElement><ns2:annotationElement position="615"><ns2:displayCharacter>T</ns2:displayCharacter><ns2:description>T 43.4%; A 18.4%; G 0.4%</ns2:description><ns2:value>43.382355</ns2:value></ns2:annotationElement><ns2:annotationElement position="616"><ns2:displayCharacter>G</ns2:displayCharacter><ns2:description>G 43.4%; A 18.4%; T 0.4%</ns2:description><ns2:value>43.382355</ns2:value></ns2:annotationElement><ns2:annotationElement position="617"><ns2:displayCharacter>A</ns2:displayCharacter><ns2:description>A 61.4%; G 0.7%</ns2:description><ns2:value>61.39706</ns2:value></ns2:annotationElement><ns2:annotationElement position="618"><ns2:displayCharacter>A</ns2:displayCharacter><ns2:description>A 38.6%; T 18.0%; G 5.5%</ns2:description><ns2:value>38.60294</ns2:value></ns2:annotationElement><ns2:annotationElement position="619"><ns2:displayCharacter>C</ns2:displayCharacter><ns2:description>C 56.6%; T 5.1%; G 0.4%</ns2:description><ns2:value>56.617645</ns2:value></ns2:annotationElement><ns2:annotationElement position="620"><ns2:displayCharacter>C</ns2:displayCharacter><ns2:description>C 30.9%; G 18.4%; T 10.7%; A 2.2%</ns2:description><ns2:value>30.882353</ns2:value></ns2:annotationElement><ns2:annotationElement position="621"><ns2:displayCharacter>A</ns2:displayCharacter><ns2:description>A 52.9%; G 8.8%; C 0.4%</ns2:description><ns2:value>52.941177</ns2:value></ns2:annotationElement><ns2:annotationElement position="622"><ns2:displayCharacter>A</ns2:displayCharacter><ns2:description>A 40.1%; G 21.7%; C 0.4%</ns2:description><ns2:value>40.07353</ns2:value></ns2:annotationElement><ns2:annotationElement position="623"><ns2:displayCharacter>A</ns2:displayCharacter><ns2:description>A 27.6%; T 19.1%; C 11.8%; G 3.3%</ns2:description><ns2:value>27.57353</ns2:value></ns2:annotationElement><ns2:annotationElement position="624"><ns2:displayCharacter>G</ns2:displayCharacter><ns2:description>G 38.2%; A 19.1%; C 4.4%; T 0.4%</ns2:description><ns2:value>38.235294</ns2:value></ns2:annotationElement><ns2:annotationElement position="625"><ns2:displayCharacter>A</ns2:displayCharacter><ns2:description>A 18.0%; G 9.6%; C 1.1%; T 0.7%</ns2:description><ns2:value>18.014706</ns2:value></ns2:annotationElement><ns2:annotationElement position="626"><ns2:displayCharacter>G</ns2:displayCharacter><ns2:description>G 41.2%; C 18.4%; A 2.6%</ns2:description><ns2:value>41.17647</ns2:value></ns2:annotationElement><ns2:annotationElement position="627"><ns2:displayCharacter>G</ns2:displayCharacter><ns2:description>G 34.6%; A 26.5%; T 0.4%</ns2:description><ns2:value>34.558823</ns2:value></ns2:annotationElement><ns2:annotationElement position="628"><ns2:displayCharacter>A</ns2:displayCharacter><ns2:description>A 48.2%; C 12.9%; T 1.1%</ns2:description><ns2:value>48.161766</ns2:value></ns2:annotationElement><ns2:annotationElement position="629"><ns2:displayCharacter>C</ns2:displayCharacter><ns2:description>C 27.2%; T 21.3%; G 13.6%</ns2:description><ns2:value>27.205883</ns2:value></ns2:annotationElement><ns2:annotationElement position="630"><ns2:displayCharacter>G</ns2:displayCharacter><ns2:description>G 33.8%; T 19.1%; C 9.2%</ns2:description><ns2:value>33.82353</ns2:value></ns2:annotationElement><ns2:annotationElement position="631"><ns2:displayCharacter>C</ns2:displayCharacter><ns2:description>C 22.1%; G 21.7%; T 15.8%; A 2.2%</ns2:description><ns2:value>22.058823</ns2:value></ns2:annotationElement><ns2:annotationElement position="632"><ns2:displayCharacter>T</ns2:displayCharacter><ns2:description>T 32.7%; G 18.0%; C 11.0%</ns2:description><ns2:value>32.72059</ns2:value></ns2:annotationElement><ns2:annotationElement position="633"><ns2:displayCharacter>C</ns2:displayCharacter><ns2:description>C 30.1%; T 9.9%</ns2:description><ns2:value>30.147058</ns2:value></ns2:annotationElement><ns2:annotationElement position="634"><ns2:displayCharacter>T</ns2:displayCharacter><ns2:description>T 33.8%; C 9.6%</ns2:description><ns2:value>33.82353</ns2:value></ns2:annotationElement><ns2:annotationElement position="635"><ns2:displayCharacter>C</ns2:displayCharacter><ns2:description>C 33.8%; T 9.6%</ns2:description><ns2:value>33.82353</ns2:value></ns2:annotationElement><ns2:annotationElement position="636"><ns2:displayCharacter>T</ns2:displayCharacter><ns2:description>T 34.2%; A 18.0%; G 9.6%</ns2:description><ns2:value>34.191177</ns2:value></ns2:annotationElement><ns2:annotationElement position="637"><ns2:displayCharacter>G</ns2:displayCharacter><ns2:description>G 51.8%; T 9.6%; C 0.4%</ns2:description><ns2:value>51.838234</ns2:value></ns2:annotationElement><ns2:annotationElement position="638"><ns2:displayCharacter>T</ns2:displayCharacter><ns2:description>T 36.4%; G 18.0%; C 5.5%; A 1.8%</ns2:description><ns2:value>36.39706</ns2:value></ns2:annotationElement><ns2:annotationElement position="639"><ns2:displayCharacter>T</ns2:displayCharacter><ns2:description>T 34.9%; A 24.3%; C 2.6%</ns2:description><ns2:value>34.92647</ns2:value></ns2:annotationElement><ns2:annotationElement position="640"><ns2:displayCharacter>C</ns2:displayCharacter><ns2:description>C 56.2%; T 4.4%; A 1.1%</ns2:description><ns2:value>56.25</ns2:value></ns2:annotationElement><ns2:annotationElement position="641"><ns2:displayCharacter>C</ns2:displayCharacter><ns2:description>C 32.0%; A 19.1%; G 8.1%; T 2.9%</ns2:description><ns2:value>31.985294</ns2:value></ns2:annotationElement><ns2:annotationElement position="642"><ns2:displayCharacter>G</ns2:displayCharacter><ns2:description>G 43.0%; A 18.4%; C 0.7%</ns2:description><ns2:value>43.014706</ns2:value></ns2:annotationElement><ns2:annotationElement position="643"><ns2:displayCharacter>G</ns2:displayCharacter><ns2:description>G 61.0%; A 0.4%; C 0.4%; T 0.4%</ns2:description><ns2:value>61.02941</ns2:value></ns2:annotationElement><ns2:annotationElement position="644"><ns2:displayCharacter>C</ns2:displayCharacter><ns2:description>C 12.9%; T 8.1%; A 0.4%; G 0.4%</ns2:description><ns2:value>12.867647</ns2:value></ns2:annotationElement><ns2:annotationElement position="645"><ns2:displayCharacter>C</ns2:displayCharacter><ns2:description>C 22.8%; T 22.4%; G 14.0%; A 2.9%</ns2:description><ns2:value>22.794117</ns2:value></ns2:annotationElement><ns2:annotationElement position="646"><ns2:displayCharacter>G</ns2:displayCharacter><ns2:description>G 43.7%; C 18.0%; T 7.0%</ns2:description><ns2:value>43.75</ns2:value></ns2:annotationElement><ns2:annotationElement position="647"><ns2:displayCharacter>G</ns2:displayCharacter><ns2:description>G 21.3%; T 14.3%; C 2.9%; A 0.7%</ns2:description><ns2:value>21.32353</ns2:value></ns2:annotationElement><ns2:annotationElement position="648"><ns2:displayCharacter>T</ns2:displayCharacter><ns2:description>T 48.2%; G 9.9%; A 6.6%; C 5.5%</ns2:description><ns2:value>48.161766</ns2:value></ns2:annotationElement><ns2:annotationElement position="649"><ns2:displayCharacter>G</ns2:displayCharacter><ns2:description>G 61.4%; C 7.4%; A 1.1%; T 0.7%</ns2:description><ns2:value>61.39706</ns2:value></ns2:annotationElement><ns2:annotationElement position="650"><ns2:displayCharacter>G</ns2:displayCharacter><ns2:description>G 67.3%; A 1.8%; C 1.1%; T 0.4%</ns2:description><ns2:value>67.27941</ns2:value></ns2:annotationElement><ns2:annotationElement position="651"><ns2:displayCharacter>G</ns2:displayCharacter><ns2:description>G 40.1%; T 21.7%; C 7.7%; A 6.3%</ns2:description><ns2:value>40.07353</ns2:value></ns2:annotationElement><ns2:annotationElement position="652"><ns2:displayCharacter>G</ns2:displayCharacter><ns2:description>G 52.9%; C 14.0%; A 7.7%; T 0.4%</ns2:description><ns2:value>52.941177</ns2:value></ns2:annotationElement><ns2:annotationElement position="653"><ns2:displayCharacter>C</ns2:displayCharacter><ns2:description>C 64.0%; A 8.8%; G 2.2%</ns2:description><ns2:value>63.97059</ns2:value></ns2:annotationElement><ns2:annotationElement position="654"><ns2:displayCharacter>A</ns2:displayCharacter><ns2:description>A 40.1%; C 32.0%; T 6.6%; G 4.8%</ns2:description><ns2:value>40.07353</ns2:value></ns2:annotationElement><ns2:annotationElement position="655"><ns2:displayCharacter>A</ns2:displayCharacter><ns2:description>A 56.2%; C 13.2%; G 7.0%; T 7.0%</ns2:description><ns2:value>56.25</ns2:value></ns2:annotationElement><ns2:annotationElement position="656"><ns2:displayCharacter>C</ns2:displayCharacter><ns2:description>C 50.0%; G 24.3%; T 8.8%; A 0.4%</ns2:description><ns2:value>50.0</ns2:value></ns2:annotationElement><ns2:annotationElement position="657"><ns2:displayCharacter>T</ns2:displayCharacter><ns2:description>T 46.7%; C 35.3%; G 2.2%; A 0.4%</ns2:description><ns2:value>46.691177</ns2:value></ns2:annotationElement><ns2:annotationElement position="658"><ns2:displayCharacter>C</ns2:displayCharacter><ns2:description>C 45.6%; A 26.1%; G 9.6%; T 3.3%</ns2:description><ns2:value>45.588234</ns2:value></ns2:annotationElement><ns2:annotationElement position="659"><ns2:displayCharacter>C</ns2:displayCharacter><ns2:description>C 33.1%; A 32.4%; G 15.1%; T 3.3%</ns2:description><ns2:value>33.088234</ns2:value></ns2:annotationElement><ns2:annotationElement position="660"><ns2:displayCharacter>C</ns2:displayCharacter><ns2:description>C 61.0%; T 17.6%; A 3.3%; G 1.5%; Y 0.4%</ns2:description><ns2:value>61.02941</ns2:value></ns2:annotationElement><ns2:annotationElement position="661"><ns2:displayCharacter>C</ns2:displayCharacter><ns2:description>C 51.8%; G 16.5%; A 10.3%; T 5.5%</ns2:description><ns2:value>51.838234</ns2:value></ns2:annotationElement><ns2:annotationElement position="662"><ns2:displayCharacter>G</ns2:displayCharacter><ns2:description>G 64.0%; C 11.4%; T 7.0%; A 1.8%</ns2:description><ns2:value>63.97059</ns2:value></ns2:annotationElement><ns2:annotationElement position="663"><ns2:displayCharacter>C</ns2:displayCharacter><ns2:description>C 53.7%; T 21.3%; G 1.1%</ns2:description><ns2:value>53.67647</ns2:value></ns2:annotationElement><ns2:annotationElement position="664"><ns2:displayCharacter>C</ns2:displayCharacter><ns2:description>C 31.6%; G 24.3%; T 18.7%; A 1.5%</ns2:description><ns2:value>31.617647</ns2:value></ns2:annotationElement><ns2:annotationElement position="665"><ns2:displayCharacter>A</ns2:displayCharacter><ns2:description>A 53.3%; G 18.0%; T 4.0%; C 0.7%</ns2:description><ns2:value>53.308823</ns2:value></ns2:annotationElement><ns2:annotationElement position="666"><ns2:displayCharacter>T</ns2:displayCharacter><ns2:description>T 72.8%; C 2.2%; G 0.7%; A 0.4%</ns2:description><ns2:value>72.79412</ns2:value></ns2:annotationElement><ns2:annotationElement position="667"><ns2:displayCharacter>G</ns2:displayCharacter><ns2:description>G 65.4%; A 16.9%; C 0.7%; T 0.7%</ns2:description><ns2:value>65.44118</ns2:value></ns2:annotationElement><ns2:annotationElement position="668"><ns2:displayCharacter>G</ns2:displayCharacter><ns2:description>G 64.3%; A 19.1%; C 0.4%</ns2:description><ns2:value>64.338234</ns2:value></ns2:annotationElement><ns2:annotationElement position="669"><ns2:displayCharacter>G</ns2:displayCharacter><ns2:description>G 61.8%; T 17.3%; C 3.7%; A 1.1%</ns2:description><ns2:value>61.764706</ns2:value></ns2:annotationElement><ns2:annotationElement position="670"><ns2:displayCharacter>A</ns2:displayCharacter><ns2:description>A 54.4%; T 17.3%; G 11.0%; C 1.1%</ns2:description><ns2:value>54.411766</ns2:value></ns2:annotationElement><ns2:annotationElement position="671"><ns2:displayCharacter>C</ns2:displayCharacter><ns2:description>C 82.0%; T 1.1%; G 0.7%</ns2:description><ns2:value>81.98529</ns2:value></ns2:annotationElement><ns2:annotationElement position="672"><ns2:displayCharacter>G</ns2:displayCharacter><ns2:description>G 65.8%; C 16.9%; A 1.1%</ns2:description><ns2:value>65.80882</ns2:value></ns2:annotationElement><ns2:annotationElement position="673"><ns2:displayCharacter>T</ns2:displayCharacter><ns2:description>T 55.5%; A 16.9%; C 11.0%; G 0.4%</ns2:description><ns2:value>55.514706</ns2:value></ns2:annotationElement><ns2:annotationElement position="674"><ns2:displayCharacter>C</ns2:displayCharacter><ns2:description>C 63.2%; G 17.3%; T 3.3%</ns2:description><ns2:value>63.235294</ns2:value></ns2:annotationElement><ns2:annotationElement position="675"><ns2:displayCharacter>C</ns2:displayCharacter><ns2:description>C 83.1%; G 0.4%; T 0.4%</ns2:description><ns2:value>83.088234</ns2:value></ns2:annotationElement><ns2:annotationElement position="676"><ns2:displayCharacter>A</ns2:displayCharacter><ns2:description>A 50.0%; T 18.4%; G 9.6%; C 5.9%</ns2:description><ns2:value>50.0</ns2:value></ns2:annotationElement><ns2:annotationElement position="677"><ns2:displayCharacter>G</ns2:displayCharacter><ns2:description>G 66.2%; C 17.3%</ns2:description><ns2:value>66.17647</ns2:value></ns2:annotationElement><ns2:annotationElement position="678"><ns2:displayCharacter>C</ns2:displayCharacter><ns2:description>C 82.7%; A 0.7%</ns2:description><ns2:value>82.72059</ns2:value></ns2:annotationElement><ns2:annotationElement position="679"><ns2:displayCharacter>G</ns2:displayCharacter><ns2:description>G 66.2%; A 17.3%</ns2:description><ns2:value>66.17647</ns2:value></ns2:annotationElement><ns2:annotationElement position="680"><ns2:displayCharacter>A</ns2:displayCharacter><ns2:description>A 82.4%; C 0.4%; G 0.4%</ns2:description><ns2:value>82.35294</ns2:value></ns2:annotationElement><ns2:annotationElement position="681"><ns2:displayCharacter>A</ns2:displayCharacter><ns2:description>A 83.5%; C 0.4%</ns2:description><ns2:value>83.45588</ns2:value></ns2:annotationElement><ns2:annotationElement position="682"><ns2:displayCharacter>T</ns2:displayCharacter><ns2:description>T 66.5%; A 17.3%</ns2:description><ns2:value>66.54412</ns2:value></ns2:annotationElement><ns2:annotationElement position="683"><ns2:displayCharacter>G</ns2:displayCharacter><ns2:description>G 83.5%; T 0.4%</ns2:description><ns2:value>83.45588</ns2:value></ns2:annotationElement><ns2:annotationElement position="684"><ns2:displayCharacter>A</ns2:displayCharacter><ns2:description>A 66.5%; C 16.9%; G 0.4%</ns2:description><ns2:value>66.54412</ns2:value></ns2:annotationElement><ns2:annotationElement position="685"><ns2:displayCharacter>A</ns2:displayCharacter><ns2:description>A 61.0%; G 22.4%; C 0.4%</ns2:description><ns2:value>61.02941</ns2:value></ns2:annotationElement><ns2:annotationElement position="686"><ns2:displayCharacter>T</ns2:displayCharacter><ns2:description>T 83.1%; C 0.7%</ns2:description><ns2:value>83.088234</ns2:value></ns2:annotationElement><ns2:annotationElement position="687"><ns2:displayCharacter>G</ns2:displayCharacter><ns2:description>G 66.5%; A 15.4%; C 0.4%</ns2:description><ns2:value>66.54412</ns2:value></ns2:annotationElement><ns2:annotationElement position="688"><ns2:displayCharacter>A</ns2:displayCharacter><ns2:description>A 65.4%; G 1.1%; T 0.4%</ns2:description><ns2:value>65.44118</ns2:value></ns2:annotationElement><ns2:annotationElement position="689"><ns2:displayCharacter>A</ns2:displayCharacter><ns2:description>A 59.2%; C 7.0%; G 0.4%; T 0.4%</ns2:description><ns2:value>59.191177</ns2:value></ns2:annotationElement><ns2:annotationElement position="690"><ns2:displayCharacter>A</ns2:displayCharacter><ns2:description>A 66.9%</ns2:description><ns2:value>66.911766</ns2:value></ns2:annotationElement><ns2:annotationElement position="691"><ns2:displayCharacter>G</ns2:displayCharacter><ns2:description>G 47.1%; T 18.4%; A 1.1%; C 0.4%</ns2:description><ns2:value>47.058823</ns2:value></ns2:annotationElement><ns2:annotationElement position="692"><ns2:displayCharacter>T</ns2:displayCharacter><ns2:description>T 66.5%; C 0.4%</ns2:description><ns2:value>66.54412</ns2:value></ns2:annotationElement><ns2:annotationElement position="693"><ns2:displayCharacter>A</ns2:displayCharacter><ns2:description>A 62.1%; C 0.4%</ns2:description><ns2:value>62.132355</ns2:value></ns2:annotationElement><ns2:annotationElement position="694"><ns2:displayCharacter>A</ns2:displayCharacter><ns2:description>A 55.1%; G 7.0%; T 0.4%</ns2:description><ns2:value>55.14706</ns2:value></ns2:annotationElement><ns2:annotationElement position="695"><ns2:displayCharacter>A</ns2:displayCharacter><ns2:description>A 43.0%; G 0.7%</ns2:description><ns2:value>43.014706</ns2:value></ns2:annotationElement><ns2:annotationElement position="696"><ns2:displayCharacter>A</ns2:displayCharacter><ns2:description>A 42.6%; C 1.1%</ns2:description><ns2:value>42.64706</ns2:value></ns2:annotationElement><ns2:annotationElement position="697"><ns2:displayCharacter>A</ns2:displayCharacter><ns2:description>A 21.7%; T 15.4%; C 5.9%; G 5.9%</ns2:description><ns2:value>21.691177</ns2:value></ns2:annotationElement><ns2:annotationElement position="698"><ns2:displayCharacter>A</ns2:displayCharacter><ns2:description>A 43.0%; C 5.5%; T 0.4%</ns2:description><ns2:value>43.014706</ns2:value></ns2:annotationElement><ns2:annotationElement position="699"><ns2:displayCharacter>C</ns2:displayCharacter><ns2:description>C 39.3%; T 37.9%; A 5.1%</ns2:description><ns2:value>39.338234</ns2:value></ns2:annotationElement><ns2:annotationElement position="700"><ns2:displayCharacter>C</ns2:displayCharacter><ns2:description>C 61.0%; T 15.4%; A 2.2%</ns2:description><ns2:value>61.02941</ns2:value></ns2:annotationElement><ns2:annotationElement position="701"><ns2:displayCharacter>A</ns2:displayCharacter><ns2:description>A 80.5%; T 1.5%; C 0.4%</ns2:description><ns2:value>80.51471</ns2:value></ns2:annotationElement><ns2:annotationElement position="702"><ns2:displayCharacter>A</ns2:displayCharacter><ns2:description>A 71.0%; T 4.4%; G 1.5%; C 0.4%</ns2:description><ns2:value>70.95588</ns2:value></ns2:annotationElement><ns2:annotationElement position="703"><ns2:displayCharacter>T</ns2:displayCharacter><ns2:description>T 52.2%; C 20.6%; G 4.8%</ns2:description><ns2:value>52.205883</ns2:value></ns2:annotationElement><ns2:annotationElement position="704"><ns2:displayCharacter>G</ns2:displayCharacter><ns2:description>G 71.3%; C 5.9%; A 0.4%</ns2:description><ns2:value>71.32353</ns2:value></ns2:annotationElement><ns2:annotationElement position="705"><ns2:displayCharacter>C</ns2:displayCharacter><ns2:description>C 77.2%</ns2:description><ns2:value>77.20588</ns2:value></ns2:annotationElement><ns2:annotationElement position="706"><ns2:displayCharacter>C</ns2:displayCharacter><ns2:description>C 59.6%; T 17.3%; G 1.1%; A 0.4%</ns2:description><ns2:value>59.558823</ns2:value></ns2:annotationElement><ns2:annotationElement position="707"><ns2:displayCharacter>T</ns2:displayCharacter><ns2:description>T 50.7%; G 15.8%; C 15.1%</ns2:description><ns2:value>50.735294</ns2:value></ns2:annotationElement><ns2:annotationElement position="708"><ns2:displayCharacter>T</ns2:displayCharacter><ns2:description>T 59.6%; G 10.7%; C 8.5%</ns2:description><ns2:value>59.558823</ns2:value></ns2:annotationElement><ns2:annotationElement position="709"><ns2:displayCharacter>C</ns2:displayCharacter><ns2:description>C 36.4%; T 23.2%; A 20.2%; G 0.4%</ns2:description><ns2:value>36.39706</ns2:value></ns2:annotationElement><ns2:annotationElement position="710"><ns2:displayCharacter>A</ns2:displayCharacter><ns2:description>A 13.2%; C 5.5%; T 2.6%; G 0.7%</ns2:description><ns2:value>13.235294</ns2:value></ns2:annotationElement><ns2:annotationElement position="711"><ns2:displayCharacter>C</ns2:displayCharacter><ns2:description>C 11.4%; T 6.6%</ns2:description><ns2:value>11.3970585</ns2:value></ns2:annotationElement><ns2:annotationElement position="712"><ns2:displayCharacter>C</ns2:displayCharacter><ns2:description>C 8.8%; T 5.1%</ns2:description><ns2:value>8.823529</ns2:value></ns2:annotationElement><ns2:annotationElement position="713"><ns2:displayCharacter>C</ns2:displayCharacter><ns2:description>C 12.5%; A 0.7%; G 0.7%</ns2:description><ns2:value>12.5</ns2:value></ns2:annotationElement><ns2:annotationElement position="714"><ns2:displayCharacter>A</ns2:displayCharacter><ns2:description>A 45.6%; G 12.1%; C 7.7%; T 0.7%</ns2:description><ns2:value>45.588234</ns2:value></ns2:annotationElement><ns2:annotationElement position="715"><ns2:displayCharacter>C</ns2:displayCharacter><ns2:description>C 44.9%; G 9.6%; T 7.4%; A 3.7%</ns2:description><ns2:value>44.85294</ns2:value></ns2:annotationElement><ns2:annotationElement position="716"><ns2:displayCharacter>C</ns2:displayCharacter><ns2:description>C 31.6%; G 19.1%; A 8.8%; T 7.0%</ns2:description><ns2:value>31.617647</ns2:value></ns2:annotationElement><ns2:annotationElement position="717"><ns2:displayCharacter>G</ns2:displayCharacter><ns2:description>G 73.9%; T 2.9%</ns2:description><ns2:value>73.89706</ns2:value></ns2:annotationElement><ns2:annotationElement position="718"><ns2:displayCharacter>G</ns2:displayCharacter><ns2:description>G 75.0%; C 7.0%; A 0.4%</ns2:description><ns2:value>75.0</ns2:value></ns2:annotationElement><ns2:annotationElement position="719"><ns2:displayCharacter>C</ns2:displayCharacter><ns2:description>C 75.4%; T 7.0%</ns2:description><ns2:value>75.367645</ns2:value></ns2:annotationElement><ns2:annotationElement position="720"><ns2:displayCharacter>A</ns2:displayCharacter><ns2:description>A 66.5%; T 8.5%; G 7.0%; C 0.4%</ns2:description><ns2:value>66.54412</ns2:value></ns2:annotationElement><ns2:annotationElement position="721"><ns2:displayCharacter>G</ns2:displayCharacter><ns2:description>G 75.0%; T 7.0%; C 0.4%</ns2:description><ns2:value>75.0</ns2:value></ns2:annotationElement><ns2:annotationElement position="722"><ns2:displayCharacter>T</ns2:displayCharacter><ns2:description>T 82.4%</ns2:description><ns2:value>82.35294</ns2:value></ns2:annotationElement><ns2:annotationElement position="723"><ns2:displayCharacter>A</ns2:displayCharacter><ns2:description>A 72.4%; T 9.6%; G 0.4%</ns2:description><ns2:value>72.42647</ns2:value></ns2:annotationElement><ns2:annotationElement position="724"><ns2:displayCharacter>A</ns2:displayCharacter><ns2:description>A 74.6%; C 5.5%; T 1.8%</ns2:description><ns2:value>74.632355</ns2:value></ns2:annotationElement><ns2:annotationElement position="725"><ns2:displayCharacter>C</ns2:displayCharacter><ns2:description>C 66.5%; A 9.2%; G 0.4%</ns2:description><ns2:value>66.54412</ns2:value></ns2:annotationElement><ns2:annotationElement position="726"><ns2:displayCharacter>A</ns2:displayCharacter><ns2:description>A 80.1%; C 1.1%; T 0.4%</ns2:description><ns2:value>80.14706</ns2:value></ns2:annotationElement><ns2:annotationElement position="727"><ns2:displayCharacter>C</ns2:displayCharacter><ns2:description>C 65.4%; G 15.4%; A 1.5%</ns2:description><ns2:value>65.44118</ns2:value></ns2:annotationElement><ns2:annotationElement position="728"><ns2:displayCharacter>C</ns2:displayCharacter><ns2:description>C 41.9%; T 19.9%; G 16.9%; A 3.7%</ns2:description><ns2:value>41.911766</ns2:value></ns2:annotationElement><ns2:annotationElement position="729"><ns2:displayCharacter>C</ns2:displayCharacter><ns2:description>C 60.7%; G 15.8%; T 5.9%</ns2:description><ns2:value>60.661766</ns2:value></ns2:annotationElement><ns2:annotationElement position="730"><ns2:displayCharacter>A</ns2:displayCharacter><ns2:description>A 66.5%; T 15.4%; G 0.4%</ns2:description><ns2:value>66.54412</ns2:value></ns2:annotationElement><ns2:annotationElement position="731"><ns2:displayCharacter>G</ns2:displayCharacter><ns2:description>G 66.2%; T 15.4%; A 0.4%; C 0.4%</ns2:description><ns2:value>66.17647</ns2:value></ns2:annotationElement><ns2:annotationElement position="732"><ns2:displayCharacter>A</ns2:displayCharacter><ns2:description>A 62.9%; C 18.7%; G 0.4%; T 0.4%</ns2:description><ns2:value>62.867645</ns2:value></ns2:annotationElement><ns2:annotationElement position="733"><ns2:displayCharacter>A</ns2:displayCharacter><ns2:description>A 51.1%; C 15.8%; G 15.4%</ns2:description><ns2:value>51.10294</ns2:value></ns2:annotationElement><ns2:annotationElement position="734"><ns2:displayCharacter>G</ns2:displayCharacter><ns2:description>G 66.5%; T 15.8%</ns2:description><ns2:value>66.54412</ns2:value></ns2:annotationElement><ns2:annotationElement position="735"><ns2:displayCharacter>T</ns2:displayCharacter><ns2:description>T 66.2%; A 15.8%; G 0.4%</ns2:description><ns2:value>66.17647</ns2:value></ns2:annotationElement><ns2:annotationElement position="736"><ns2:displayCharacter>G</ns2:displayCharacter><ns2:description>G 82.4%</ns2:description><ns2:value>82.35294</ns2:value></ns2:annotationElement><ns2:annotationElement position="737"><ns2:displayCharacter>T</ns2:displayCharacter><ns2:description>T 78.3%; C 4.0%</ns2:description><ns2:value>78.30882</ns2:value></ns2:annotationElement><ns2:annotationElement position="738"><ns2:displayCharacter>T</ns2:displayCharacter><ns2:description>T 81.6%; C 0.4%; G 0.4%</ns2:description><ns2:value>81.617645</ns2:value></ns2:annotationElement><ns2:annotationElement position="739"><ns2:displayCharacter>G</ns2:displayCharacter><ns2:description>G 81.3%; T 1.1%</ns2:description><ns2:value>81.25</ns2:value></ns2:annotationElement><ns2:annotationElement position="740"><ns2:displayCharacter>A</ns2:displayCharacter><ns2:description>A 81.3%; G 0.7%; T 0.4%</ns2:description><ns2:value>81.25</ns2:value></ns2:annotationElement><ns2:annotationElement position="741"><ns2:displayCharacter>C</ns2:displayCharacter><ns2:description>C 39.3%; A 15.4%; T 4.4%; G 0.7%</ns2:description><ns2:value>39.338234</ns2:value></ns2:annotationElement><ns2:annotationElement position="742"><ns2:displayCharacter>T</ns2:displayCharacter><ns2:description>T 59.2%; A 0.7%</ns2:description><ns2:value>59.191177</ns2:value></ns2:annotationElement><ns2:annotationElement position="743"><ns2:displayCharacter>C</ns2:displayCharacter><ns2:description>C 44.1%; T 15.4%; G 0.4%</ns2:description><ns2:value>44.117645</ns2:value></ns2:annotationElement><ns2:annotationElement position="744"><ns2:displayCharacter>A</ns2:displayCharacter><ns2:description>A 43.7%; G 15.4%; C 0.7%</ns2:description><ns2:value>43.75</ns2:value></ns2:annotationElement><ns2:annotationElement position="745"><ns2:displayCharacter>A</ns2:displayCharacter><ns2:description>A 45.6%; T 14.0%; C 0.4%</ns2:description><ns2:value>45.588234</ns2:value></ns2:annotationElement><ns2:annotationElement position="746"><ns2:displayCharacter>T</ns2:displayCharacter><ns2:description>T 43.7%; G 15.4%</ns2:description><ns2:value>43.75</ns2:value></ns2:annotationElement><ns2:annotationElement position="747"><ns2:displayCharacter>T</ns2:displayCharacter><ns2:description>T 43.7%; G 8.8%</ns2:description><ns2:value>43.75</ns2:value></ns2:annotationElement><ns2:annotationElement position="748"><ns2:displayCharacter>C</ns2:displayCharacter><ns2:description>C 43.7%; G 8.8%</ns2:description><ns2:value>43.75</ns2:value></ns2:annotationElement><ns2:annotationElement position="749"><ns2:displayCharacter>A</ns2:displayCharacter><ns2:description>A 43.7%; C 8.8%</ns2:description><ns2:value>43.75</ns2:value></ns2:annotationElement><ns2:annotationElement position="750"><ns2:displayCharacter>T</ns2:displayCharacter><ns2:description>T 43.7%; C 8.8%</ns2:description><ns2:value>43.75</ns2:value></ns2:annotationElement><ns2:annotationElement position="751"><ns2:displayCharacter>T</ns2:displayCharacter><ns2:description>T 52.2%; C 0.4%</ns2:description><ns2:value>52.205883</ns2:value></ns2:annotationElement><ns2:annotationElement position="752"><ns2:displayCharacter>C</ns2:displayCharacter><ns2:description>C 45.6%; T 7.0%</ns2:description><ns2:value>45.588234</ns2:value></ns2:annotationElement><ns2:annotationElement position="753"><ns2:displayCharacter>C</ns2:displayCharacter><ns2:description>C 19.9%; T 2.2%</ns2:description><ns2:value>19.852942</ns2:value></ns2:annotationElement><ns2:annotationElement position="754"><ns2:displayCharacter>C</ns2:displayCharacter><ns2:description>C 25.4%; G 16.2%; A 1.5%; T 0.4%</ns2:description><ns2:value>25.367647</ns2:value></ns2:annotationElement><ns2:annotationElement position="755"><ns2:displayCharacter>G</ns2:displayCharacter><ns2:description>G 29.0%; T 20.6%; A 2.9%</ns2:description><ns2:value>29.044117</ns2:value></ns2:annotationElement><ns2:annotationElement position="756"><ns2:displayCharacter>T</ns2:displayCharacter><ns2:description>T 29.0%; G 21.0%; C 1.1%</ns2:description><ns2:value>29.044117</ns2:value></ns2:annotationElement><ns2:annotationElement position="757"><ns2:displayCharacter>G</ns2:displayCharacter><ns2:description>G 33.5%; C 12.9%; A 5.9%; T 0.4%</ns2:description><ns2:value>33.455883</ns2:value></ns2:annotationElement><ns2:annotationElement position="758"><ns2:displayCharacter>C</ns2:displayCharacter><ns2:description>C 33.5%; G 19.1%</ns2:description><ns2:value>33.455883</ns2:value></ns2:annotationElement><ns2:annotationElement position="759"><ns2:displayCharacter>G</ns2:displayCharacter><ns2:description>G 39.3%; A 13.2%</ns2:description><ns2:value>39.338234</ns2:value></ns2:annotationElement><ns2:annotationElement position="760"><ns2:displayCharacter>A</ns2:displayCharacter><ns2:description>A 43.7%; C 8.8%</ns2:description><ns2:value>43.75</ns2:value></ns2:annotationElement><ns2:annotationElement position="761"><ns2:displayCharacter>A</ns2:displayCharacter><ns2:description>A 46.7%; G 5.9%</ns2:description><ns2:value>46.691177</ns2:value></ns2:annotationElement><ns2:annotationElement position="762"><ns2:displayCharacter>A</ns2:displayCharacter><ns2:description>A 30.5%; G 13.2%</ns2:description><ns2:value>30.514706</ns2:value></ns2:annotationElement><ns2:annotationElement position="763"><ns2:displayCharacter>G</ns2:displayCharacter><ns2:description>G 30.5%; C 9.9%; A 1.8%</ns2:description><ns2:value>30.514706</ns2:value></ns2:annotationElement><ns2:annotationElement position="764"><ns2:displayCharacter>C</ns2:displayCharacter><ns2:description>C 30.9%; T 2.6%</ns2:description><ns2:value>30.882353</ns2:value></ns2:annotationElement><ns2:annotationElement position="765"><ns2:displayCharacter>C</ns2:displayCharacter><ns2:description>C 20.6%; T 9.9%; G 2.9%</ns2:description><ns2:value>20.588236</ns2:value></ns2:annotationElement><ns2:annotationElement position="766"><ns2:displayCharacter>G</ns2:displayCharacter><ns2:description>G 2.9%</ns2:description><ns2:value>2.9411764</ns2:value></ns2:annotationElement><ns2:annotationElement position="767"><ns2:displayCharacter>T</ns2:displayCharacter><ns2:description>T 2.9%; G 0.7%</ns2:description><ns2:value>2.9411764</ns2:value></ns2:annotationElement><ns2:annotationElement position="768"><ns2:displayCharacter>C</ns2:displayCharacter><ns2:description>C 22.1%; T 2.2%; A 1.8%</ns2:description><ns2:value>22.058823</ns2:value></ns2:annotationElement><ns2:annotationElement position="769"><ns2:displayCharacter>T</ns2:displayCharacter><ns2:description>T 25.0%; C 0.7%; A 0.4%</ns2:description><ns2:value>25.0</ns2:value></ns2:annotationElement><ns2:annotationElement position="770"><ns2:displayCharacter>C</ns2:displayCharacter><ns2:description>C 22.4%; A 2.2%; G 1.1%; T 0.4%</ns2:description><ns2:value>22.42647</ns2:value></ns2:annotationElement><ns2:annotationElement position="771"><ns2:displayCharacter>A</ns2:displayCharacter><ns2:description>A 22.4%; G 1.8%; C 1.1%; T 0.7%</ns2:description><ns2:value>22.42647</ns2:value></ns2:annotationElement><ns2:annotationElement position="772"><ns2:displayCharacter>A</ns2:displayCharacter><ns2:description>A 22.1%; T 2.6%; C 1.1%; G 0.4%</ns2:description><ns2:value>22.058823</ns2:value></ns2:annotationElement><ns2:annotationElement position="773"><ns2:displayCharacter>T</ns2:displayCharacter><ns2:description>T 22.4%; C 2.6%; G 0.7%; A 0.4%</ns2:description><ns2:value>22.42647</ns2:value></ns2:annotationElement><ns2:annotationElement position="774"><ns2:displayCharacter>T</ns2:displayCharacter><ns2:description>T 22.4%; C 2.2%; A 0.4%; G 0.4%</ns2:description><ns2:value>22.42647</ns2:value></ns2:annotationElement><ns2:annotationElement position="775"><ns2:displayCharacter>C</ns2:displayCharacter><ns2:description>C 24.6%; A 0.4%; T 0.4%</ns2:description><ns2:value>24.632353</ns2:value></ns2:annotationElement><ns2:annotationElement position="776"><ns2:displayCharacter>A</ns2:displayCharacter><ns2:description>A 23.2%; G 1.1%; C 0.7%; T 0.4%</ns2:description><ns2:value>23.161764</ns2:value></ns2:annotationElement><ns2:annotationElement position="777"><ns2:displayCharacter>T</ns2:displayCharacter><ns2:description>T 24.3%; A 0.4%; C 0.4%; G 0.4%</ns2:description><ns2:value>24.264706</ns2:value></ns2:annotationElement><ns2:annotationElement position="778"><ns2:displayCharacter>T</ns2:displayCharacter><ns2:description>T 23.2%; C 2.2%</ns2:description><ns2:value>23.161764</ns2:value></ns2:annotationElement><ns2:annotationElement position="779"><ns2:displayCharacter>C</ns2:displayCharacter><ns2:description>C 24.3%; T 0.7%</ns2:description><ns2:value>24.264706</ns2:value></ns2:annotationElement><ns2:annotationElement position="780"><ns2:displayCharacter>C</ns2:displayCharacter><ns2:description>C 22.8%; A 1.8%</ns2:description><ns2:value>22.794117</ns2:value></ns2:annotationElement><ns2:annotationElement position="781"><ns2:displayCharacter>G</ns2:displayCharacter><ns2:description>G 22.8%; C 2.2%</ns2:description><ns2:value>22.794117</ns2:value></ns2:annotationElement><ns2:annotationElement position="782"><ns2:displayCharacter>T</ns2:displayCharacter><ns2:description>T 24.3%; A 0.4%; G 0.4%</ns2:description><ns2:value>24.264706</ns2:value></ns2:annotationElement><ns2:annotationElement position="783"><ns2:displayCharacter>G</ns2:displayCharacter><ns2:description>G 22.4%; T 1.8%; C 0.4%</ns2:description><ns2:value>22.42647</ns2:value></ns2:annotationElement><ns2:annotationElement position="784"><ns2:displayCharacter>C</ns2:displayCharacter><ns2:description>C 23.9%; T 0.7%; S 0.4%</ns2:description><ns2:value>23.897058</ns2:value></ns2:annotationElement><ns2:annotationElement position="785"><ns2:displayCharacter>G</ns2:displayCharacter><ns2:description>G 24.6%; C 0.4%</ns2:description><ns2:value>24.632353</ns2:value></ns2:annotationElement><ns2:annotationElement position="786"><ns2:displayCharacter>A</ns2:displayCharacter><ns2:description>A 21.3%; G 1.8%; T 0.4%</ns2:description><ns2:value>21.32353</ns2:value></ns2:annotationElement><ns2:annotationElement position="787"><ns2:displayCharacter>A</ns2:displayCharacter><ns2:description>A 24.3%; G 0.4%; T 0.4%</ns2:description><ns2:value>24.264706</ns2:value></ns2:annotationElement><ns2:annotationElement position="788"><ns2:displayCharacter>A</ns2:displayCharacter><ns2:description>A 22.8%; T 1.8%; G 0.4%</ns2:description><ns2:value>22.794117</ns2:value></ns2:annotationElement><ns2:annotationElement position="789"><ns2:displayCharacter>G</ns2:displayCharacter><ns2:description>G 21.3%; A 1.5%; C 1.5%; T 0.7%</ns2:description><ns2:value>21.32353</ns2:value></ns2:annotationElement><ns2:annotationElement position="790"><ns2:displayCharacter>C</ns2:displayCharacter><ns2:description>C 14.3%; G 1.8%</ns2:description><ns2:value>14.338235</ns2:value></ns2:annotationElement><ns2:annotationElement position="791"><ns2:displayCharacter>C</ns2:displayCharacter><ns2:description>C 9.6%; T 4.8%; G 1.8%</ns2:description><ns2:value>9.558824</ns2:value></ns2:annotationElement><ns2:annotationElement position="792"><ns2:displayCharacter>G</ns2:displayCharacter><ns2:description>G 14.0%; T 1.8%; C 0.4%</ns2:description><ns2:value>13.970589</ns2:value></ns2:annotationElement><ns2:annotationElement position="793"><ns2:displayCharacter>G</ns2:displayCharacter><ns2:description>G 9.6%; A 6.6%</ns2:description><ns2:value>9.558824</ns2:value></ns2:annotationElement><ns2:annotationElement position="794"><ns2:displayCharacter>G</ns2:displayCharacter><ns2:description>G 11.8%; A 2.2%; T 1.1%; C 0.7%</ns2:description><ns2:value>11.764706</ns2:value></ns2:annotationElement><ns2:annotationElement position="795"><ns2:displayCharacter>G</ns2:displayCharacter><ns2:description>G 30.5%; C 10.3%; T 4.4%</ns2:description><ns2:value>30.514706</ns2:value></ns2:annotationElement><ns2:annotationElement position="796"><ns2:displayCharacter>G</ns2:displayCharacter><ns2:description>G 33.8%; C 15.8%; T 0.7%</ns2:description><ns2:value>33.82353</ns2:value></ns2:annotationElement><ns2:annotationElement position="797"><ns2:displayCharacter>G</ns2:displayCharacter><ns2:description>G 37.1%; C 18.4%; T 8.8%; A 3.3%</ns2:description><ns2:value>37.132355</ns2:value></ns2:annotationElement><ns2:annotationElement position="798"><ns2:displayCharacter>T</ns2:displayCharacter><ns2:description>T 39.7%; C 17.3%; G 8.8%; A 2.2%</ns2:description><ns2:value>39.705883</ns2:value></ns2:annotationElement><ns2:annotationElement position="799"><ns2:displayCharacter>T</ns2:displayCharacter><ns2:description>T 32.4%; G 23.2%; C 6.3%; A 5.5%</ns2:description><ns2:value>32.35294</ns2:value></ns2:annotationElement><ns2:annotationElement position="800"><ns2:displayCharacter>T</ns2:displayCharacter><ns2:description>T 32.0%; G 11.0%; A 4.0%; C 0.4%</ns2:description><ns2:value>31.985294</ns2:value></ns2:annotationElement><ns2:annotationElement position="801"><ns2:displayCharacter>T</ns2:displayCharacter><ns2:description>T 20.6%; C 16.2%; G 2.2%; A 1.8%</ns2:description><ns2:value>20.588236</ns2:value></ns2:annotationElement><ns2:annotationElement position="802"><ns2:displayCharacter>T</ns2:displayCharacter><ns2:description>T 48.5%; A 3.7%; C 3.7%; G 1.1%</ns2:description><ns2:value>48.52941</ns2:value></ns2:annotationElement><ns2:annotationElement position="803"><ns2:displayCharacter>T</ns2:displayCharacter><ns2:description>T 52.6%; C 5.9%; G 5.9%</ns2:description><ns2:value>52.57353</ns2:value></ns2:annotationElement><ns2:annotationElement position="804"><ns2:displayCharacter>A</ns2:displayCharacter><ns2:description>A 34.6%; G 21.7%; T 11.4%</ns2:description><ns2:value>34.558823</ns2:value></ns2:annotationElement><ns2:annotationElement position="805"><ns2:displayCharacter>C</ns2:displayCharacter><ns2:description>C 39.7%; T 23.5%; G 3.7%; A 1.8%</ns2:description><ns2:value>39.705883</ns2:value></ns2:annotationElement><ns2:annotationElement position="806"><ns2:displayCharacter>C</ns2:displayCharacter><ns2:description>C 55.9%; T 10.3%; G 2.2%; A 0.4%</ns2:description><ns2:value>55.882355</ns2:value></ns2:annotationElement><ns2:annotationElement position="807"><ns2:displayCharacter>C</ns2:displayCharacter><ns2:description>C 60.7%; T 7.0%; A 1.1%</ns2:description><ns2:value>60.661766</ns2:value></ns2:annotationElement><ns2:annotationElement position="808"><ns2:displayCharacter>G</ns2:displayCharacter><ns2:description>G 68.0%; C 0.7%</ns2:description><ns2:value>68.01471</ns2:value></ns2:annotationElement><ns2:annotationElement position="809"><ns2:displayCharacter>G</ns2:displayCharacter><ns2:description>G 68.4%; C 0.4%</ns2:description><ns2:value>68.382355</ns2:value></ns2:annotationElement><ns2:annotationElement position="810"><ns2:displayCharacter>C</ns2:displayCharacter><ns2:description>C 66.2%; T 2.2%; A 0.4%</ns2:description><ns2:value>66.17647</ns2:value></ns2:annotationElement><ns2:annotationElement position="811"><ns2:displayCharacter>G</ns2:displayCharacter><ns2:description>G 66.5%; C 1.8%</ns2:description><ns2:value>66.54412</ns2:value></ns2:annotationElement><ns2:annotationElement position="812"><ns2:displayCharacter>T</ns2:displayCharacter><ns2:description>T 65.8%; C 1.8%; A 0.7%</ns2:description><ns2:value>65.80882</ns2:value></ns2:annotationElement><ns2:annotationElement position="813"><ns2:displayCharacter>C</ns2:displayCharacter><ns2:description>C 62.5%; G 5.1%; A 0.4%; T 0.4%</ns2:description><ns2:value>62.5</ns2:value></ns2:annotationElement><ns2:annotationElement position="814"><ns2:displayCharacter>T</ns2:displayCharacter><ns2:description>T 67.6%; C 0.7%</ns2:description><ns2:value>67.64706</ns2:value></ns2:annotationElement><ns2:annotationElement position="815"><ns2:displayCharacter>T</ns2:displayCharacter><ns2:description>T 56.2%; A 7.0%; G 4.8%; C 0.4%</ns2:description><ns2:value>56.25</ns2:value></ns2:annotationElement><ns2:annotationElement position="816"><ns2:displayCharacter>T</ns2:displayCharacter><ns2:description>T 57.4%; C 9.2%; A 1.8%</ns2:description><ns2:value>57.35294</ns2:value></ns2:annotationElement><ns2:annotationElement position="817"><ns2:displayCharacter>T</ns2:displayCharacter><ns2:description>T 65.8%; A 1.8%; G 0.7%</ns2:description><ns2:value>65.80882</ns2:value></ns2:annotationElement><ns2:annotationElement position="818"><ns2:displayCharacter>G</ns2:displayCharacter><ns2:description>G 65.8%; C 1.8%; A 0.4%; T 0.4%</ns2:description><ns2:value>65.80882</ns2:value></ns2:annotationElement><ns2:annotationElement position="819"><ns2:displayCharacter>A</ns2:displayCharacter><ns2:description>A 67.6%; C 0.4%; T 0.4%</ns2:description><ns2:value>67.64706</ns2:value></ns2:annotationElement><ns2:annotationElement position="820"><ns2:displayCharacter>C</ns2:displayCharacter><ns2:description>C 68.0%; T 1.1%; G 0.4%</ns2:description><ns2:value>68.01471</ns2:value></ns2:annotationElement><ns2:annotationElement position="821"><ns2:displayCharacter>G</ns2:displayCharacter><ns2:description>G 66.9%; T 1.8%; A 0.4%; C 0.4%</ns2:description><ns2:value>66.911766</ns2:value></ns2:annotationElement><ns2:annotationElement position="822"><ns2:displayCharacter>A</ns2:displayCharacter><ns2:description>A 66.9%; T 1.5%; C 1.1%</ns2:description><ns2:value>66.911766</ns2:value></ns2:annotationElement><ns2:annotationElement position="823"><ns2:displayCharacter>A</ns2:displayCharacter><ns2:description>A 68.0%; C 1.1%; G 0.4%; T 0.4%</ns2:description><ns2:value>68.01471</ns2:value></ns2:annotationElement><ns2:annotationElement position="824"><ns2:displayCharacter>C</ns2:displayCharacter><ns2:description>C 67.6%; T 1.1%; G 0.7%; A 0.4%</ns2:description><ns2:value>67.64706</ns2:value></ns2:annotationElement><ns2:annotationElement position="825"><ns2:displayCharacter>A</ns2:displayCharacter><ns2:description>A 68.0%; C 1.8%</ns2:description><ns2:value>68.01471</ns2:value></ns2:annotationElement><ns2:annotationElement position="826"><ns2:displayCharacter>A</ns2:displayCharacter><ns2:description>A 69.1%; C 0.4%</ns2:description><ns2:value>69.117645</ns2:value></ns2:annotationElement><ns2:annotationElement position="827"><ns2:displayCharacter>C</ns2:displayCharacter><ns2:description>C 67.6%; G 1.1%; A 0.7%</ns2:description><ns2:value>67.64706</ns2:value></ns2:annotationElement><ns2:annotationElement position="828"><ns2:displayCharacter>T</ns2:displayCharacter><ns2:description>T 67.6%; A 1.1%; C 0.7%</ns2:description><ns2:value>67.64706</ns2:value></ns2:annotationElement><ns2:annotationElement position="829"><ns2:displayCharacter>G</ns2:displayCharacter><ns2:description>G 66.9%; A 1.8%; T 0.7%</ns2:description><ns2:value>66.911766</ns2:value></ns2:annotationElement><ns2:annotationElement position="830"><ns2:displayCharacter>C</ns2:displayCharacter><ns2:description>C 67.3%; A 1.8%; G 0.4%</ns2:description><ns2:value>67.27941</ns2:value></ns2:annotationElement><ns2:annotationElement position="831"><ns2:displayCharacter>C</ns2:displayCharacter><ns2:description>C 69.1%; A 0.4%</ns2:description><ns2:value>69.117645</ns2:value></ns2:annotationElement><ns2:annotationElement position="832"><ns2:displayCharacter>C</ns2:displayCharacter><ns2:description>C 68.8%; A 1.5%</ns2:description><ns2:value>68.75</ns2:value></ns2:annotationElement><ns2:annotationElement position="833"><ns2:displayCharacter>T</ns2:displayCharacter><ns2:description>T 68.0%; A 1.5%; C 0.4%; G 0.4%</ns2:description><ns2:value>68.01471</ns2:value></ns2:annotationElement><ns2:annotationElement position="834"><ns2:displayCharacter>A</ns2:displayCharacter><ns2:description>A 68.4%; C 0.7%</ns2:description><ns2:value>68.382355</ns2:value></ns2:annotationElement><ns2:annotationElement position="835"><ns2:displayCharacter>T</ns2:displayCharacter><ns2:description>T 68.4%; C 0.4%; G 0.4%</ns2:description><ns2:value>68.382355</ns2:value></ns2:annotationElement><ns2:annotationElement position="836"><ns2:displayCharacter>C</ns2:displayCharacter><ns2:description>C 68.0%; A 0.7%; G 0.4%</ns2:description><ns2:value>68.01471</ns2:value></ns2:annotationElement><ns2:annotationElement position="837"><ns2:displayCharacter>A</ns2:displayCharacter><ns2:description>A 68.0%; C 0.7%; G 0.4%</ns2:description><ns2:value>68.01471</ns2:value></ns2:annotationElement><ns2:annotationElement position="838"><ns2:displayCharacter>G</ns2:displayCharacter><ns2:description>G 68.4%; C 0.4%; T 0.4%</ns2:description><ns2:value>68.382355</ns2:value></ns2:annotationElement><ns2:annotationElement position="839"><ns2:displayCharacter>C</ns2:displayCharacter><ns2:description>C 69.1%; G 0.4%</ns2:description><ns2:value>69.117645</ns2:value></ns2:annotationElement><ns2:annotationElement position="840"><ns2:displayCharacter>C</ns2:displayCharacter><ns2:description>C 64.7%; T 4.0%; A 0.4%; G 0.4%</ns2:description><ns2:value>64.70588</ns2:value></ns2:annotationElement><ns2:annotationElement position="841"><ns2:displayCharacter>A</ns2:displayCharacter><ns2:description>A 66.2%; G 3.3%</ns2:description><ns2:value>66.17647</ns2:value></ns2:annotationElement><ns2:annotationElement position="842"><ns2:displayCharacter>G</ns2:displayCharacter><ns2:description>G 68.8%; A 0.4%; C 0.4%</ns2:description><ns2:value>68.75</ns2:value></ns2:annotationElement><ns2:annotationElement position="843"><ns2:displayCharacter>T</ns2:displayCharacter><ns2:description>T 66.2%; C 3.3%</ns2:description><ns2:value>66.17647</ns2:value></ns2:annotationElement><ns2:annotationElement position="844"><ns2:displayCharacter>G</ns2:displayCharacter><ns2:description>G 69.1%; C 0.4%</ns2:description><ns2:value>69.117645</ns2:value></ns2:annotationElement><ns2:annotationElement position="845"><ns2:displayCharacter>A</ns2:displayCharacter><ns2:description>A 68.4%; G 1.1%; C 0.4%</ns2:description><ns2:value>68.382355</ns2:value></ns2:annotationElement><ns2:annotationElement position="846"><ns2:displayCharacter>T</ns2:displayCharacter><ns2:description>T 69.1%; A 0.7%</ns2:description><ns2:value>69.117645</ns2:value></ns2:annotationElement><ns2:annotationElement position="847"><ns2:displayCharacter>G</ns2:displayCharacter><ns2:description>G 68.8%; T 0.7%; A 0.4%</ns2:description><ns2:value>68.75</ns2:value></ns2:annotationElement><ns2:annotationElement position="848"><ns2:displayCharacter>G</ns2:displayCharacter><ns2:description>G 69.1%; A 0.4%; C 0.4%</ns2:description><ns2:value>69.117645</ns2:value></ns2:annotationElement><ns2:annotationElement position="849"><ns2:displayCharacter>C</ns2:displayCharacter><ns2:description>C 69.9%</ns2:description><ns2:value>69.85294</ns2:value></ns2:annotationElement><ns2:annotationElement position="850"><ns2:displayCharacter>C</ns2:displayCharacter><ns2:description>C 69.1%; A 0.7%; T 0.4%</ns2:description><ns2:value>69.117645</ns2:value></ns2:annotationElement><ns2:annotationElement position="851"><ns2:displayCharacter>G</ns2:displayCharacter><ns2:description>G 69.5%; C 0.7%</ns2:description><ns2:value>69.48529</ns2:value></ns2:annotationElement><ns2:annotationElement position="852"><ns2:displayCharacter>T</ns2:displayCharacter><ns2:description>T 70.2%</ns2:description><ns2:value>70.22059</ns2:value></ns2:annotationElement><ns2:annotationElement position="853"><ns2:displayCharacter>G</ns2:displayCharacter><ns2:description>G 69.5%; C 0.4%; T 0.4%</ns2:description><ns2:value>69.48529</ns2:value></ns2:annotationElement><ns2:annotationElement position="854"><ns2:displayCharacter>T</ns2:displayCharacter><ns2:description>T 69.5%; A 0.4%; G 0.4%</ns2:description><ns2:value>69.48529</ns2:value></ns2:annotationElement><ns2:annotationElement position="855"><ns2:displayCharacter>A</ns2:displayCharacter><ns2:description>A 69.5%; C 0.4%; G 0.4%; T 0.4%</ns2:description><ns2:value>69.48529</ns2:value></ns2:annotationElement><ns2:annotationElement position="856"><ns2:displayCharacter>G</ns2:displayCharacter><ns2:description>G 69.1%; A 0.7%; C 0.7%</ns2:description><ns2:value>69.117645</ns2:value></ns2:annotationElement><ns2:annotationElement position="857"><ns2:displayCharacter>C</ns2:displayCharacter><ns2:description>C 0.4%</ns2:description><ns2:value>0.36764705</ns2:value></ns2:annotationElement><ns2:annotationElement position="858"><ns2:displayCharacter>T</ns2:displayCharacter><ns2:description>T 0.4%</ns2:description><ns2:value>0.36764705</ns2:value></ns2:annotationElement><ns2:annotationElement position="859"><ns2:displayCharacter>G</ns2:displayCharacter><ns2:description>G 0.4%</ns2:description><ns2:value>0.36764705</ns2:value></ns2:annotationElement><ns2:annotationElement position="860"><ns2:displayCharacter>T</ns2:displayCharacter><ns2:description>T 69.5%; G 0.7%; A 0.4%</ns2:description><ns2:value>69.48529</ns2:value></ns2:annotationElement><ns2:annotationElement position="861"><ns2:displayCharacter>G</ns2:displayCharacter><ns2:description>G 69.5%; T 0.7%; C 0.4%</ns2:description><ns2:value>69.48529</ns2:value></ns2:annotationElement><ns2:annotationElement position="862"><ns2:displayCharacter>G</ns2:displayCharacter><ns2:description>G 69.9%; C 0.4%; T 0.4%</ns2:description><ns2:value>69.85294</ns2:value></ns2:annotationElement><ns2:annotationElement position="863"><ns2:displayCharacter>A</ns2:displayCharacter><ns2:description>A 69.9%; C 0.4%; T 0.4%</ns2:description><ns2:value>69.85294</ns2:value></ns2:annotationElement><ns2:annotationElement position="864"><ns2:displayCharacter>C</ns2:displayCharacter><ns2:description>C 69.9%; G 0.4%; T 0.4%</ns2:description><ns2:value>69.85294</ns2:value></ns2:annotationElement><ns2:annotationElement position="865"><ns2:displayCharacter>T</ns2:displayCharacter><ns2:description>T 69.9%; G 0.7%; C 0.4%</ns2:description><ns2:value>69.85294</ns2:value></ns2:annotationElement><ns2:annotationElement position="866"><ns2:displayCharacter>G</ns2:displayCharacter><ns2:description>G 70.6%; A 0.4%; C 0.4%</ns2:description><ns2:value>70.588234</ns2:value></ns2:annotationElement><ns2:annotationElement position="867"><ns2:displayCharacter>C</ns2:displayCharacter><ns2:description>C 71.0%; A 0.4%; G 0.4%</ns2:description><ns2:value>70.95588</ns2:value></ns2:annotationElement><ns2:annotationElement position="868"><ns2:displayCharacter>C</ns2:displayCharacter><ns2:description>C 71.0%; G 0.4%; T 0.4%</ns2:description><ns2:value>70.95588</ns2:value></ns2:annotationElement><ns2:annotationElement position="869"><ns2:displayCharacter>A</ns2:displayCharacter><ns2:description>A 70.6%; G 0.7%; C 0.4%</ns2:description><ns2:value>70.588234</ns2:value></ns2:annotationElement><ns2:annotationElement position="870"><ns2:displayCharacter>T</ns2:displayCharacter><ns2:description>T 73.5%; G 0.4%</ns2:description><ns2:value>73.52941</ns2:value></ns2:annotationElement><ns2:annotationElement position="871"><ns2:displayCharacter>G</ns2:displayCharacter><ns2:description>G 75.4%; C 0.4%</ns2:description><ns2:value>75.367645</ns2:value></ns2:annotationElement><ns2:annotationElement position="872"><ns2:displayCharacter>G</ns2:displayCharacter><ns2:description>G 75.7%; A 0.4%</ns2:description><ns2:value>75.73529</ns2:value></ns2:annotationElement><ns2:annotationElement position="873"><ns2:displayCharacter>C</ns2:displayCharacter><ns2:description>C 75.7%; T 0.4%</ns2:description><ns2:value>75.73529</ns2:value></ns2:annotationElement><ns2:annotationElement position="874"><ns2:displayCharacter>G</ns2:displayCharacter><ns2:description>G 77.9%; T 0.7%; C 0.4%</ns2:description><ns2:value>77.94118</ns2:value></ns2:annotationElement><ns2:annotationElement position="875"><ns2:displayCharacter>T</ns2:displayCharacter><ns2:description>T 78.7%; C 0.4%</ns2:description><ns2:value>78.67647</ns2:value></ns2:annotationElement><ns2:annotationElement position="876"><ns2:displayCharacter>T</ns2:displayCharacter><ns2:description>T 78.3%; A 0.4%; C 0.4%</ns2:description><ns2:value>78.30882</ns2:value></ns2:annotationElement><ns2:annotationElement position="877"><ns2:displayCharacter>G</ns2:displayCharacter><ns2:description>G 78.7%; T 0.4%</ns2:description><ns2:value>78.67647</ns2:value></ns2:annotationElement><ns2:annotationElement position="878"><ns2:displayCharacter>A</ns2:displayCharacter><ns2:description>A 78.7%; G 0.4%</ns2:description><ns2:value>78.67647</ns2:value></ns2:annotationElement><ns2:annotationElement position="879"><ns2:displayCharacter>C</ns2:displayCharacter><ns2:description>C 79.0%</ns2:description><ns2:value>79.04412</ns2:value></ns2:annotationElement><ns2:annotationElement position="880"><ns2:displayCharacter>G</ns2:displayCharacter><ns2:description>G 78.7%; C 0.7%</ns2:description><ns2:value>78.67647</ns2:value></ns2:annotationElement><ns2:annotationElement position="881"><ns2:displayCharacter>G</ns2:displayCharacter><ns2:description>G 78.7%; A 0.4%; T 0.4%</ns2:description><ns2:value>78.67647</ns2:value></ns2:annotationElement><ns2:annotationElement position="882"><ns2:displayCharacter>G</ns2:displayCharacter><ns2:description>G 79.4%</ns2:description><ns2:value>79.411766</ns2:value></ns2:annotationElement><ns2:annotationElement position="883"><ns2:displayCharacter>A</ns2:displayCharacter><ns2:description>A 79.0%; G 0.4%</ns2:description><ns2:value>79.04412</ns2:value></ns2:annotationElement><ns2:annotationElement position="884"><ns2:displayCharacter>G</ns2:displayCharacter><ns2:description>G 79.0%; C 0.4%</ns2:description><ns2:value>79.04412</ns2:value></ns2:annotationElement><ns2:annotationElement position="885"><ns2:displayCharacter>C</ns2:displayCharacter><ns2:description>C 79.0%; G 0.4%</ns2:description><ns2:value>79.04412</ns2:value></ns2:annotationElement><ns2:annotationElement position="886"><ns2:displayCharacter>G</ns2:displayCharacter><ns2:description>G 79.0%</ns2:description><ns2:value>79.04412</ns2:value></ns2:annotationElement><ns2:annotationElement position="887"><ns2:displayCharacter>G</ns2:displayCharacter><ns2:description>G 78.7%; C 0.4%</ns2:description><ns2:value>78.67647</ns2:value></ns2:annotationElement><ns2:annotationElement position="888"><ns2:displayCharacter>G</ns2:displayCharacter><ns2:description>G 79.0%; A 0.4%</ns2:description><ns2:value>79.04412</ns2:value></ns2:annotationElement><ns2:annotationElement position="889"><ns2:displayCharacter>G</ns2:displayCharacter><ns2:description>G 78.7%; C 0.4%; T 0.4%</ns2:description><ns2:value>78.67647</ns2:value></ns2:annotationElement><ns2:annotationElement position="890"><ns2:displayCharacter>G</ns2:displayCharacter><ns2:description>G 78.7%; C 0.7%; T 0.4%</ns2:description><ns2:value>78.67647</ns2:value></ns2:annotationElement><ns2:annotationElement position="891"><ns2:displayCharacter>A</ns2:displayCharacter><ns2:description>A 78.7%; G 0.7%; C 0.4%</ns2:description><ns2:value>78.67647</ns2:value></ns2:annotationElement><ns2:annotationElement position="892"><ns2:displayCharacter>T</ns2:displayCharacter><ns2:description>T 79.8%; G 0.4%</ns2:description><ns2:value>79.77941</ns2:value></ns2:annotationElement><ns2:annotationElement position="893"><ns2:displayCharacter>T</ns2:displayCharacter><ns2:description>T 80.1%</ns2:description><ns2:value>80.14706</ns2:value></ns2:annotationElement><ns2:annotationElement position="894"><ns2:displayCharacter>A</ns2:displayCharacter><ns2:description>A 79.0%; G 1.1%</ns2:description><ns2:value>79.04412</ns2:value></ns2:annotationElement><ns2:annotationElement position="895"><ns2:displayCharacter>G</ns2:displayCharacter><ns2:description>G 79.0%; A 1.1%</ns2:description><ns2:value>79.04412</ns2:value></ns2:annotationElement><ns2:annotationElement position="896"><ns2:displayCharacter>G</ns2:displayCharacter><ns2:description>G 78.7%; A 0.4%; C 0.4%; T 0.4%</ns2:description><ns2:value>78.67647</ns2:value></ns2:annotationElement><ns2:annotationElement position="897"><ns2:displayCharacter>G</ns2:displayCharacter><ns2:description>G 79.4%; T 0.4%</ns2:description><ns2:value>79.411766</ns2:value></ns2:annotationElement><ns2:annotationElement position="898"><ns2:displayCharacter>T</ns2:displayCharacter><ns2:description>T 79.4%; G 0.4%</ns2:description><ns2:value>79.411766</ns2:value></ns2:annotationElement><ns2:annotationElement position="899"><ns2:displayCharacter>T</ns2:displayCharacter><ns2:description>T 79.4%; G 0.4%</ns2:description><ns2:value>79.411766</ns2:value></ns2:annotationElement><ns2:annotationElement position="900"><ns2:displayCharacter>C</ns2:displayCharacter><ns2:description>C 78.7%; T 0.7%</ns2:description><ns2:value>78.67647</ns2:value></ns2:annotationElement><ns2:annotationElement position="901"><ns2:displayCharacter>G</ns2:displayCharacter><ns2:description>G 79.0%; T 0.4%</ns2:description><ns2:value>79.04412</ns2:value></ns2:annotationElement><ns2:annotationElement position="902"><ns2:displayCharacter>A</ns2:displayCharacter><ns2:description>A 79.4%</ns2:description><ns2:value>79.411766</ns2:value></ns2:annotationElement><ns2:annotationElement position="903"><ns2:displayCharacter>T</ns2:displayCharacter><ns2:description>T 79.0%; C 0.4%</ns2:description><ns2:value>79.04412</ns2:value></ns2:annotationElement><ns2:annotationElement position="904"><ns2:displayCharacter>T</ns2:displayCharacter><ns2:description>T 79.0%; C 0.4%</ns2:description><ns2:value>79.04412</ns2:value></ns2:annotationElement><ns2:annotationElement position="905"><ns2:displayCharacter>C</ns2:displayCharacter><ns2:description>C 78.7%; G 0.7%</ns2:description><ns2:value>78.67647</ns2:value></ns2:annotationElement><ns2:annotationElement position="906"><ns2:displayCharacter>C</ns2:displayCharacter><ns2:description>C 78.3%; T 0.4%</ns2:description><ns2:value>78.30882</ns2:value></ns2:annotationElement><ns2:annotationElement position="907"><ns2:displayCharacter>G</ns2:displayCharacter><ns2:description>G 78.7%</ns2:description><ns2:value>78.67647</ns2:value></ns2:annotationElement><ns2:annotationElement position="908"><ns2:displayCharacter>G</ns2:displayCharacter><ns2:description>G 78.7%; A 0.4%</ns2:description><ns2:value>78.67647</ns2:value></ns2:annotationElement><ns2:annotationElement position="909"><ns2:displayCharacter>A</ns2:displayCharacter><ns2:description>A 78.7%; C 0.4%</ns2:description><ns2:value>78.67647</ns2:value></ns2:annotationElement><ns2:annotationElement position="910"><ns2:displayCharacter>G</ns2:displayCharacter><ns2:description>G 78.7%; C 0.4%; T 0.4%</ns2:description><ns2:value>78.67647</ns2:value></ns2:annotationElement><ns2:annotationElement position="911"><ns2:displayCharacter>A</ns2:displayCharacter><ns2:description>A 79.0%; G 0.4%</ns2:description><ns2:value>79.04412</ns2:value></ns2:annotationElement><ns2:annotationElement position="912"><ns2:displayCharacter>G</ns2:displayCharacter><ns2:description>G 79.0%; A 0.7%</ns2:description><ns2:value>79.04412</ns2:value></ns2:annotationElement><ns2:annotationElement position="913"><ns2:displayCharacter>G</ns2:displayCharacter><ns2:description>G 79.0%; A 0.7%</ns2:description><ns2:value>79.04412</ns2:value></ns2:annotationElement><ns2:annotationElement position="914"><ns2:displayCharacter>G</ns2:displayCharacter><ns2:description>G 79.4%; A 0.4%</ns2:description><ns2:value>79.411766</ns2:value></ns2:annotationElement><ns2:annotationElement position="915"><ns2:displayCharacter>A</ns2:displayCharacter><ns2:description>A 79.8%; T 0.4%</ns2:description><ns2:value>79.77941</ns2:value></ns2:annotationElement><ns2:annotationElement position="916"><ns2:displayCharacter>G</ns2:displayCharacter><ns2:description>G 78.7%; A 1.5%</ns2:description><ns2:value>78.67647</ns2:value></ns2:annotationElement><ns2:annotationElement position="917"><ns2:displayCharacter>C</ns2:displayCharacter><ns2:description>C 79.0%; A 0.4%; G 0.4%; T 0.4%</ns2:description><ns2:value>79.04412</ns2:value></ns2:annotationElement><ns2:annotationElement position="918"><ns2:displayCharacter>C</ns2:displayCharacter><ns2:description>C 78.7%; A 0.4%; G 0.4%; T 0.4%</ns2:description><ns2:value>78.67647</ns2:value></ns2:annotationElement><ns2:annotationElement position="919"><ns2:displayCharacter>T</ns2:displayCharacter><ns2:description>T 79.0%; G 0.7%</ns2:description><ns2:value>79.04412</ns2:value></ns2:annotationElement><ns2:annotationElement position="920"><ns2:displayCharacter>G</ns2:displayCharacter><ns2:description>G 79.0%; A 0.4%; T 0.4%</ns2:description><ns2:value>79.04412</ns2:value></ns2:annotationElement><ns2:annotationElement position="921"><ns2:displayCharacter>A</ns2:displayCharacter><ns2:description>A 79.4%; C 0.4%; G 0.4%</ns2:description><ns2:value>79.411766</ns2:value></ns2:annotationElement><ns2:annotationElement position="922"><ns2:displayCharacter>G</ns2:displayCharacter><ns2:description>G 79.4%; A 0.4%; C 0.4%</ns2:description><ns2:value>79.411766</ns2:value></ns2:annotationElement><ns2:annotationElement position="923"><ns2:displayCharacter>A</ns2:displayCharacter><ns2:description>A 79.4%; C 0.4%; G 0.4%</ns2:description><ns2:value>79.411766</ns2:value></ns2:annotationElement><ns2:annotationElement position="924"><ns2:displayCharacter>A</ns2:displayCharacter><ns2:description>A 79.8%; C 0.4%; G 0.4%</ns2:description><ns2:value>79.77941</ns2:value></ns2:annotationElement><ns2:annotationElement position="925"><ns2:displayCharacter>A</ns2:displayCharacter><ns2:description>A 79.8%; G 0.4%; T 0.4%</ns2:description><ns2:value>79.77941</ns2:value></ns2:annotationElement><ns2:annotationElement position="926"><ns2:displayCharacter>T</ns2:displayCharacter><ns2:description>T 79.4%; A 0.4%; C 0.4%; G 0.4%</ns2:description><ns2:value>79.411766</ns2:value></ns2:annotationElement><ns2:annotationElement position="927"><ns2:displayCharacter>A</ns2:displayCharacter><ns2:description>A 80.5%</ns2:description><ns2:value>80.51471</ns2:value></ns2:annotationElement><ns2:annotationElement position="928"><ns2:displayCharacter>G</ns2:displayCharacter><ns2:description>G 80.1%; T 0.4%</ns2:description><ns2:value>80.14706</ns2:value></ns2:annotationElement><ns2:annotationElement position="929"><ns2:displayCharacter>C</ns2:displayCharacter><ns2:description>C 79.8%; A 0.4%; T 0.4%</ns2:description><ns2:value>79.77941</ns2:value></ns2:annotationElement><ns2:annotationElement position="930"><ns2:displayCharacter>T</ns2:displayCharacter><ns2:description>T 79.4%; A 1.1%</ns2:description><ns2:value>79.411766</ns2:value></ns2:annotationElement><ns2:annotationElement position="931"><ns2:displayCharacter>A</ns2:displayCharacter><ns2:description>A 79.8%; C 0.4%; G 0.4%</ns2:description><ns2:value>79.77941</ns2:value></ns2:annotationElement><ns2:annotationElement position="932"><ns2:displayCharacter>C</ns2:displayCharacter><ns2:description>C 80.1%; T 0.4%</ns2:description><ns2:value>80.14706</ns2:value></ns2:annotationElement><ns2:annotationElement position="933"><ns2:displayCharacter>C</ns2:displayCharacter><ns2:description>C 80.1%; T 0.4%</ns2:description><ns2:value>80.14706</ns2:value></ns2:annotationElement><ns2:annotationElement position="934"><ns2:displayCharacter>A</ns2:displayCharacter><ns2:description>A 80.5%</ns2:description><ns2:value>80.51471</ns2:value></ns2:annotationElement><ns2:annotationElement position="935"><ns2:displayCharacter>C</ns2:displayCharacter><ns2:description>C 80.1%; T 0.4%</ns2:description><ns2:value>80.14706</ns2:value></ns2:annotationElement><ns2:annotationElement position="936"><ns2:displayCharacter>T</ns2:displayCharacter><ns2:description>T 76.8%; C 3.3%; A 0.4%</ns2:description><ns2:value>76.838234</ns2:value></ns2:annotationElement><ns2:annotationElement position="937"><ns2:displayCharacter>T</ns2:displayCharacter><ns2:description>T 80.5%</ns2:description><ns2:value>80.51471</ns2:value></ns2:annotationElement><ns2:annotationElement position="938"><ns2:displayCharacter>C</ns2:displayCharacter><ns2:description>C 80.5%</ns2:description><ns2:value>80.51471</ns2:value></ns2:annotationElement><ns2:annotationElement position="939"><ns2:displayCharacter>T</ns2:displayCharacter><ns2:description>T 77.2%; C 3.3%</ns2:description><ns2:value>77.20588</ns2:value></ns2:annotationElement><ns2:annotationElement position="940"><ns2:displayCharacter>A</ns2:displayCharacter><ns2:description>A 80.1%; G 0.4%</ns2:description><ns2:value>80.14706</ns2:value></ns2:annotationElement><ns2:annotationElement position="941"><ns2:displayCharacter>C</ns2:displayCharacter><ns2:description>C 80.1%; G 0.4%</ns2:description><ns2:value>80.14706</ns2:value></ns2:annotationElement><ns2:annotationElement position="942"><ns2:displayCharacter>G</ns2:displayCharacter><ns2:description>G 80.5%</ns2:description><ns2:value>80.51471</ns2:value></ns2:annotationElement><ns2:annotationElement position="943"><ns2:displayCharacter>G</ns2:displayCharacter><ns2:description>G 80.1%; A 0.4%</ns2:description><ns2:value>80.14706</ns2:value></ns2:annotationElement><ns2:annotationElement position="944"><ns2:displayCharacter>A</ns2:displayCharacter><ns2:description>A 80.5%</ns2:description><ns2:value>80.51471</ns2:value></ns2:annotationElement><ns2:annotationElement position="945"><ns2:displayCharacter>G</ns2:displayCharacter><ns2:description>G 80.1%; C 0.4%</ns2:description><ns2:value>80.14706</ns2:value></ns2:annotationElement><ns2:annotationElement position="946"><ns2:displayCharacter>G</ns2:displayCharacter><ns2:description>G 80.1%; A 0.4%</ns2:description><ns2:value>80.14706</ns2:value></ns2:annotationElement><ns2:annotationElement position="947"><ns2:displayCharacter>G</ns2:displayCharacter><ns2:description>G 80.1%; C 0.4%</ns2:description><ns2:value>80.14706</ns2:value></ns2:annotationElement><ns2:annotationElement position="948"><ns2:displayCharacter>C</ns2:displayCharacter><ns2:description>C 80.1%; T 0.4%</ns2:description><ns2:value>80.14706</ns2:value></ns2:annotationElement><ns2:annotationElement position="949"><ns2:displayCharacter>A</ns2:displayCharacter><ns2:description>A 80.1%; C 0.4%</ns2:description><ns2:value>80.14706</ns2:value></ns2:annotationElement><ns2:annotationElement position="950"><ns2:displayCharacter>G</ns2:displayCharacter><ns2:description>G 80.1%; C 0.4%</ns2:description><ns2:value>80.14706</ns2:value></ns2:annotationElement><ns2:annotationElement position="951"><ns2:displayCharacter>C</ns2:displayCharacter><ns2:description>C 80.5%</ns2:description><ns2:value>80.51471</ns2:value></ns2:annotationElement><ns2:annotationElement position="952"><ns2:displayCharacter>A</ns2:displayCharacter><ns2:description>A 80.1%</ns2:description><ns2:value>80.14706</ns2:value></ns2:annotationElement><ns2:annotationElement position="953"><ns2:displayCharacter>A</ns2:displayCharacter><ns2:description>A 0.4%</ns2:description><ns2:value>0.36764705</ns2:value></ns2:annotationElement><ns2:annotationElement position="954"><ns2:displayCharacter>A</ns2:displayCharacter><ns2:description>A 0.4%</ns2:description><ns2:value>0.36764705</ns2:value></ns2:annotationElement><ns2:annotationElement position="955"><ns2:displayCharacter>T</ns2:displayCharacter><ns2:description>T 0.4%</ns2:description><ns2:value>0.36764705</ns2:value></ns2:annotationElement><ns2:annotationElement position="956"><ns2:displayCharacter>G</ns2:displayCharacter><ns2:description>G 0.4%</ns2:description><ns2:value>0.36764705</ns2:value></ns2:annotationElement><ns2:annotationElement position="957"><ns2:displayCharacter>T</ns2:displayCharacter><ns2:description>T 0.4%</ns2:description><ns2:value>0.36764705</ns2:value></ns2:annotationElement><ns2:annotationElement position="958"><ns2:displayCharacter>C</ns2:displayCharacter><ns2:description>C 0.4%</ns2:description><ns2:value>0.36764705</ns2:value></ns2:annotationElement><ns2:annotationElement position="959"><ns2:displayCharacter>C</ns2:displayCharacter><ns2:description>C 0.4%</ns2:description><ns2:value>0.36764705</ns2:value></ns2:annotationElement><ns2:annotationElement position="960"><ns2:displayCharacter>T</ns2:displayCharacter><ns2:description>T 0.4%</ns2:description><ns2:value>0.36764705</ns2:value></ns2:annotationElement><ns2:annotationElement position="961"><ns2:displayCharacter>A</ns2:displayCharacter><ns2:description>A 0.4%</ns2:description><ns2:value>0.36764705</ns2:value></ns2:annotationElement><ns2:annotationElement position="962"><ns2:displayCharacter>T</ns2:displayCharacter><ns2:description>T 0.4%</ns2:description><ns2:value>0.36764705</ns2:value></ns2:annotationElement><ns2:annotationElement position="963"><ns2:displayCharacter>A</ns2:displayCharacter><ns2:description>A 0.4%</ns2:description><ns2:value>0.36764705</ns2:value></ns2:annotationElement><ns2:annotationElement position="964"><ns2:displayCharacter>T</ns2:displayCharacter><ns2:description>T 0.4%</ns2:description><ns2:value>0.36764705</ns2:value></ns2:annotationElement><ns2:annotationElement position="965"><ns2:displayCharacter>A</ns2:displayCharacter><ns2:description>A 0.4%</ns2:description><ns2:value>0.36764705</ns2:value></ns2:annotationElement><ns2:annotationElement position="966"><ns2:displayCharacter>G</ns2:displayCharacter><ns2:description>G 79.8%; A 0.7%</ns2:description><ns2:value>79.77941</ns2:value></ns2:annotationElement><ns2:annotationElement position="967"><ns2:displayCharacter>G</ns2:displayCharacter><ns2:description>G 80.1%; C 0.4%</ns2:description><ns2:value>80.14706</ns2:value></ns2:annotationElement><ns2:annotationElement position="968"><ns2:displayCharacter>C</ns2:displayCharacter><ns2:description>C 80.1%; G 0.4%</ns2:description><ns2:value>80.14706</ns2:value></ns2:annotationElement><ns2:annotationElement position="969"><ns2:displayCharacter>G</ns2:displayCharacter><ns2:description>G 79.8%; A 0.4%; C 0.4%</ns2:description><ns2:value>79.77941</ns2:value></ns2:annotationElement><ns2:annotationElement position="970"><ns2:displayCharacter>+</ns2:displayCharacter><ns2:description>C 0.4%; G 0.4%; T 0.4%</ns2:description><ns2:value>0.36764705</ns2:value></ns2:annotationElement><ns2:annotationElement position="971"><ns2:displayCharacter>C</ns2:displayCharacter><ns2:description>C 80.5%</ns2:description><ns2:value>80.51471</ns2:value></ns2:annotationElement><ns2:annotationElement position="972"><ns2:displayCharacter>G</ns2:displayCharacter><ns2:description>G 80.1%; A 0.4%</ns2:description><ns2:value>80.14706</ns2:value></ns2:annotationElement><ns2:annotationElement position="973"><ns2:displayCharacter>C</ns2:displayCharacter><ns2:description>C 80.5%</ns2:description><ns2:value>80.51471</ns2:value></ns2:annotationElement><ns2:annotationElement position="974"><ns2:displayCharacter>A</ns2:displayCharacter><ns2:description>A 80.5%</ns2:description><ns2:value>80.51471</ns2:value></ns2:annotationElement><ns2:annotationElement position="975"><ns2:displayCharacter>A</ns2:displayCharacter><ns2:description>A 80.1%; G 0.4%</ns2:description><ns2:value>80.14706</ns2:value></ns2:annotationElement><ns2:annotationElement position="976"><ns2:displayCharacter>A</ns2:displayCharacter><ns2:description>A 80.5%</ns2:description><ns2:value>80.51471</ns2:value></ns2:annotationElement><ns2:annotationElement position="977"><ns2:displayCharacter>T</ns2:displayCharacter><ns2:description>T 80.5%</ns2:description><ns2:value>80.51471</ns2:value></ns2:annotationElement><ns2:annotationElement position="978"><ns2:displayCharacter>T</ns2:displayCharacter><ns2:description>T 80.1%; A 0.4%</ns2:description><ns2:value>80.14706</ns2:value></ns2:annotationElement><ns2:annotationElement position="979"><ns2:displayCharacter>G</ns2:displayCharacter><ns2:description>G 80.1%; C 0.4%</ns2:description><ns2:value>80.14706</ns2:value></ns2:annotationElement><ns2:annotationElement position="980"><ns2:displayCharacter>C</ns2:displayCharacter><ns2:description>C 80.1%; G 0.4%</ns2:description><ns2:value>80.14706</ns2:value></ns2:annotationElement><ns2:annotationElement position="981"><ns2:displayCharacter>C</ns2:displayCharacter><ns2:description>C 80.1%; A 0.4%</ns2:description><ns2:value>80.14706</ns2:value></ns2:annotationElement><ns2:annotationElement position="982"><ns2:displayCharacter>C</ns2:displayCharacter><ns2:description>C 80.1%; A 0.4%</ns2:description><ns2:value>80.14706</ns2:value></ns2:annotationElement><ns2:annotationElement position="983"><ns2:displayCharacter>A</ns2:displayCharacter><ns2:description>A 80.5%</ns2:description><ns2:value>80.51471</ns2:value></ns2:annotationElement><ns2:annotationElement position="984"><ns2:displayCharacter>A</ns2:displayCharacter><ns2:description>A 80.1%</ns2:description><ns2:value>80.14706</ns2:value></ns2:annotationElement><ns2:annotationElement position="985"><ns2:displayCharacter>T</ns2:displayCharacter><ns2:description>T 80.1%</ns2:description><ns2:value>80.14706</ns2:value></ns2:annotationElement><ns2:annotationElement position="986"><ns2:displayCharacter>G</ns2:displayCharacter><ns2:description>G 80.5%</ns2:description><ns2:value>80.51471</ns2:value></ns2:annotationElement><ns2:annotationElement position="987"><ns2:displayCharacter>T</ns2:displayCharacter><ns2:description>T 80.5%</ns2:description><ns2:value>80.51471</ns2:value></ns2:annotationElement><ns2:annotationElement position="988"><ns2:displayCharacter>C</ns2:displayCharacter><ns2:description>C 80.1%; G 0.4%</ns2:description><ns2:value>80.14706</ns2:value></ns2:annotationElement><ns2:annotationElement position="989"><ns2:displayCharacter>A</ns2:displayCharacter><ns2:description>A 60.3%; G 20.2%</ns2:description><ns2:value>60.294117</ns2:value></ns2:annotationElement><ns2:annotationElement position="990"><ns2:displayCharacter>A</ns2:displayCharacter><ns2:description>A 80.5%</ns2:description><ns2:value>80.51471</ns2:value></ns2:annotationElement><ns2:annotationElement position="991"><ns2:displayCharacter>A</ns2:displayCharacter><ns2:description>A 69.1%; G 11.4%</ns2:description><ns2:value>69.117645</ns2:value></ns2:annotationElement><ns2:annotationElement position="992"><ns2:displayCharacter>A</ns2:displayCharacter><ns2:description>A 80.5%</ns2:description><ns2:value>80.51471</ns2:value></ns2:annotationElement><ns2:annotationElement position="993"><ns2:displayCharacter>A</ns2:displayCharacter><ns2:description>A 64.3%; C 7.4%</ns2:description><ns2:value>64.338234</ns2:value></ns2:annotationElement><ns2:annotationElement position="994"><ns2:displayCharacter>A</ns2:displayCharacter><ns2:description>A 79.8%; C 0.4%</ns2:description><ns2:value>79.77941</ns2:value></ns2:annotationElement><ns2:annotationElement position="995"><ns2:displayCharacter>A</ns2:displayCharacter><ns2:description>A 74.6%; G 5.5%</ns2:description><ns2:value>74.632355</ns2:value></ns2:annotationElement><ns2:annotationElement position="996"><ns2:displayCharacter>A</ns2:displayCharacter><ns2:description>A 73.9%; T 6.6%</ns2:description><ns2:value>73.89706</ns2:value></ns2:annotationElement><ns2:annotationElement position="997"><ns2:displayCharacter>A</ns2:displayCharacter><ns2:description>A 72.1%; C 7.7%; G 0.4%</ns2:description><ns2:value>72.05882</ns2:value></ns2:annotationElement><ns2:annotationElement position="998"><ns2:displayCharacter>C</ns2:displayCharacter><ns2:description>C 64.3%; G 9.2%; A 3.7%</ns2:description><ns2:value>64.338234</ns2:value></ns2:annotationElement><ns2:annotationElement position="999"><ns2:displayCharacter>G</ns2:displayCharacter><ns2:description>G 71.0%; A 0.4%; T 0.4%</ns2:description><ns2:value>70.95588</ns2:value></ns2:annotationElement><ns2:annotationElement position="1000"><ns2:displayCharacter>A</ns2:displayCharacter><ns2:description>A 79.8%; G 0.4%; T 0.4%</ns2:description><ns2:value>79.77941</ns2:value></ns2:annotationElement><ns2:annotationElement position="1001"><ns2:displayCharacter>T</ns2:displayCharacter><ns2:description>T 80.1%; C 0.4%</ns2:description><ns2:value>80.14706</ns2:value></ns2:annotationElement><ns2:annotationElement position="1002"><ns2:displayCharacter>G</ns2:displayCharacter><ns2:description>G 80.1%; A 0.4%</ns2:description><ns2:value>80.14706</ns2:value></ns2:annotationElement><ns2:annotationElement position="1003"><ns2:displayCharacter>A</ns2:displayCharacter><ns2:description>A 80.1%; C 0.4%</ns2:description><ns2:value>80.14706</ns2:value></ns2:annotationElement><ns2:annotationElement position="1004"><ns2:displayCharacter>G</ns2:displayCharacter><ns2:description>G 80.5%</ns2:description><ns2:value>80.51471</ns2:value></ns2:annotationElement><ns2:annotationElement position="1005"><ns2:displayCharacter>G</ns2:displayCharacter><ns2:description>G 80.1%; A 0.4%</ns2:description><ns2:value>80.14706</ns2:value></ns2:annotationElement><ns2:annotationElement position="1006"><ns2:displayCharacter>C</ns2:displayCharacter><ns2:description>C 80.1%; A 0.4%</ns2:description><ns2:value>80.14706</ns2:value></ns2:annotationElement><ns2:annotationElement position="1007"><ns2:displayCharacter>A</ns2:displayCharacter><ns2:description>A 80.1%; G 0.4%</ns2:description><ns2:value>80.14706</ns2:value></ns2:annotationElement><ns2:annotationElement position="1008"><ns2:displayCharacter>+</ns2:displayCharacter><ns2:description>A 0.4%; G 0.4%</ns2:description><ns2:value>0.36764705</ns2:value></ns2:annotationElement><ns2:annotationElement position="1009"><ns2:displayCharacter>G</ns2:displayCharacter><ns2:description>G 79.8%; A 0.4%; C 0.4%</ns2:description><ns2:value>79.77941</ns2:value></ns2:annotationElement><ns2:annotationElement position="1010"><ns2:displayCharacter>C</ns2:displayCharacter><ns2:description>C 80.5%</ns2:description><ns2:value>80.51471</ns2:value></ns2:annotationElement><ns2:annotationElement position="1011"><ns2:displayCharacter>G</ns2:displayCharacter><ns2:description>G 80.5%</ns2:description><ns2:value>80.51471</ns2:value></ns2:annotationElement><ns2:annotationElement position="1012"><ns2:displayCharacter>A</ns2:displayCharacter><ns2:description>A 80.5%</ns2:description><ns2:value>80.51471</ns2:value></ns2:annotationElement><ns2:annotationElement position="1013"><ns2:displayCharacter>A</ns2:displayCharacter><ns2:description>A 80.5%</ns2:description><ns2:value>80.51471</ns2:value></ns2:annotationElement><ns2:annotationElement position="1014"><ns2:displayCharacter>A</ns2:displayCharacter><ns2:description>A 80.5%</ns2:description><ns2:value>80.51471</ns2:value></ns2:annotationElement><ns2:annotationElement position="1015"><ns2:displayCharacter>A</ns2:displayCharacter><ns2:description>A 80.5%</ns2:description><ns2:value>80.51471</ns2:value></ns2:annotationElement><ns2:annotationElement position="1016"><ns2:displayCharacter>G</ns2:displayCharacter><ns2:description>G 80.1%; A 0.4%</ns2:description><ns2:value>80.14706</ns2:value></ns2:annotationElement><ns2:annotationElement position="1017"><ns2:displayCharacter>A</ns2:displayCharacter><ns2:description>A 80.5%</ns2:description><ns2:value>80.51471</ns2:value></ns2:annotationElement><ns2:annotationElement position="1018"><ns2:displayCharacter>A</ns2:displayCharacter><ns2:description>A 80.1%; G 0.4%</ns2:description><ns2:value>80.14706</ns2:value></ns2:annotationElement><ns2:annotationElement position="1019"><ns2:displayCharacter>A</ns2:displayCharacter><ns2:description>A 80.1%; G 0.4%</ns2:description><ns2:value>80.14706</ns2:value></ns2:annotationElement><ns2:annotationElement position="1020"><ns2:displayCharacter>T</ns2:displayCharacter><ns2:description>T 80.1%; G 0.4%</ns2:description><ns2:value>80.14706</ns2:value></ns2:annotationElement><ns2:annotationElement position="1021"><ns2:displayCharacter>A</ns2:displayCharacter><ns2:description>A 80.1%; C 0.4%</ns2:description><ns2:value>80.14706</ns2:value></ns2:annotationElement><ns2:annotationElement position="1022"><ns2:displayCharacter>G</ns2:displayCharacter><ns2:description>G 80.1%; T 0.4%</ns2:description><ns2:value>80.14706</ns2:value></ns2:annotationElement><ns2:annotationElement position="1023"><ns2:displayCharacter>A</ns2:displayCharacter><ns2:description>A 80.5%</ns2:description><ns2:value>80.51471</ns2:value></ns2:annotationElement><ns2:annotationElement position="1024"><ns2:displayCharacter>G</ns2:displayCharacter><ns2:description>G 79.8%; A 0.4%; T 0.4%</ns2:description><ns2:value>79.77941</ns2:value></ns2:annotationElement><ns2:annotationElement position="1025"><ns2:displayCharacter>C</ns2:displayCharacter><ns2:description>C 77.9%; T 2.2%; A 0.4%</ns2:description><ns2:value>77.94118</ns2:value></ns2:annotationElement><ns2:annotationElement position="1026"><ns2:displayCharacter>C</ns2:displayCharacter><ns2:description>C 76.1%; A 3.3%; T 1.1%</ns2:description><ns2:value>76.10294</ns2:value></ns2:annotationElement><ns2:annotationElement position="1027"><ns2:displayCharacter>G</ns2:displayCharacter><ns2:description>G 79.8%; A 0.4%; C 0.4%</ns2:description><ns2:value>79.77941</ns2:value></ns2:annotationElement><ns2:annotationElement position="1028"><ns2:displayCharacter>A</ns2:displayCharacter><ns2:description>A 62.9%; G 17.3%; T 0.4%</ns2:description><ns2:value>62.867645</ns2:value></ns2:annotationElement><ns2:annotationElement position="1029"><ns2:displayCharacter>C</ns2:displayCharacter><ns2:description>C 77.2%; G 3.3%</ns2:description><ns2:value>77.20588</ns2:value></ns2:annotationElement><ns2:annotationElement position="1030"><ns2:displayCharacter>A</ns2:displayCharacter><ns2:description>A 49.6%; G 20.6%; C 10.3%</ns2:description><ns2:value>49.632355</ns2:value></ns2:annotationElement><ns2:annotationElement position="1031"><ns2:displayCharacter>G</ns2:displayCharacter><ns2:description>G 79.8%; T 0.4%</ns2:description><ns2:value>79.77941</ns2:value></ns2:annotationElement><ns2:annotationElement position="1032"><ns2:displayCharacter>T</ns2:displayCharacter><ns2:description>T 71.0%; C 3.7%</ns2:description><ns2:value>70.95588</ns2:value></ns2:annotationElement><ns2:annotationElement position="1033"><ns2:displayCharacter>G</ns2:displayCharacter><ns2:description>G 60.7%; C 12.9%; A 1.1%</ns2:description><ns2:value>60.661766</ns2:value></ns2:annotationElement><ns2:annotationElement position="1034"><ns2:displayCharacter>C</ns2:displayCharacter><ns2:description>C 64.0%; G 0.7%; A 0.4%</ns2:description><ns2:value>63.97059</ns2:value></ns2:annotationElement><ns2:annotationElement position="1035"><ns2:displayCharacter>C</ns2:displayCharacter><ns2:description>C 53.7%; A 14.0%; T 8.5%; G 0.4%</ns2:description><ns2:value>53.67647</ns2:value></ns2:annotationElement><ns2:annotationElement position="1036"><ns2:displayCharacter>T</ns2:displayCharacter><ns2:description>T 47.8%; C 7.4%; G 6.3%; A 3.7%</ns2:description><ns2:value>47.794117</ns2:value></ns2:annotationElement><ns2:annotationElement position="1037"><ns2:displayCharacter>A</ns2:displayCharacter><ns2:description>A 27.9%; T 24.6%; C 16.5%</ns2:description><ns2:value>27.941177</ns2:value></ns2:annotationElement><ns2:annotationElement position="1038"><ns2:displayCharacter>T</ns2:displayCharacter><ns2:description>T 17.3%; C 3.3%; A 0.4%</ns2:description><ns2:value>17.279411</ns2:value></ns2:annotationElement><ns2:annotationElement position="1039"><ns2:displayCharacter>A</ns2:displayCharacter><ns2:description>A 12.9%; T 12.1%; C 4.4%; G 0.7%</ns2:description><ns2:value>12.867647</ns2:value></ns2:annotationElement><ns2:annotationElement position="1040"><ns2:displayCharacter>A</ns2:displayCharacter><ns2:description>A 19.5%; T 10.3%; C 9.2%; G 2.2%</ns2:description><ns2:value>19.485294</ns2:value></ns2:annotationElement><ns2:annotationElement position="1041"><ns2:displayCharacter>T</ns2:displayCharacter><ns2:description>T 37.5%; G 32.7%; C 1.5%</ns2:description><ns2:value>37.5</ns2:value></ns2:annotationElement><ns2:annotationElement position="1042"><ns2:displayCharacter>T</ns2:displayCharacter><ns2:description>T 47.4%; G 23.5%; C 5.9%; A 2.2%</ns2:description><ns2:value>47.42647</ns2:value></ns2:annotationElement><ns2:annotationElement position="1043"><ns2:displayCharacter>G</ns2:displayCharacter><ns2:description>G 79.0%; T 0.7%</ns2:description><ns2:value>79.04412</ns2:value></ns2:annotationElement><ns2:annotationElement position="1044"><ns2:displayCharacter>C</ns2:displayCharacter><ns2:description>C 59.6%; G 11.8%; T 8.1%; A 1.1%</ns2:description><ns2:value>59.558823</ns2:value></ns2:annotationElement><ns2:annotationElement position="1045"><ns2:displayCharacter>A</ns2:displayCharacter><ns2:description>A 75.0%; G 4.4%; T 1.1%</ns2:description><ns2:value>75.0</ns2:value></ns2:annotationElement><ns2:annotationElement position="1046"><ns2:displayCharacter>T</ns2:displayCharacter><ns2:description>T 78.3%; C 1.1%; A 0.7%; G 0.4%</ns2:description><ns2:value>78.30882</ns2:value></ns2:annotationElement><ns2:annotationElement position="1047"><ns2:displayCharacter>T</ns2:displayCharacter><ns2:description>T 69.5%; G 10.7%; A 0.4%</ns2:description><ns2:value>69.48529</ns2:value></ns2:annotationElement><ns2:annotationElement position="1048"><ns2:displayCharacter>G</ns2:displayCharacter><ns2:description>G 77.9%; T 1.5%; C 0.7%; A 0.4%</ns2:description><ns2:value>77.94118</ns2:value></ns2:annotationElement><ns2:annotationElement position="1049"><ns2:displayCharacter>T</ns2:displayCharacter><ns2:description>T 66.9%; C 12.1%; G 1.5%</ns2:description><ns2:value>66.911766</ns2:value></ns2:annotationElement><ns2:annotationElement position="1050"><ns2:displayCharacter>C</ns2:displayCharacter><ns2:description>C 72.1%; T 7.4%; G 1.1%</ns2:description><ns2:value>72.05882</ns2:value></ns2:annotationElement><ns2:annotationElement position="1051"><ns2:displayCharacter>G</ns2:displayCharacter><ns2:description>G 75.7%; T 4.0%; C 0.7%</ns2:description><ns2:value>75.73529</ns2:value></ns2:annotationElement><ns2:annotationElement position="1052"><ns2:displayCharacter>T</ns2:displayCharacter><ns2:description>T 79.0%; G 1.1%; A 0.4%</ns2:description><ns2:value>79.04412</ns2:value></ns2:annotationElement><ns2:annotationElement position="1053"><ns2:displayCharacter>T</ns2:displayCharacter><ns2:description>T 47.8%; A 31.6%; C 1.1%</ns2:description><ns2:value>47.794117</ns2:value></ns2:annotationElement><ns2:annotationElement position="1054"><ns2:displayCharacter>T</ns2:displayCharacter><ns2:description>T 80.1%; G 0.4%</ns2:description><ns2:value>80.14706</ns2:value></ns2:annotationElement><ns2:annotationElement position="1055"><ns2:displayCharacter>T</ns2:displayCharacter><ns2:description>T 79.4%; C 0.7%; G 0.4%</ns2:description><ns2:value>79.411766</ns2:value></ns2:annotationElement><ns2:annotationElement position="1056"><ns2:displayCharacter>C</ns2:displayCharacter><ns2:description>C 77.9%; A 0.7%; T 0.4%</ns2:description><ns2:value>77.94118</ns2:value></ns2:annotationElement><ns2:annotationElement position="1057"><ns2:displayCharacter>A</ns2:displayCharacter><ns2:description>A 79.8%; C 0.4%; G 0.4%</ns2:description><ns2:value>79.77941</ns2:value></ns2:annotationElement><ns2:annotationElement position="1058"><ns2:displayCharacter>A</ns2:displayCharacter><ns2:description>A 79.4%; T 0.7%; C 0.4%</ns2:description><ns2:value>79.411766</ns2:value></ns2:annotationElement><ns2:annotationElement position="1059"><ns2:displayCharacter>T</ns2:displayCharacter><ns2:description>T 79.4%; G 0.7%; A 0.4%</ns2:description><ns2:value>79.411766</ns2:value></ns2:annotationElement><ns2:annotationElement position="1060"><ns2:displayCharacter>G</ns2:displayCharacter><ns2:description>G 80.1%; A 0.4%</ns2:description><ns2:value>80.14706</ns2:value></ns2:annotationElement><ns2:annotationElement position="1061"><ns2:displayCharacter>G</ns2:displayCharacter><ns2:description>G 80.5%</ns2:description><ns2:value>80.51471</ns2:value></ns2:annotationElement><ns2:annotationElement position="1062"><ns2:displayCharacter>G</ns2:displayCharacter><ns2:description>G 80.5%</ns2:description><ns2:value>80.51471</ns2:value></ns2:annotationElement><ns2:annotationElement position="1063"><ns2:displayCharacter>G</ns2:displayCharacter><ns2:description>G 80.1%; A 0.4%</ns2:description><ns2:value>80.14706</ns2:value></ns2:annotationElement><ns2:annotationElement position="1064"><ns2:displayCharacter>G</ns2:displayCharacter><ns2:description>G 79.8%; A 0.7%</ns2:description><ns2:value>79.77941</ns2:value></ns2:annotationElement><ns2:annotationElement position="1065"><ns2:displayCharacter>A</ns2:displayCharacter><ns2:description>A 77.6%; T 2.9%</ns2:description><ns2:value>77.57353</ns2:value></ns2:annotationElement><ns2:annotationElement position="1066"><ns2:displayCharacter>T</ns2:displayCharacter><ns2:description>T 79.8%; A 0.7%</ns2:description><ns2:value>79.77941</ns2:value></ns2:annotationElement><ns2:annotationElement position="1067"><ns2:displayCharacter>A</ns2:displayCharacter><ns2:description>A 80.1%; T 0.4%</ns2:description><ns2:value>80.14706</ns2:value></ns2:annotationElement><ns2:annotationElement position="1068"><ns2:displayCharacter>T</ns2:displayCharacter><ns2:description>T 68.0%; C 12.1%; A 0.4%</ns2:description><ns2:value>68.01471</ns2:value></ns2:annotationElement><ns2:annotationElement position="1069"><ns2:displayCharacter>T</ns2:displayCharacter><ns2:description>T 73.2%; C 7.0%; A 0.4%</ns2:description><ns2:value>73.161766</ns2:value></ns2:annotationElement><ns2:annotationElement position="1070"><ns2:displayCharacter>T</ns2:displayCharacter><ns2:description>T 66.9%; C 13.2%; A 0.4%</ns2:description><ns2:value>66.911766</ns2:value></ns2:annotationElement><ns2:annotationElement position="1071"><ns2:displayCharacter>A</ns2:displayCharacter><ns2:description>A 80.1%; G 0.4%</ns2:description><ns2:value>80.14706</ns2:value></ns2:annotationElement><ns2:annotationElement position="1072"><ns2:displayCharacter>A</ns2:displayCharacter><ns2:description>A 79.8%; C 0.4%</ns2:description><ns2:value>79.77941</ns2:value></ns2:annotationElement><ns2:annotationElement position="1073"><ns2:displayCharacter>A</ns2:displayCharacter><ns2:description>A 78.3%; T 1.8%; G 0.4%</ns2:description><ns2:value>78.30882</ns2:value></ns2:annotationElement><ns2:annotationElement position="1074"><ns2:displayCharacter>C</ns2:displayCharacter><ns2:description>C 78.3%; A 1.8%; G 0.4%</ns2:description><ns2:value>78.30882</ns2:value></ns2:annotationElement><ns2:annotationElement position="1075"><ns2:displayCharacter>C</ns2:displayCharacter><ns2:description>C 80.1%; A 0.4%</ns2:description><ns2:value>80.14706</ns2:value></ns2:annotationElement><ns2:annotationElement position="1076"><ns2:displayCharacter>C</ns2:displayCharacter><ns2:description>C 80.1%; A 0.4%</ns2:description><ns2:value>80.14706</ns2:value></ns2:annotationElement><ns2:annotationElement position="1077"><ns2:displayCharacter>A</ns2:displayCharacter><ns2:description>A 80.1%; T 0.4%</ns2:description><ns2:value>80.14706</ns2:value></ns2:annotationElement><ns2:annotationElement position="1078"><ns2:displayCharacter>T</ns2:displayCharacter><ns2:description>T 80.1%; C 0.4%</ns2:description><ns2:value>80.14706</ns2:value></ns2:annotationElement><ns2:annotationElement position="1079"><ns2:displayCharacter>C</ns2:displayCharacter><ns2:description>C 80.5%</ns2:description><ns2:value>80.51471</ns2:value></ns2:annotationElement><ns2:annotationElement position="1080"><ns2:displayCharacter>C</ns2:displayCharacter><ns2:description>C 79.4%; A 0.4%; G 0.4%; T 0.4%</ns2:description><ns2:value>79.411766</ns2:value></ns2:annotationElement><ns2:annotationElement position="1081"><ns2:displayCharacter>+</ns2:displayCharacter><ns2:description>A 0.4%; T 0.4%</ns2:description><ns2:value>0.36764705</ns2:value></ns2:annotationElement><ns2:annotationElement position="1082"><ns2:displayCharacter>A</ns2:displayCharacter><ns2:description>A 80.5%</ns2:description><ns2:value>80.51471</ns2:value></ns2:annotationElement><ns2:annotationElement position="1083"><ns2:displayCharacter>A</ns2:displayCharacter><ns2:description>A 79.8%; G 0.4%; T 0.4%</ns2:description><ns2:value>79.77941</ns2:value></ns2:annotationElement><ns2:annotationElement position="1084"><ns2:displayCharacter>A</ns2:displayCharacter><ns2:description>A 54.8%; T 18.7%; C 7.0%</ns2:description><ns2:value>54.77941</ns2:value></ns2:annotationElement><ns2:annotationElement position="1085"><ns2:displayCharacter>A</ns2:displayCharacter><ns2:description>A 79.8%; T 0.7%</ns2:description><ns2:value>79.77941</ns2:value></ns2:annotationElement><ns2:annotationElement position="1086"><ns2:displayCharacter>T</ns2:displayCharacter><ns2:description>T 80.5%</ns2:description><ns2:value>80.51471</ns2:value></ns2:annotationElement><ns2:annotationElement position="1087"><ns2:displayCharacter>C</ns2:displayCharacter><ns2:description>C 80.5%</ns2:description><ns2:value>80.51471</ns2:value></ns2:annotationElement><ns2:annotationElement position="1088"><ns2:displayCharacter>G</ns2:displayCharacter><ns2:description>G 80.5%</ns2:description><ns2:value>80.51471</ns2:value></ns2:annotationElement><ns2:annotationElement position="1089"><ns2:displayCharacter>A</ns2:displayCharacter><ns2:description>A 80.1%; T 0.4%</ns2:description><ns2:value>80.14706</ns2:value></ns2:annotationElement><ns2:annotationElement position="1090"><ns2:displayCharacter>G</ns2:displayCharacter><ns2:description>G 80.5%</ns2:description><ns2:value>80.51471</ns2:value></ns2:annotationElement><ns2:annotationElement position="1091"><ns2:displayCharacter>T</ns2:displayCharacter><ns2:description>T 79.0%; A 1.1%; C 0.4%</ns2:description><ns2:value>79.04412</ns2:value></ns2:annotationElement><ns2:annotationElement position="1092"><ns2:displayCharacter>A</ns2:displayCharacter><ns2:description>A 80.5%</ns2:description><ns2:value>80.51471</ns2:value></ns2:annotationElement><ns2:annotationElement position="1093"><ns2:displayCharacter>A</ns2:displayCharacter><ns2:description>A 72.1%; T 7.4%; C 0.4%; G 0.4%</ns2:description><ns2:value>72.05882</ns2:value></ns2:annotationElement><ns2:annotationElement position="1094"><ns2:displayCharacter>C</ns2:displayCharacter><ns2:description>C 79.8%; A 0.4%</ns2:description><ns2:value>79.77941</ns2:value></ns2:annotationElement><ns2:annotationElement position="1095"><ns2:displayCharacter>A</ns2:displayCharacter><ns2:description>A 69.5%; T 8.5%; C 2.2%</ns2:description><ns2:value>69.48529</ns2:value></ns2:annotationElement><ns2:annotationElement position="1096"><ns2:displayCharacter>A</ns2:displayCharacter><ns2:description>A 79.8%; T 0.4%</ns2:description><ns2:value>79.77941</ns2:value></ns2:annotationElement><ns2:annotationElement position="1097"><ns2:displayCharacter>T</ns2:displayCharacter><ns2:description>T 79.8%</ns2:description><ns2:value>79.77941</ns2:value></ns2:annotationElement><ns2:annotationElement position="1098"><ns2:displayCharacter>T</ns2:displayCharacter><ns2:description>T 79.8%; G 0.4%</ns2:description><ns2:value>79.77941</ns2:value></ns2:annotationElement><ns2:annotationElement position="1099"><ns2:displayCharacter>G</ns2:displayCharacter><ns2:description>G 79.8%</ns2:description><ns2:value>79.77941</ns2:value></ns2:annotationElement><ns2:annotationElement position="1100"><ns2:displayCharacter>G</ns2:displayCharacter><ns2:description>G 80.1%</ns2:description><ns2:value>80.14706</ns2:value></ns2:annotationElement><ns2:annotationElement position="1101"><ns2:displayCharacter>A</ns2:displayCharacter><ns2:description>A 80.1%</ns2:description><ns2:value>80.14706</ns2:value></ns2:annotationElement><ns2:annotationElement position="1102"><ns2:displayCharacter>G</ns2:displayCharacter><ns2:description>G 79.8%</ns2:description><ns2:value>79.77941</ns2:value></ns2:annotationElement><ns2:annotationElement position="1103"><ns2:displayCharacter>G</ns2:displayCharacter><ns2:description>G 80.5%</ns2:description><ns2:value>80.51471</ns2:value></ns2:annotationElement><ns2:annotationElement position="1104"><ns2:displayCharacter>A</ns2:displayCharacter><ns2:description>A 79.8%; G 0.4%; T 0.4%</ns2:description><ns2:value>79.77941</ns2:value></ns2:annotationElement><ns2:annotationElement position="1105"><ns2:displayCharacter>C</ns2:displayCharacter><ns2:description>C 80.1%; A 0.4%</ns2:description><ns2:value>80.14706</ns2:value></ns2:annotationElement><ns2:annotationElement position="1106"><ns2:displayCharacter>A</ns2:displayCharacter><ns2:description>A 80.5%</ns2:description><ns2:value>80.51471</ns2:value></ns2:annotationElement><ns2:annotationElement position="1107"><ns2:displayCharacter>A</ns2:displayCharacter><ns2:description>A 80.1%; G 0.4%</ns2:description><ns2:value>80.14706</ns2:value></ns2:annotationElement><ns2:annotationElement position="1108"><ns2:displayCharacter>G</ns2:displayCharacter><ns2:description>G 80.1%; T 0.4%</ns2:description><ns2:value>80.14706</ns2:value></ns2:annotationElement><ns2:annotationElement position="1109"><ns2:displayCharacter>T</ns2:displayCharacter><ns2:description>T 80.5%</ns2:description><ns2:value>80.51471</ns2:value></ns2:annotationElement><ns2:annotationElement position="1110"><ns2:displayCharacter>C</ns2:displayCharacter><ns2:description>C 80.1%; T 0.4%</ns2:description><ns2:value>80.14706</ns2:value></ns2:annotationElement><ns2:annotationElement position="1111"><ns2:displayCharacter>T</ns2:displayCharacter><ns2:description>T 80.5%</ns2:description><ns2:value>80.51471</ns2:value></ns2:annotationElement><ns2:annotationElement position="1112"><ns2:displayCharacter>G</ns2:displayCharacter><ns2:description>G 80.5%</ns2:description><ns2:value>80.51471</ns2:value></ns2:annotationElement><ns2:annotationElement position="1113"><ns2:displayCharacter>G</ns2:displayCharacter><ns2:description>G 80.5%</ns2:description><ns2:value>80.51471</ns2:value></ns2:annotationElement><ns2:annotationElement position="1114"><ns2:displayCharacter>T</ns2:displayCharacter><ns2:description>T 79.8%; C 0.4%</ns2:description><ns2:value>79.77941</ns2:value></ns2:annotationElement><ns2:annotationElement position="1115"><ns2:displayCharacter>G</ns2:displayCharacter><ns2:description>G 80.1%; T 0.4%</ns2:description><ns2:value>80.14706</ns2:value></ns2:annotationElement><ns2:annotationElement position="1116"><ns2:displayCharacter>C</ns2:displayCharacter><ns2:description>C 80.1%; G 0.4%</ns2:description><ns2:value>80.14706</ns2:value></ns2:annotationElement><ns2:annotationElement position="1117"><ns2:displayCharacter>C</ns2:displayCharacter><ns2:description>C 80.1%; T 0.4%</ns2:description><ns2:value>80.14706</ns2:value></ns2:annotationElement><ns2:annotationElement position="1118"><ns2:displayCharacter>A</ns2:displayCharacter><ns2:description>A 80.5%; C 0.4%</ns2:description><ns2:value>80.51471</ns2:value></ns2:annotationElement><ns2:annotationElement position="1119"><ns2:displayCharacter>G</ns2:displayCharacter><ns2:description>G 80.1%; A 0.4%; C 0.4%</ns2:description><ns2:value>80.14706</ns2:value></ns2:annotationElement><ns2:annotationElement position="1120"><ns2:displayCharacter>C</ns2:displayCharacter><ns2:description>C 80.5%; T 0.4%</ns2:description><ns2:value>80.51471</ns2:value></ns2:annotationElement><ns2:annotationElement position="1121"><ns2:displayCharacter>A</ns2:displayCharacter><ns2:description>A 80.5%; T 0.4%</ns2:description><ns2:value>80.51471</ns2:value></ns2:annotationElement><ns2:annotationElement position="1122"><ns2:displayCharacter>C</ns2:displayCharacter><ns2:description>C 80.9%</ns2:description><ns2:value>80.882355</ns2:value></ns2:annotationElement><ns2:annotationElement position="1123"><ns2:displayCharacter>C</ns2:displayCharacter><ns2:description>C 80.5%; T 0.4%</ns2:description><ns2:value>80.51471</ns2:value></ns2:annotationElement><ns2:annotationElement position="1124"><ns2:displayCharacter>C</ns2:displayCharacter><ns2:description>C 79.8%; G 0.4%</ns2:description><ns2:value>79.77941</ns2:value></ns2:annotationElement><ns2:annotationElement position="1125"><ns2:displayCharacter>G</ns2:displayCharacter><ns2:description>G 79.8%; C 0.4%</ns2:description><ns2:value>79.77941</ns2:value></ns2:annotationElement><ns2:annotationElement position="1126"><ns2:displayCharacter>C</ns2:displayCharacter><ns2:description>C 80.5%; G 0.7%</ns2:description><ns2:value>80.51471</ns2:value></ns2:annotationElement><ns2:annotationElement position="1127"><ns2:displayCharacter>G</ns2:displayCharacter><ns2:description>G 80.5%; C 0.4%</ns2:description><ns2:value>80.51471</ns2:value></ns2:annotationElement><ns2:annotationElement position="1128"><ns2:displayCharacter>G</ns2:displayCharacter><ns2:description>G 80.5%; C 0.4%; T 0.4%</ns2:description><ns2:value>80.51471</ns2:value></ns2:annotationElement><ns2:annotationElement position="1129"><ns2:displayCharacter>T</ns2:displayCharacter><ns2:description>T 80.5%; A 0.4%; G 0.4%</ns2:description><ns2:value>80.51471</ns2:value></ns2:annotationElement><ns2:annotationElement position="1130"><ns2:displayCharacter>A</ns2:displayCharacter><ns2:description>A 81.3%; T 0.4%</ns2:description><ns2:value>81.25</ns2:value></ns2:annotationElement><ns2:annotationElement position="1131"><ns2:displayCharacter>A</ns2:displayCharacter><ns2:description>A 81.3%; T 0.4%</ns2:description><ns2:value>81.25</ns2:value></ns2:annotationElement><ns2:annotationElement position="1132"><ns2:displayCharacter>T</ns2:displayCharacter><ns2:description>T 81.3%; A 0.4%</ns2:description><ns2:value>81.25</ns2:value></ns2:annotationElement><ns2:annotationElement position="1133"><ns2:displayCharacter>T</ns2:displayCharacter><ns2:description>T 81.3%; C 0.4%</ns2:description><ns2:value>81.25</ns2:value></ns2:annotationElement><ns2:annotationElement position="1134"><ns2:displayCharacter>C</ns2:displayCharacter><ns2:description>C 81.3%; T 0.4%</ns2:description><ns2:value>81.25</ns2:value></ns2:annotationElement><ns2:annotationElement position="1135"><ns2:displayCharacter>C</ns2:displayCharacter><ns2:description>C 80.9%; A 0.4%</ns2:description><ns2:value>80.882355</ns2:value></ns2:annotationElement><ns2:annotationElement position="1136"><ns2:displayCharacter>A</ns2:displayCharacter><ns2:description>A 80.5%; C 0.7%; G 0.4%</ns2:description><ns2:value>80.51471</ns2:value></ns2:annotationElement><ns2:annotationElement position="1137"><ns2:displayCharacter>G</ns2:displayCharacter><ns2:description>G 80.9%; A 0.4%</ns2:description><ns2:value>80.882355</ns2:value></ns2:annotationElement><ns2:annotationElement position="1138"><ns2:displayCharacter>C</ns2:displayCharacter><ns2:description>C 80.5%; G 1.1%</ns2:description><ns2:value>80.51471</ns2:value></ns2:annotationElement><ns2:annotationElement position="1139"><ns2:displayCharacter>T</ns2:displayCharacter><ns2:description>T 80.5%; C 0.7%; A 0.4%</ns2:description><ns2:value>80.51471</ns2:value></ns2:annotationElement><ns2:annotationElement position="1140"><ns2:displayCharacter>C</ns2:displayCharacter><ns2:description>C 80.9%; T 0.7%</ns2:description><ns2:value>80.882355</ns2:value></ns2:annotationElement><ns2:annotationElement position="1141"><ns2:displayCharacter>C</ns2:displayCharacter><ns2:description>C 81.3%; G 0.4%</ns2:description><ns2:value>81.25</ns2:value></ns2:annotationElement><ns2:annotationElement position="1142"><ns2:displayCharacter>A</ns2:displayCharacter><ns2:description>A 80.5%; C 0.7%; G 0.4%</ns2:description><ns2:value>80.51471</ns2:value></ns2:annotationElement><ns2:annotationElement position="1143"><ns2:displayCharacter>A</ns2:displayCharacter><ns2:description>A 81.6%</ns2:description><ns2:value>81.617645</ns2:value></ns2:annotationElement><ns2:annotationElement position="1144"><ns2:displayCharacter>A</ns2:displayCharacter><ns2:description>A 81.3%; T 0.4%</ns2:description><ns2:value>81.25</ns2:value></ns2:annotationElement><ns2:annotationElement position="1145"><ns2:displayCharacter>A</ns2:displayCharacter><ns2:description>A 80.9%; G 0.7%</ns2:description><ns2:value>80.882355</ns2:value></ns2:annotationElement><ns2:annotationElement position="1146"><ns2:displayCharacter>G</ns2:displayCharacter><ns2:description>G 80.9%; C 0.4%</ns2:description><ns2:value>80.882355</ns2:value></ns2:annotationElement><ns2:annotationElement position="1147"><ns2:displayCharacter>C</ns2:displayCharacter><ns2:description>C 81.3%; T 0.4%</ns2:description><ns2:value>81.25</ns2:value></ns2:annotationElement><ns2:annotationElement position="1148"><ns2:displayCharacter>G</ns2:displayCharacter><ns2:description>G 80.9%; A 0.7%</ns2:description><ns2:value>80.882355</ns2:value></ns2:annotationElement><ns2:annotationElement position="1149"><ns2:displayCharacter>T</ns2:displayCharacter><ns2:description>T 81.6%</ns2:description><ns2:value>81.617645</ns2:value></ns2:annotationElement><ns2:annotationElement position="1150"><ns2:displayCharacter>A</ns2:displayCharacter><ns2:description>A 82.7%; T 0.4%</ns2:description><ns2:value>82.72059</ns2:value></ns2:annotationElement><ns2:annotationElement position="1151"><ns2:displayCharacter>T</ns2:displayCharacter><ns2:description>T 83.1%</ns2:description><ns2:value>83.088234</ns2:value></ns2:annotationElement><ns2:annotationElement position="1152"><ns2:displayCharacter>A</ns2:displayCharacter><ns2:description>A 83.1%</ns2:description><ns2:value>83.088234</ns2:value></ns2:annotationElement><ns2:annotationElement position="1153"><ns2:displayCharacter>T</ns2:displayCharacter><ns2:description>T 82.4%; A 0.4%; C 0.4%</ns2:description><ns2:value>82.35294</ns2:value></ns2:annotationElement><ns2:annotationElement position="1154"><ns2:displayCharacter>C</ns2:displayCharacter><ns2:description>C 0.4%</ns2:description><ns2:value>0.36764705</ns2:value></ns2:annotationElement><ns2:annotationElement position="1155"><ns2:displayCharacter>T</ns2:displayCharacter><ns2:description>T 0.4%</ns2:description><ns2:value>0.36764705</ns2:value></ns2:annotationElement><ns2:annotationElement position="1156"><ns2:displayCharacter>G</ns2:displayCharacter><ns2:description>G 0.4%</ns2:description><ns2:value>0.36764705</ns2:value></ns2:annotationElement><ns2:annotationElement position="1157"><ns2:displayCharacter>T</ns2:displayCharacter><ns2:description>T 0.4%</ns2:description><ns2:value>0.36764705</ns2:value></ns2:annotationElement><ns2:annotationElement position="1158"><ns2:displayCharacter>C</ns2:displayCharacter><ns2:description>C 0.4%</ns2:description><ns2:value>0.36764705</ns2:value></ns2:annotationElement><ns2:annotationElement position="1159"><ns2:displayCharacter>A</ns2:displayCharacter><ns2:description>A 0.4%</ns2:description><ns2:value>0.36764705</ns2:value></ns2:annotationElement><ns2:annotationElement position="1160"><ns2:displayCharacter>T</ns2:displayCharacter><ns2:description>T 82.4%; A 0.7%</ns2:description><ns2:value>82.35294</ns2:value></ns2:annotationElement><ns2:annotationElement position="1161"><ns2:displayCharacter>A</ns2:displayCharacter><ns2:description>A 82.7%; C 0.4%</ns2:description><ns2:value>82.72059</ns2:value></ns2:annotationElement><ns2:annotationElement position="1162"><ns2:displayCharacter>A</ns2:displayCharacter><ns2:description>A 82.0%; T 0.7%; C 0.4%</ns2:description><ns2:value>81.98529</ns2:value></ns2:annotationElement><ns2:annotationElement position="1163"><ns2:displayCharacter>T</ns2:displayCharacter><ns2:description>T 82.4%; G 0.7%</ns2:description><ns2:value>82.35294</ns2:value></ns2:annotationElement><ns2:annotationElement position="1164"><ns2:displayCharacter>G</ns2:displayCharacter><ns2:description>G 82.0%; C 0.7%; A 0.4%</ns2:description><ns2:value>81.98529</ns2:value></ns2:annotationElement><ns2:annotationElement position="1165"><ns2:displayCharacter>C</ns2:displayCharacter><ns2:description>C 82.4%; T 0.7%</ns2:description><ns2:value>82.35294</ns2:value></ns2:annotationElement><ns2:annotationElement position="1166"><ns2:displayCharacter>T</ns2:displayCharacter><ns2:description>T 82.0%; G 1.1%</ns2:description><ns2:value>81.98529</ns2:value></ns2:annotationElement><ns2:annotationElement position="1167"><ns2:displayCharacter>G</ns2:displayCharacter><ns2:description>G 82.0%; T 0.7%; A 0.4%</ns2:description><ns2:value>81.98529</ns2:value></ns2:annotationElement><ns2:annotationElement position="1168"><ns2:displayCharacter>T</ns2:displayCharacter><ns2:description>T 83.1%</ns2:description><ns2:value>83.088234</ns2:value></ns2:annotationElement><ns2:annotationElement position="1169"><ns2:displayCharacter>T</ns2:displayCharacter><ns2:description>T 82.4%; G 0.7%</ns2:description><ns2:value>82.35294</ns2:value></ns2:annotationElement><ns2:annotationElement position="1170"><ns2:displayCharacter>G</ns2:displayCharacter><ns2:description>G 82.0%; C 0.7%; T 0.4%</ns2:description><ns2:value>81.98529</ns2:value></ns2:annotationElement><ns2:annotationElement position="1171"><ns2:displayCharacter>C</ns2:displayCharacter><ns2:description>C 82.4%; T 0.7%</ns2:description><ns2:value>82.35294</ns2:value></ns2:annotationElement><ns2:annotationElement position="1172"><ns2:displayCharacter>T</ns2:displayCharacter><ns2:description>T 82.0%; G 0.7%; C 0.4%</ns2:description><ns2:value>81.98529</ns2:value></ns2:annotationElement><ns2:annotationElement position="1173"><ns2:displayCharacter>G</ns2:displayCharacter><ns2:description>G 82.0%; T 1.1%</ns2:description><ns2:value>81.98529</ns2:value></ns2:annotationElement><ns2:annotationElement position="1174"><ns2:displayCharacter>T</ns2:displayCharacter><ns2:description>T 83.1%</ns2:description><ns2:value>83.088234</ns2:value></ns2:annotationElement><ns2:annotationElement position="1175"><ns2:displayCharacter>T</ns2:displayCharacter><ns2:description>T 80.9%; A 1.5%; C 0.4%</ns2:description><ns2:value>80.882355</ns2:value></ns2:annotationElement><ns2:annotationElement position="1176"><ns2:displayCharacter>A</ns2:displayCharacter><ns2:description>A 82.7%; T 0.4%</ns2:description><ns2:value>82.72059</ns2:value></ns2:annotationElement><ns2:annotationElement position="1177"><ns2:displayCharacter>A</ns2:displayCharacter><ns2:description>A 81.6%; G 0.4%</ns2:description><ns2:value>81.617645</ns2:value></ns2:annotationElement><ns2:annotationElement position="1178"><ns2:displayCharacter>A</ns2:displayCharacter><ns2:description>A 80.1%; G 0.7%</ns2:description><ns2:value>80.14706</ns2:value></ns2:annotationElement><ns2:annotationElement position="1179"><ns2:displayCharacter>G</ns2:displayCharacter><ns2:description>G 82.7%; A 0.4%</ns2:description><ns2:value>82.72059</ns2:value></ns2:annotationElement><ns2:annotationElement position="1180"><ns2:displayCharacter>G</ns2:displayCharacter><ns2:description>G 83.1%</ns2:description><ns2:value>83.088234</ns2:value></ns2:annotationElement><ns2:annotationElement position="1181"><ns2:displayCharacter>G</ns2:displayCharacter><ns2:description>G 82.0%; T 1.1%</ns2:description><ns2:value>81.98529</ns2:value></ns2:annotationElement><ns2:annotationElement position="1182"><ns2:displayCharacter>T</ns2:displayCharacter><ns2:description>T 83.1%</ns2:description><ns2:value>83.088234</ns2:value></ns2:annotationElement><ns2:annotationElement position="1183"><ns2:displayCharacter>T</ns2:displayCharacter><ns2:description>T 82.0%; C 1.1%</ns2:description><ns2:value>81.98529</ns2:value></ns2:annotationElement><ns2:annotationElement position="1184"><ns2:displayCharacter>C</ns2:displayCharacter><ns2:description>C 82.0%; G 1.1%</ns2:description><ns2:value>81.98529</ns2:value></ns2:annotationElement><ns2:annotationElement position="1185"><ns2:displayCharacter>G</ns2:displayCharacter><ns2:description>G 81.6%; T 1.1%; A 0.4%</ns2:description><ns2:value>81.617645</ns2:value></ns2:annotationElement><ns2:annotationElement position="1186"><ns2:displayCharacter>T</ns2:displayCharacter><ns2:description>T 82.0%; A 1.1%</ns2:description><ns2:value>81.98529</ns2:value></ns2:annotationElement><ns2:annotationElement position="1187"><ns2:displayCharacter>A</ns2:displayCharacter><ns2:description>A 81.6%; G 1.5%</ns2:description><ns2:value>81.617645</ns2:value></ns2:annotationElement><ns2:annotationElement position="1188"><ns2:displayCharacter>G</ns2:displayCharacter><ns2:description>G 80.1%; T 1.5%; A 1.1%; N 0.4%</ns2:description><ns2:value>80.14706</ns2:value></ns2:annotationElement><ns2:annotationElement position="1189"><ns2:displayCharacter>T</ns2:displayCharacter><ns2:description>T 82.7%; G 0.4%</ns2:description><ns2:value>82.72059</ns2:value></ns2:annotationElement><ns2:annotationElement position="1190"><ns2:displayCharacter>T</ns2:displayCharacter><ns2:description>T 81.6%; G 0.7%; A 0.4%; C 0.4%</ns2:description><ns2:value>81.617645</ns2:value></ns2:annotationElement><ns2:annotationElement position="1191"><ns2:displayCharacter>G</ns2:displayCharacter><ns2:description>G 82.0%; A 1.1%</ns2:description><ns2:value>81.98529</ns2:value></ns2:annotationElement><ns2:annotationElement position="1192"><ns2:displayCharacter>A</ns2:displayCharacter><ns2:description>A 82.4%; C 0.4%; T 0.4%</ns2:description><ns2:value>82.35294</ns2:value></ns2:annotationElement><ns2:annotationElement position="1193"><ns2:displayCharacter>A</ns2:displayCharacter><ns2:description>A 82.0%; G 0.7%</ns2:description><ns2:value>81.98529</ns2:value></ns2:annotationElement><ns2:annotationElement position="1194"><ns2:displayCharacter>T</ns2:displayCharacter><ns2:description>T 58.5%; C 24.6%</ns2:description><ns2:value>58.455883</ns2:value></ns2:annotationElement><ns2:annotationElement position="1195"><ns2:displayCharacter>T</ns2:displayCharacter><ns2:description>T 83.1%</ns2:description><ns2:value>83.088234</ns2:value></ns2:annotationElement><ns2:annotationElement position="1196"><ns2:displayCharacter>G</ns2:displayCharacter><ns2:description>G 83.1%</ns2:description><ns2:value>83.088234</ns2:value></ns2:annotationElement><ns2:annotationElement position="1197"><ns2:displayCharacter>A</ns2:displayCharacter><ns2:description>A 38.6%; T 38.2%; G 6.3%</ns2:description><ns2:value>38.60294</ns2:value></ns2:annotationElement><ns2:annotationElement position="1198"><ns2:displayCharacter>G</ns2:displayCharacter><ns2:description>G 83.1%</ns2:description><ns2:value>83.088234</ns2:value></ns2:annotationElement><ns2:annotationElement position="1199"><ns2:displayCharacter>G</ns2:displayCharacter><ns2:description>G 89.3%; T 0.4%</ns2:description><ns2:value>89.338234</ns2:value></ns2:annotationElement><ns2:annotationElement position="1200"><ns2:displayCharacter>G</ns2:displayCharacter><ns2:description>G 88.2%; A 1.5%</ns2:description><ns2:value>88.23529</ns2:value></ns2:annotationElement><ns2:annotationElement position="1201"><ns2:displayCharacter>C</ns2:displayCharacter><ns2:description>C 81.6%; T 8.1%</ns2:description><ns2:value>81.617645</ns2:value></ns2:annotationElement><ns2:annotationElement position="1202"><ns2:displayCharacter>C</ns2:displayCharacter><ns2:description>C 86.0%; G 3.7%</ns2:description><ns2:value>86.02941</ns2:value></ns2:annotationElement><ns2:annotationElement position="1203"><ns2:displayCharacter>T</ns2:displayCharacter><ns2:description>T 66.9%; A 9.2%; C 7.0%; G 6.6%</ns2:description><ns2:value>66.911766</ns2:value></ns2:annotationElement><ns2:annotationElement position="1204"><ns2:displayCharacter>T</ns2:displayCharacter><ns2:description>T 63.2%; C 23.9%; G 1.5%; A 1.1%</ns2:description><ns2:value>63.235294</ns2:value></ns2:annotationElement><ns2:annotationElement position="1205"><ns2:displayCharacter>T</ns2:displayCharacter><ns2:description>T 56.6%; C 17.3%; G 14.7%; A 1.1%</ns2:description><ns2:value>56.617645</ns2:value></ns2:annotationElement><ns2:annotationElement position="1206"><ns2:displayCharacter>G</ns2:displayCharacter><ns2:description>G 59.9%; T 18.4%; C 8.5%; A 2.6%</ns2:description><ns2:value>59.92647</ns2:value></ns2:annotationElement><ns2:annotationElement position="1207"><ns2:displayCharacter>A</ns2:displayCharacter><ns2:description>A 69.1%; T 18.4%; G 1.5%; C 0.4%</ns2:description><ns2:value>69.117645</ns2:value></ns2:annotationElement><ns2:annotationElement position="1208"><ns2:displayCharacter>G</ns2:displayCharacter><ns2:description>G 74.3%; A 7.4%; T 6.3%; C 1.1%</ns2:description><ns2:value>74.26471</ns2:value></ns2:annotationElement><ns2:annotationElement position="1209"><ns2:displayCharacter>G</ns2:displayCharacter><ns2:description>G 62.5%; T 19.5%; C 5.1%; A 1.5%</ns2:description><ns2:value>62.5</ns2:value></ns2:annotationElement><ns2:annotationElement position="1210"><ns2:displayCharacter>C</ns2:displayCharacter><ns2:description>C 58.1%; T 27.6%; G 2.6%; A 0.4%</ns2:description><ns2:value>58.088234</ns2:value></ns2:annotationElement><ns2:annotationElement position="1211"><ns2:displayCharacter>G</ns2:displayCharacter><ns2:description>G 69.9%; T 17.6%; C 1.5%; A 0.4%</ns2:description><ns2:value>69.85294</ns2:value></ns2:annotationElement><ns2:annotationElement position="1212"><ns2:displayCharacter>C</ns2:displayCharacter><ns2:description>C 73.2%; T 15.8%; G 5.1%; A 1.1%</ns2:description><ns2:value>73.161766</ns2:value></ns2:annotationElement><ns2:annotationElement position="1213"><ns2:displayCharacter>A</ns2:displayCharacter><ns2:description>A 74.6%; G 11.4%; C 6.6%; T 2.2%; R 0.4%</ns2:description><ns2:value>74.632355</ns2:value></ns2:annotationElement><ns2:annotationElement position="1214"><ns2:displayCharacter>A</ns2:displayCharacter><ns2:description>A 51.1%; T 18.4%; C 14.0%; G 11.4%</ns2:description><ns2:value>51.10294</ns2:value></ns2:annotationElement><ns2:annotationElement position="1215"><ns2:displayCharacter>T</ns2:displayCharacter><ns2:description>T 75.0%; G 12.1%; C 8.5%</ns2:description><ns2:value>75.0</ns2:value></ns2:annotationElement><ns2:annotationElement position="1216"><ns2:displayCharacter>G</ns2:displayCharacter><ns2:description>G 78.7%; T 9.6%; C 7.0%; A 0.4%</ns2:description><ns2:value>78.67647</ns2:value></ns2:annotationElement><ns2:annotationElement position="1217"><ns2:displayCharacter>G</ns2:displayCharacter><ns2:description>G 77.6%; C 15.1%; T 3.3%</ns2:description><ns2:value>77.57353</ns2:value></ns2:annotationElement><ns2:annotationElement position="1218"><ns2:displayCharacter>T</ns2:displayCharacter><ns2:description>T 73.2%; G 11.0%; A 7.7%; C 4.0%</ns2:description><ns2:value>73.161766</ns2:value></ns2:annotationElement><ns2:annotationElement position="1219"><ns2:displayCharacter>T</ns2:displayCharacter><ns2:description>T 44.5%; A 12.5%; C 10.3%; G 6.3%</ns2:description><ns2:value>44.485294</ns2:value></ns2:annotationElement><ns2:annotationElement position="1220"><ns2:displayCharacter>T</ns2:displayCharacter><ns2:description>T 55.9%; G 15.4%; C 9.6%; A 3.7%</ns2:description><ns2:value>55.882355</ns2:value></ns2:annotationElement><ns2:annotationElement position="1221"><ns2:displayCharacter>T</ns2:displayCharacter><ns2:description>T 45.6%; C 20.2%; A 19.1%; G 8.8%</ns2:description><ns2:value>45.588234</ns2:value></ns2:annotationElement><ns2:annotationElement position="1222"><ns2:displayCharacter>G</ns2:displayCharacter><ns2:description>G 78.3%; C 14.0%; T 1.8%; A 0.4%</ns2:description><ns2:value>78.30882</ns2:value></ns2:annotationElement><ns2:annotationElement position="1223"><ns2:displayCharacter>T</ns2:displayCharacter><ns2:description>T 68.8%; C 14.3%; A 6.6%; G 4.8%</ns2:description><ns2:value>68.75</ns2:value></ns2:annotationElement><ns2:annotationElement position="1224"><ns2:displayCharacter>C</ns2:displayCharacter><ns2:description>C 76.1%; G 8.1%; A 5.1%; T 5.1%</ns2:description><ns2:value>76.10294</ns2:value></ns2:annotationElement><ns2:annotationElement position="1225"><ns2:displayCharacter>C</ns2:displayCharacter><ns2:description>C 83.1%; T 12.1%; G 0.4%</ns2:description><ns2:value>83.088234</ns2:value></ns2:annotationElement><ns2:annotationElement position="1226"><ns2:displayCharacter>C</ns2:displayCharacter><ns2:description>C 72.8%; G 7.7%</ns2:description><ns2:value>72.79412</ns2:value></ns2:annotationElement><ns2:annotationElement position="1227"><ns2:displayCharacter>G</ns2:displayCharacter><ns2:description>G 7.7%</ns2:description><ns2:value>7.720588</ns2:value></ns2:annotationElement><ns2:annotationElement position="1228"><ns2:displayCharacter>T</ns2:displayCharacter><ns2:description>T 5.9%; G 0.4%</ns2:description><ns2:value>5.882353</ns2:value></ns2:annotationElement><ns2:annotationElement position="1229"><ns2:displayCharacter>T</ns2:displayCharacter><ns2:description>T 8.1%; G 4.4%</ns2:description><ns2:value>8.088235</ns2:value></ns2:annotationElement><ns2:annotationElement position="1230"><ns2:displayCharacter>T</ns2:displayCharacter><ns2:description>T 11.0%; G 1.5%</ns2:description><ns2:value>11.029411</ns2:value></ns2:annotationElement><ns2:annotationElement position="1231"><ns2:displayCharacter>G</ns2:displayCharacter><ns2:description>G 11.0%; T 1.5%</ns2:description><ns2:value>11.029411</ns2:value></ns2:annotationElement><ns2:annotationElement position="1232"><ns2:displayCharacter>C</ns2:displayCharacter><ns2:description>C 8.1%; T 3.3%</ns2:description><ns2:value>8.088235</ns2:value></ns2:annotationElement><ns2:annotationElement position="1233"><ns2:displayCharacter>C</ns2:displayCharacter><ns2:description>C 12.9%</ns2:description><ns2:value>12.867647</ns2:value></ns2:annotationElement><ns2:annotationElement position="1234"><ns2:displayCharacter>C</ns2:displayCharacter><ns2:description>C 19.5%</ns2:description><ns2:value>19.485294</ns2:value></ns2:annotationElement><ns2:annotationElement position="1235"><ns2:displayCharacter>C</ns2:displayCharacter><ns2:description>C 11.8%; G 7.4%; A 0.4%; T 0.4%</ns2:description><ns2:value>11.764706</ns2:value></ns2:annotationElement><ns2:annotationElement position="1236"><ns2:displayCharacter>G</ns2:displayCharacter><ns2:description>G 61.4%; A 24.3%; T 8.8%; C 0.4%</ns2:description><ns2:value>61.39706</ns2:value></ns2:annotationElement><ns2:annotationElement position="1237"><ns2:displayCharacter>T</ns2:displayCharacter><ns2:description>T 87.9%; C 7.0%</ns2:description><ns2:value>87.867645</ns2:value></ns2:annotationElement><ns2:annotationElement position="1238"><ns2:displayCharacter>C</ns2:displayCharacter><ns2:description>C 91.2%; T 2.6%; G 1.1%</ns2:description><ns2:value>91.17647</ns2:value></ns2:annotationElement><ns2:annotationElement position="1239"><ns2:displayCharacter>C</ns2:displayCharacter><ns2:description>C 96.0%; A 0.4%; T 0.4%</ns2:description><ns2:value>95.95588</ns2:value></ns2:annotationElement><ns2:annotationElement position="1240"><ns2:displayCharacter>A</ns2:displayCharacter><ns2:description>A 90.8%; G 4.0%; C 1.5%; T 0.4%</ns2:description><ns2:value>90.80882</ns2:value></ns2:annotationElement><ns2:annotationElement position="1241"><ns2:displayCharacter>C</ns2:displayCharacter><ns2:description>C 91.9%; A 3.7%; G 0.7%; T 0.4%</ns2:description><ns2:value>91.911766</ns2:value></ns2:annotationElement><ns2:annotationElement position="1242"><ns2:displayCharacter>T</ns2:displayCharacter><ns2:description>T 65.8%; C 23.9%; A 5.5%; G 0.4%</ns2:description><ns2:value>65.80882</ns2:value></ns2:annotationElement><ns2:annotationElement position="1243"><ns2:displayCharacter>T</ns2:displayCharacter><ns2:description>T 84.2%; C 6.3%; G 5.9%</ns2:description><ns2:value>84.19118</ns2:value></ns2:annotationElement><ns2:annotationElement position="1244"><ns2:displayCharacter>C</ns2:displayCharacter><ns2:description>C 87.1%; A 5.9%; G 1.8%; T 1.8%</ns2:description><ns2:value>87.132355</ns2:value></ns2:annotationElement><ns2:annotationElement position="1245"><ns2:displayCharacter>G</ns2:displayCharacter><ns2:description>G 93.8%; A 2.6%; T 0.4%</ns2:description><ns2:value>93.75</ns2:value></ns2:annotationElement><ns2:annotationElement position="1246"><ns2:displayCharacter>G</ns2:displayCharacter><ns2:description>G 91.2%; A 2.6%; C 1.8%; T 1.1%</ns2:description><ns2:value>91.17647</ns2:value></ns2:annotationElement><ns2:annotationElement position="1247"><ns2:displayCharacter>A</ns2:displayCharacter><ns2:description>A 87.9%; G 6.6%; T 2.2%</ns2:description><ns2:value>87.867645</ns2:value></ns2:annotationElement><ns2:annotationElement position="1248"><ns2:displayCharacter>T</ns2:displayCharacter><ns2:description>T 82.7%; C 12.1%; G 1.8%</ns2:description><ns2:value>82.72059</ns2:value></ns2:annotationElement><ns2:annotationElement position="1249"><ns2:displayCharacter>T</ns2:displayCharacter><ns2:description>T 66.9%; C 14.7%; G 14.7%</ns2:description><ns2:value>66.911766</ns2:value></ns2:annotationElement><ns2:annotationElement position="1250"><ns2:displayCharacter>G</ns2:displayCharacter><ns2:description>G 73.5%; C 6.6%; A 5.5%; T 0.7%</ns2:description><ns2:value>73.52941</ns2:value></ns2:annotationElement><ns2:annotationElement position="1251"><ns2:displayCharacter>G</ns2:displayCharacter><ns2:description>G 79.0%; T 8.1%; C 0.7%</ns2:description><ns2:value>79.04412</ns2:value></ns2:annotationElement><ns2:annotationElement position="1252"><ns2:displayCharacter>T</ns2:displayCharacter><ns2:description>T 84.9%; C 1.8%; G 1.1%</ns2:description><ns2:value>84.92647</ns2:value></ns2:annotationElement><ns2:annotationElement position="1253"><ns2:displayCharacter>G</ns2:displayCharacter><ns2:description>G 76.5%; T 5.5%; C 0.4%</ns2:description><ns2:value>76.47059</ns2:value></ns2:annotationElement><ns2:annotationElement position="1254"><ns2:displayCharacter>A</ns2:displayCharacter><ns2:description>A 67.6%; T 14.3%; G 9.6%</ns2:description><ns2:value>67.64706</ns2:value></ns2:annotationElement><ns2:annotationElement position="1255"><ns2:displayCharacter>C</ns2:displayCharacter><ns2:description>C 72.1%; G 12.5%; T 4.0%; A 0.7%</ns2:description><ns2:value>72.05882</ns2:value></ns2:annotationElement><ns2:annotationElement position="1256"><ns2:displayCharacter>C</ns2:displayCharacter><ns2:description>C 69.1%; T 11.4%; A 5.9%; G 5.1%</ns2:description><ns2:value>69.117645</ns2:value></ns2:annotationElement><ns2:annotationElement position="1257"><ns2:displayCharacter>C</ns2:displayCharacter><ns2:description>C 77.2%; T 12.1%; G 2.2%</ns2:description><ns2:value>77.20588</ns2:value></ns2:annotationElement><ns2:annotationElement position="1258"><ns2:displayCharacter>+</ns2:displayCharacter><ns2:description>G 6.6%; T 6.6%; C 0.4%</ns2:description><ns2:value>6.617647</ns2:value></ns2:annotationElement><ns2:annotationElement position="1259"><ns2:displayCharacter>T</ns2:displayCharacter><ns2:description>T 11.8%; G 7.4%; C 3.3%</ns2:description><ns2:value>11.764706</ns2:value></ns2:annotationElement><ns2:annotationElement position="1260"><ns2:displayCharacter>A</ns2:displayCharacter><ns2:description>A 68.8%; C 5.9%; G 5.1%; T 2.6%</ns2:description><ns2:value>68.75</ns2:value></ns2:annotationElement><ns2:annotationElement position="1261"><ns2:displayCharacter>T</ns2:displayCharacter><ns2:description>T 55.1%; G 37.1%; C 4.0%; A 0.4%</ns2:description><ns2:value>55.14706</ns2:value></ns2:annotationElement><ns2:annotationElement position="1262"><ns2:displayCharacter>G</ns2:displayCharacter><ns2:description>G 75.0%; A 12.9%; C 8.1%; T 0.7%</ns2:description><ns2:value>75.0</ns2:value></ns2:annotationElement><ns2:annotationElement position="1263"><ns2:displayCharacter>C</ns2:displayCharacter><ns2:description>C 93.0%; G 2.9%; A 0.4%; T 0.4%</ns2:description><ns2:value>93.01471</ns2:value></ns2:annotationElement><ns2:annotationElement position="1264"><ns2:displayCharacter>C</ns2:displayCharacter><ns2:description>C 88.6%; G 6.6%; T 1.5%</ns2:description><ns2:value>88.60294</ns2:value></ns2:annotationElement><ns2:annotationElement position="1265"><ns2:displayCharacter>C</ns2:displayCharacter><ns2:description>C 89.0%; G 7.7%</ns2:description><ns2:value>88.97059</ns2:value></ns2:annotationElement><ns2:annotationElement position="1266"><ns2:displayCharacter>T</ns2:displayCharacter><ns2:description>T 74.3%; A 13.6%; G 5.5%; C 1.8%</ns2:description><ns2:value>74.26471</ns2:value></ns2:annotationElement><ns2:annotationElement position="1267"><ns2:displayCharacter>T</ns2:displayCharacter><ns2:description>T 73.2%; C 16.9%; G 5.1%</ns2:description><ns2:value>73.161766</ns2:value></ns2:annotationElement><ns2:annotationElement position="1268"><ns2:displayCharacter>G</ns2:displayCharacter><ns2:description>G 87.5%; C 7.7%; T 1.5%</ns2:description><ns2:value>87.5</ns2:value></ns2:annotationElement><ns2:annotationElement position="1269"><ns2:displayCharacter>A</ns2:displayCharacter><ns2:description>A 46.7%; C 30.5%; T 10.7%; G 8.8%</ns2:description><ns2:value>46.691177</ns2:value></ns2:annotationElement><ns2:annotationElement position="1270"><ns2:displayCharacter>G</ns2:displayCharacter><ns2:description>G 68.0%; C 25.4%; T 3.3%</ns2:description><ns2:value>68.01471</ns2:value></ns2:annotationElement><ns2:annotationElement position="1271"><ns2:displayCharacter>G</ns2:displayCharacter><ns2:description>G 74.6%; C 13.2%; T 7.0%; A 1.8%</ns2:description><ns2:value>74.632355</ns2:value></ns2:annotationElement><ns2:annotationElement position="1272"><ns2:displayCharacter>T</ns2:displayCharacter><ns2:description>T 89.0%; C 6.3%; G 1.5%</ns2:description><ns2:value>88.97059</ns2:value></ns2:annotationElement><ns2:annotationElement position="1273"><ns2:displayCharacter>C</ns2:displayCharacter><ns2:description>C 83.8%; G 7.7%; T 5.1%</ns2:description><ns2:value>83.82353</ns2:value></ns2:annotationElement><ns2:annotationElement position="1274"><ns2:displayCharacter>C</ns2:displayCharacter><ns2:description>C 75.4%; G 19.5%; T 0.7%</ns2:description><ns2:value>75.367645</ns2:value></ns2:annotationElement><ns2:annotationElement position="1275"><ns2:displayCharacter>G</ns2:displayCharacter><ns2:description>G 87.5%; T 7.4%; A 0.7%</ns2:description><ns2:value>87.5</ns2:value></ns2:annotationElement><ns2:annotationElement position="1276"><ns2:displayCharacter>T</ns2:displayCharacter><ns2:description>T 69.5%; G 19.5%; C 7.4%; A 0.4%</ns2:description><ns2:value>69.48529</ns2:value></ns2:annotationElement><ns2:annotationElement position="1277"><ns2:displayCharacter>G</ns2:displayCharacter><ns2:description>G 90.4%; A 6.3%</ns2:description><ns2:value>90.44118</ns2:value></ns2:annotationElement><ns2:annotationElement position="1278"><ns2:displayCharacter>A</ns2:displayCharacter><ns2:description>A 75.0%; C 16.5%; T 4.8%; G 0.4%</ns2:description><ns2:value>75.0</ns2:value></ns2:annotationElement><ns2:annotationElement position="1279"><ns2:displayCharacter>A</ns2:displayCharacter><ns2:description>A 75.0%; C 21.7%</ns2:description><ns2:value>75.0</ns2:value></ns2:annotationElement><ns2:annotationElement position="1280"><ns2:displayCharacter>C</ns2:displayCharacter><ns2:description>C 89.3%; T 7.4%</ns2:description><ns2:value>89.338234</ns2:value></ns2:annotationElement><ns2:annotationElement position="1281"><ns2:displayCharacter>A</ns2:displayCharacter><ns2:description>A 74.6%; G 21.3%; T 0.4%</ns2:description><ns2:value>74.632355</ns2:value></ns2:annotationElement><ns2:annotationElement position="1282"><ns2:displayCharacter>C</ns2:displayCharacter><ns2:description>C 70.6%; T 25.4%; G 0.4%</ns2:description><ns2:value>70.588234</ns2:value></ns2:annotationElement><ns2:annotationElement position="1283"><ns2:displayCharacter>T</ns2:displayCharacter><ns2:description>T 52.2%; A 15.8%; G 8.8%</ns2:description><ns2:value>52.205883</ns2:value></ns2:annotationElement><ns2:annotationElement position="1284"><ns2:displayCharacter>C</ns2:displayCharacter><ns2:description>C 65.4%; A 8.8%; T 2.2%; G 0.4%</ns2:description><ns2:value>65.44118</ns2:value></ns2:annotationElement><ns2:annotationElement position="1285"><ns2:displayCharacter>A</ns2:displayCharacter><ns2:description>A 72.4%; G 12.9%; T 4.0%</ns2:description><ns2:value>72.42647</ns2:value></ns2:annotationElement><ns2:annotationElement position="1286"><ns2:displayCharacter>G</ns2:displayCharacter><ns2:description>G 59.9%; A 16.5%; C 12.5%; N 0.4%; T 0.4%</ns2:description><ns2:value>59.92647</ns2:value></ns2:annotationElement><ns2:annotationElement position="1287"><ns2:displayCharacter>A</ns2:displayCharacter><ns2:description>A 70.2%; T 3.7%</ns2:description><ns2:value>70.22059</ns2:value></ns2:annotationElement><ns2:annotationElement position="1288"><ns2:displayCharacter>A</ns2:displayCharacter><ns2:description>A 46.7%; C 23.2%; T 1.8%; G 1.5%</ns2:description><ns2:value>46.691177</ns2:value></ns2:annotationElement><ns2:annotationElement position="1289"><ns2:displayCharacter>A</ns2:displayCharacter><ns2:description>A 82.0%; C 4.4%; T 1.5%</ns2:description><ns2:value>81.98529</ns2:value></ns2:annotationElement><ns2:annotationElement position="1290"><ns2:displayCharacter>C</ns2:displayCharacter><ns2:description>C 61.4%; A 23.5%; G 2.2%; T 1.5%</ns2:description><ns2:value>61.39706</ns2:value></ns2:annotationElement><ns2:annotationElement position="1291"><ns2:displayCharacter>A</ns2:displayCharacter><ns2:description>A 74.6%; T 20.6%; C 1.5%</ns2:description><ns2:value>74.632355</ns2:value></ns2:annotationElement><ns2:annotationElement position="1292"><ns2:displayCharacter>A</ns2:displayCharacter><ns2:description>A 47.8%; C 46.3%; G 2.2%; T 0.4%</ns2:description><ns2:value>47.794117</ns2:value></ns2:annotationElement><ns2:annotationElement position="1293"><ns2:displayCharacter>A</ns2:displayCharacter><ns2:description>A 50.0%; G 44.5%; C 1.5%; T 0.4%</ns2:description><ns2:value>50.0</ns2:value></ns2:annotationElement><ns2:annotationElement position="1294"><ns2:displayCharacter>G</ns2:displayCharacter><ns2:description>G 28.7%; A 1.5%</ns2:description><ns2:value>28.67647</ns2:value></ns2:annotationElement><ns2:annotationElement position="1295"><ns2:displayCharacter>A</ns2:displayCharacter><ns2:description>A 30.1%</ns2:description><ns2:value>30.147058</ns2:value></ns2:annotationElement><ns2:annotationElement position="1296"><ns2:displayCharacter>A</ns2:displayCharacter><ns2:description>A 15.1%; T 8.1%; C 5.5%; G 0.4%</ns2:description><ns2:value>15.073529</ns2:value></ns2:annotationElement><ns2:annotationElement position="1297"><ns2:displayCharacter>A</ns2:displayCharacter><ns2:description>A 29.0%; T 0.4%</ns2:description><ns2:value>29.044117</ns2:value></ns2:annotationElement><ns2:annotationElement position="1298"><ns2:displayCharacter>A</ns2:displayCharacter><ns2:description>A 63.6%; C 32.7%; G 0.4%</ns2:description><ns2:value>63.60294</ns2:value></ns2:annotationElement><ns2:annotationElement position="1299"><ns2:displayCharacter>A</ns2:displayCharacter><ns2:description>A 80.9%; G 17.3%</ns2:description><ns2:value>80.882355</ns2:value></ns2:annotationElement><ns2:annotationElement position="1300"><ns2:displayCharacter>A</ns2:displayCharacter><ns2:description>A 97.1%; C 0.4%; T 0.4%</ns2:description><ns2:value>97.05882</ns2:value></ns2:annotationElement><ns2:annotationElement position="1301"><ns2:displayCharacter>C</ns2:displayCharacter><ns2:description>C 45.6%; A 27.2%; G 25.0%</ns2:description><ns2:value>45.588234</ns2:value></ns2:annotationElement><ns2:annotationElement position="1302"><ns2:displayCharacter>A</ns2:displayCharacter><ns2:description>A 72.1%; C 6.3%</ns2:description><ns2:value>72.05882</ns2:value></ns2:annotationElement><ns2:annotationElement position="1303"><ns2:displayCharacter>C</ns2:displayCharacter><ns2:description>C 44.9%; A 33.1%; T 0.4%</ns2:description><ns2:value>44.85294</ns2:value></ns2:annotationElement><ns2:annotationElement position="1304"><ns2:displayCharacter>A</ns2:displayCharacter><ns2:description>A 23.5%; G 11.4%</ns2:description><ns2:value>23.529411</ns2:value></ns2:annotationElement><ns2:annotationElement position="1305"><ns2:displayCharacter>C</ns2:displayCharacter><ns2:description>C 29.8%; A 0.4%; G 0.4%; T 0.4%</ns2:description><ns2:value>29.779411</ns2:value></ns2:annotationElement><ns2:annotationElement position="1306"><ns2:displayCharacter>G</ns2:displayCharacter><ns2:description>G 27.9%; A 27.2%; C 0.4%</ns2:description><ns2:value>27.941177</ns2:value></ns2:annotationElement><ns2:annotationElement position="1307"><ns2:displayCharacter>C</ns2:displayCharacter><ns2:description>C 32.7%; G 22.1%; A 0.7%</ns2:description><ns2:value>32.72059</ns2:value></ns2:annotationElement><ns2:annotationElement position="1308"><ns2:displayCharacter>G</ns2:displayCharacter><ns2:description>G 52.6%; A 21.7%; C 0.4%</ns2:description><ns2:value>52.57353</ns2:value></ns2:annotationElement><ns2:annotationElement position="1309"><ns2:displayCharacter>A</ns2:displayCharacter><ns2:description>A 41.9%; G 30.1%; C 22.1%</ns2:description><ns2:value>41.911766</ns2:value></ns2:annotationElement><ns2:annotationElement position="1310"><ns2:displayCharacter>G</ns2:displayCharacter><ns2:description>G 72.4%; C 19.9%; A 1.8%</ns2:description><ns2:value>72.42647</ns2:value></ns2:annotationElement><ns2:annotationElement position="1311"><ns2:displayCharacter>G</ns2:displayCharacter><ns2:description>G 41.5%; A 29.8%; T 21.0%; C 1.8%</ns2:description><ns2:value>41.544117</ns2:value></ns2:annotationElement><ns2:annotationElement position="1312"><ns2:displayCharacter>G</ns2:displayCharacter><ns2:description>G 90.4%; A 3.3%; C 0.4%</ns2:description><ns2:value>90.44118</ns2:value></ns2:annotationElement><ns2:annotationElement position="1313"><ns2:displayCharacter>G</ns2:displayCharacter><ns2:description>G 24.6%; A 20.6%; C 19.1%; T 9.9%</ns2:description><ns2:value>24.632353</ns2:value></ns2:annotationElement><ns2:annotationElement position="1314"><ns2:displayCharacter>G</ns2:displayCharacter><ns2:description>G 49.3%; C 1.1%; A 0.4%</ns2:description><ns2:value>49.264706</ns2:value></ns2:annotationElement><ns2:annotationElement position="1315"><ns2:displayCharacter>G</ns2:displayCharacter><ns2:description>G 29.8%; A 25.0%; T 14.0%; C 7.4%</ns2:description><ns2:value>29.779411</ns2:value></ns2:annotationElement><ns2:annotationElement position="1316"><ns2:displayCharacter>G</ns2:displayCharacter><ns2:description>G 42.3%; T 20.6%; C 3.7%; A 0.7%</ns2:description><ns2:value>42.27941</ns2:value></ns2:annotationElement><ns2:annotationElement position="1317"><ns2:displayCharacter>T</ns2:displayCharacter><ns2:description>T 46.3%; G 20.6%; C 8.1%; A 1.1%</ns2:description><ns2:value>46.32353</ns2:value></ns2:annotationElement><ns2:annotationElement position="1318"><ns2:displayCharacter>G</ns2:displayCharacter><ns2:description>G 52.2%; T 23.5%; C 22.1%; A 0.4%</ns2:description><ns2:value>52.205883</ns2:value></ns2:annotationElement><ns2:annotationElement position="1319"><ns2:displayCharacter>T</ns2:displayCharacter><ns2:description>T 41.2%; G 25.0%; C 22.8%; A 9.2%</ns2:description><ns2:value>41.17647</ns2:value></ns2:annotationElement><ns2:annotationElement position="1320"><ns2:displayCharacter>T</ns2:displayCharacter><ns2:description>T 49.6%; C 26.1%; A 22.4%</ns2:description><ns2:value>49.632355</ns2:value></ns2:annotationElement><ns2:annotationElement position="1321"><ns2:displayCharacter>C</ns2:displayCharacter><ns2:description>C 51.1%; T 21.3%; A 11.8%</ns2:description><ns2:value>51.10294</ns2:value></ns2:annotationElement><ns2:annotationElement position="1322"><ns2:displayCharacter>C</ns2:displayCharacter><ns2:description>C 75.4%; T 13.6%</ns2:description><ns2:value>75.367645</ns2:value></ns2:annotationElement><ns2:annotationElement position="1323"><ns2:displayCharacter>T</ns2:displayCharacter><ns2:description>T 39.3%; C 26.8%; G 0.4%</ns2:description><ns2:value>39.338234</ns2:value></ns2:annotationElement><ns2:annotationElement position="1324"><ns2:displayCharacter>T</ns2:displayCharacter><ns2:description>T 66.2%; C 8.8%</ns2:description><ns2:value>66.17647</ns2:value></ns2:annotationElement><ns2:annotationElement position="1325"><ns2:displayCharacter>T</ns2:displayCharacter><ns2:description>T 60.3%; C 23.2%; A 1.8%</ns2:description><ns2:value>60.294117</ns2:value></ns2:annotationElement><ns2:annotationElement position="1326"><ns2:displayCharacter>C</ns2:displayCharacter><ns2:description>C 68.4%; T 9.6%; A 6.3%; G 0.7%</ns2:description><ns2:value>68.382355</ns2:value></ns2:annotationElement><ns2:annotationElement position="1327"><ns2:displayCharacter>C</ns2:displayCharacter><ns2:description>C 71.0%; T 19.1%; A 7.0%; G 1.1%</ns2:description><ns2:value>70.95588</ns2:value></ns2:annotationElement><ns2:annotationElement position="1328"><ns2:displayCharacter>T</ns2:displayCharacter><ns2:description>T 65.1%; G 17.3%; C 8.8%; A 0.4%</ns2:description><ns2:value>65.07353</ns2:value></ns2:annotationElement><ns2:annotationElement position="1329"><ns2:displayCharacter>G</ns2:displayCharacter><ns2:description>G 64.3%; A 18.7%; T 7.7%; C 0.7%</ns2:description><ns2:value>64.338234</ns2:value></ns2:annotationElement><ns2:annotationElement position="1330"><ns2:displayCharacter>A</ns2:displayCharacter><ns2:description>A 64.3%; T 14.7%; C 0.7%; G 0.7%</ns2:description><ns2:value>64.338234</ns2:value></ns2:annotationElement><ns2:annotationElement position="1331"><ns2:displayCharacter>T</ns2:displayCharacter><ns2:description>T 90.1%; A 7.4%; G 0.7%</ns2:description><ns2:value>90.07353</ns2:value></ns2:annotationElement><ns2:annotationElement position="1332"><ns2:displayCharacter>T</ns2:displayCharacter><ns2:description>T 79.0%; C 16.9%; A 1.1%</ns2:description><ns2:value>79.04412</ns2:value></ns2:annotationElement><ns2:annotationElement position="1333"><ns2:displayCharacter>T</ns2:displayCharacter><ns2:description>T 62.1%; C 27.2%; A 7.7%</ns2:description><ns2:value>62.132355</ns2:value></ns2:annotationElement><ns2:annotationElement position="1334"><ns2:displayCharacter>T</ns2:displayCharacter><ns2:description>T 46.7%; A 27.2%; C 16.2%; G 1.1%</ns2:description><ns2:value>46.691177</ns2:value></ns2:annotationElement><ns2:annotationElement position="1335"><ns2:displayCharacter>C</ns2:displayCharacter><ns2:description>C 90.4%; G 5.9%; T 0.4%</ns2:description><ns2:value>90.44118</ns2:value></ns2:annotationElement><ns2:annotationElement position="1336"><ns2:displayCharacter>G</ns2:displayCharacter><ns2:description>G 90.8%; C 5.9%; A 1.1%</ns2:description><ns2:value>90.80882</ns2:value></ns2:annotationElement><ns2:annotationElement position="1337"><ns2:displayCharacter>C</ns2:displayCharacter><ns2:description>C 91.9%; A 5.9%; T 0.4%</ns2:description><ns2:value>91.911766</ns2:value></ns2:annotationElement><ns2:annotationElement position="1338"><ns2:displayCharacter>A</ns2:displayCharacter><ns2:description>A 85.3%; G 6.6%; T 6.3%</ns2:description><ns2:value>85.29412</ns2:value></ns2:annotationElement><ns2:annotationElement position="1339"><ns2:displayCharacter>T</ns2:displayCharacter><ns2:description>T 91.2%; C 1.1%; G 0.4%</ns2:description><ns2:value>91.17647</ns2:value></ns2:annotationElement><ns2:annotationElement position="1340"><ns2:displayCharacter>G</ns2:displayCharacter><ns2:description>G 97.1%; A 1.1%</ns2:description><ns2:value>97.05882</ns2:value></ns2:annotationElement><ns2:annotationElement position="1341"><ns2:displayCharacter>T</ns2:displayCharacter><ns2:description>T 97.1%; G 0.7%; C 0.4%</ns2:description><ns2:value>97.05882</ns2:value></ns2:annotationElement><ns2:annotationElement position="1342"><ns2:displayCharacter>C</ns2:displayCharacter><ns2:description>C 96.7%; G 1.1%; A 0.4%</ns2:description><ns2:value>96.69118</ns2:value></ns2:annotationElement><ns2:annotationElement position="1343"><ns2:displayCharacter>A</ns2:displayCharacter><ns2:description>A 96.7%; T 0.7%; C 0.4%; G 0.4%</ns2:description><ns2:value>96.69118</ns2:value></ns2:annotationElement><ns2:annotationElement position="1344"><ns2:displayCharacter>T</ns2:displayCharacter><ns2:description>T 97.1%; C 1.1%</ns2:description><ns2:value>97.05882</ns2:value></ns2:annotationElement><ns2:annotationElement position="1345"><ns2:displayCharacter>G</ns2:displayCharacter><ns2:description>G 96.7%; A 1.5%</ns2:description><ns2:value>96.69118</ns2:value></ns2:annotationElement><ns2:annotationElement position="1346"><ns2:displayCharacter>C</ns2:displayCharacter><ns2:description>C 97.8%; T 0.4%</ns2:description><ns2:value>97.79412</ns2:value></ns2:annotationElement><ns2:annotationElement position="1347"><ns2:displayCharacter>A</ns2:displayCharacter><ns2:description>A 89.3%; G 0.4%</ns2:description><ns2:value>89.338234</ns2:value></ns2:annotationElement><ns2:annotationElement position="1348"><ns2:displayCharacter>T</ns2:displayCharacter><ns2:description>T 89.7%; A 5.1%; G 1.5%</ns2:description><ns2:value>89.70588</ns2:value></ns2:annotationElement><ns2:annotationElement position="1349"><ns2:displayCharacter>G</ns2:displayCharacter><ns2:description>G 89.7%; C 6.6%; A 1.8%</ns2:description><ns2:value>89.70588</ns2:value></ns2:annotationElement><ns2:annotationElement position="1350"><ns2:displayCharacter>C</ns2:displayCharacter><ns2:description>C 89.0%; G 5.5%; T 2.6%; A 1.1%</ns2:description><ns2:value>88.97059</ns2:value></ns2:annotationElement><ns2:annotationElement position="1351"><ns2:displayCharacter>C</ns2:displayCharacter><ns2:description>C 87.5%; G 8.8%; T 1.5%; A 0.4%</ns2:description><ns2:value>87.5</ns2:value></ns2:annotationElement><ns2:annotationElement position="1352"><ns2:displayCharacter>A</ns2:displayCharacter><ns2:description>A 91.2%; T 3.7%; C 1.8%; G 1.5%</ns2:description><ns2:value>91.17647</ns2:value></ns2:annotationElement><ns2:annotationElement position="1353"><ns2:displayCharacter>G</ns2:displayCharacter><ns2:description>G 62.5%; A 1.8%; C 0.4%</ns2:description><ns2:value>62.5</ns2:value></ns2:annotationElement><ns2:annotationElement position="1354"><ns2:displayCharacter>G</ns2:displayCharacter><ns2:description>G 83.5%; A 7.4%; C 6.6%; T 0.4%</ns2:description><ns2:value>83.45588</ns2:value></ns2:annotationElement><ns2:annotationElement position="1355"><ns2:displayCharacter>C</ns2:displayCharacter><ns2:description>C 0.4%</ns2:description><ns2:value>0.36764705</ns2:value></ns2:annotationElement><ns2:annotationElement position="1356"><ns2:displayCharacter>G</ns2:displayCharacter><ns2:description>G 88.6%; A 5.5%</ns2:description><ns2:value>88.60294</ns2:value></ns2:annotationElement><ns2:annotationElement position="1357"><ns2:displayCharacter>G</ns2:displayCharacter><ns2:description>G 87.1%; A 6.6%; T 0.4%</ns2:description><ns2:value>87.132355</ns2:value></ns2:annotationElement><ns2:annotationElement position="1358"><ns2:displayCharacter>G</ns2:displayCharacter><ns2:description>G 86.4%; A 7.4%; C 4.4%</ns2:description><ns2:value>86.39706</ns2:value></ns2:annotationElement><ns2:annotationElement position="1359"><ns2:displayCharacter>C</ns2:displayCharacter><ns2:description>C 42.6%; G 41.5%</ns2:description><ns2:value>42.64706</ns2:value></ns2:annotationElement><ns2:annotationElement position="1360"><ns2:displayCharacter>C</ns2:displayCharacter><ns2:description>C 34.9%; G 31.6%; A 0.4%</ns2:description><ns2:value>34.92647</ns2:value></ns2:annotationElement><ns2:annotationElement position="1361"><ns2:displayCharacter>G</ns2:displayCharacter><ns2:description>G 56.6%; C 37.9%; T 3.3%; A 0.4%</ns2:description><ns2:value>56.617645</ns2:value></ns2:annotationElement><ns2:annotationElement position="1362"><ns2:displayCharacter>C</ns2:displayCharacter><ns2:description>C 65.1%; G 16.2%; T 14.0%</ns2:description><ns2:value>65.07353</ns2:value></ns2:annotationElement><ns2:annotationElement position="1363"><ns2:displayCharacter>C</ns2:displayCharacter><ns2:description>C 58.5%; T 14.7%</ns2:description><ns2:value>58.455883</ns2:value></ns2:annotationElement><ns2:annotationElement position="1364"><ns2:displayCharacter>C</ns2:displayCharacter><ns2:description>C 98.2%</ns2:description><ns2:value>98.161766</ns2:value></ns2:annotationElement><ns2:annotationElement position="1365"><ns2:displayCharacter>G</ns2:displayCharacter><ns2:description>G 57.0%; C 18.7%</ns2:description><ns2:value>56.985294</ns2:value></ns2:annotationElement><ns2:annotationElement position="1366"><ns2:displayCharacter>T</ns2:displayCharacter><ns2:description>T 51.1%; G 41.2%; C 5.9%</ns2:description><ns2:value>51.10294</ns2:value></ns2:annotationElement><ns2:annotationElement position="1367"><ns2:displayCharacter>G</ns2:displayCharacter><ns2:description>G 56.6%; T 41.2%; A 0.4%</ns2:description><ns2:value>56.617645</ns2:value></ns2:annotationElement><ns2:annotationElement position="1368"><ns2:displayCharacter>A</ns2:displayCharacter><ns2:description>A 48.5%; G 41.5%; T 0.4%</ns2:description><ns2:value>48.52941</ns2:value></ns2:annotationElement><ns2:annotationElement position="1369"><ns2:displayCharacter>A</ns2:displayCharacter><ns2:description>A 49.6%; T 41.5%; G 5.9%</ns2:description><ns2:value>49.632355</ns2:value></ns2:annotationElement><ns2:annotationElement position="1370"><ns2:displayCharacter>T</ns2:displayCharacter><ns2:description>T 89.7%; A 7.0%; C 1.8%</ns2:description><ns2:value>89.70588</ns2:value></ns2:annotationElement><ns2:annotationElement position="1371"><ns2:displayCharacter>T</ns2:displayCharacter><ns2:description>T 76.8%; C 5.9%</ns2:description><ns2:value>76.838234</ns2:value></ns2:annotationElement><ns2:annotationElement position="1372"><ns2:displayCharacter>T</ns2:displayCharacter><ns2:description>T 98.9%; C 0.4%</ns2:description><ns2:value>98.89706</ns2:value></ns2:annotationElement><ns2:annotationElement position="1373"><ns2:displayCharacter>T</ns2:displayCharacter><ns2:description>T 99.3%</ns2:description><ns2:value>99.26471</ns2:value></ns2:annotationElement><ns2:annotationElement position="1374"><ns2:displayCharacter>T</ns2:displayCharacter><ns2:description>T 99.3%</ns2:description><ns2:value>99.26471</ns2:value></ns2:annotationElement><ns2:annotationElement position="1375"><ns2:displayCharacter>A</ns2:displayCharacter><ns2:description>A 97.8%; G 1.1%; T 0.4%</ns2:description><ns2:value>97.79412</ns2:value></ns2:annotationElement><ns2:annotationElement position="1376"><ns2:displayCharacter>C</ns2:displayCharacter><ns2:description>C 98.9%; A 0.4%</ns2:description><ns2:value>98.89706</ns2:value></ns2:annotationElement><ns2:annotationElement position="1377"><ns2:displayCharacter>T</ns2:displayCharacter><ns2:description>T 99.3%</ns2:description><ns2:value>99.26471</ns2:value></ns2:annotationElement><ns2:annotationElement position="1378"><ns2:displayCharacter>G</ns2:displayCharacter><ns2:description>G 98.2%; T 1.1%</ns2:description><ns2:value>98.161766</ns2:value></ns2:annotationElement><ns2:annotationElement position="1379"><ns2:displayCharacter>T</ns2:displayCharacter><ns2:description>T 98.2%; C 1.1%</ns2:description><ns2:value>98.161766</ns2:value></ns2:annotationElement><ns2:annotationElement position="1380"><ns2:displayCharacter>G</ns2:displayCharacter><ns2:description>G 98.2%; C 1.1%</ns2:description><ns2:value>98.161766</ns2:value></ns2:annotationElement><ns2:annotationElement position="1381"><ns2:displayCharacter>A</ns2:displayCharacter><ns2:description>A 97.8%; T 1.5%</ns2:description><ns2:value>97.79412</ns2:value></ns2:annotationElement><ns2:annotationElement position="1382"><ns2:displayCharacter>C</ns2:displayCharacter><ns2:description>C 99.3%; T 0.4%</ns2:description><ns2:value>99.26471</ns2:value></ns2:annotationElement><ns2:annotationElement position="1383"><ns2:displayCharacter>T</ns2:displayCharacter><ns2:description>T 91.9%; C 7.0%; G 0.7%</ns2:description><ns2:value>91.911766</ns2:value></ns2:annotationElement><ns2:annotationElement position="1384"><ns2:displayCharacter>A</ns2:displayCharacter><ns2:description>A 99.3%; T 0.4%</ns2:description><ns2:value>99.26471</ns2:value></ns2:annotationElement><ns2:annotationElement position="1385"><ns2:displayCharacter>A</ns2:displayCharacter><ns2:description>A 97.8%; T 1.5%; G 0.4%</ns2:description><ns2:value>97.79412</ns2:value></ns2:annotationElement><ns2:annotationElement position="1386"><ns2:displayCharacter>A</ns2:displayCharacter><ns2:description>A 97.8%; T 1.5%; G 0.4%</ns2:description><ns2:value>97.79412</ns2:value></ns2:annotationElement><ns2:annotationElement position="1387"><ns2:displayCharacter>A</ns2:displayCharacter><ns2:description>A 97.4%; G 1.8%; T 0.4%</ns2:description><ns2:value>97.42647</ns2:value></ns2:annotationElement><ns2:annotationElement position="1388"><ns2:displayCharacter>A</ns2:displayCharacter><ns2:description>A 99.3%; G 0.4%</ns2:description><ns2:value>99.26471</ns2:value></ns2:annotationElement><ns2:annotationElement position="1389"><ns2:displayCharacter>A</ns2:displayCharacter><ns2:description>A 98.9%; C 0.4%; G 0.4%</ns2:description><ns2:value>98.89706</ns2:value></ns2:annotationElement><ns2:annotationElement position="1390"><ns2:displayCharacter>G</ns2:displayCharacter><ns2:description>G 99.6%</ns2:description><ns2:value>99.632355</ns2:value></ns2:annotationElement><ns2:annotationElement position="1391"><ns2:displayCharacter>T</ns2:displayCharacter><ns2:description>T 90.8%; C 7.7%; A 1.1%</ns2:description><ns2:value>90.80882</ns2:value></ns2:annotationElement><ns2:annotationElement position="1392"><ns2:displayCharacter>G</ns2:displayCharacter><ns2:description>G 98.2%; A 1.5%</ns2:description><ns2:value>98.161766</ns2:value></ns2:annotationElement><ns2:annotationElement position="1393"><ns2:displayCharacter>T</ns2:displayCharacter><ns2:description>T 75.0%; C 23.2%; A 1.5%</ns2:description><ns2:value>75.0</ns2:value></ns2:annotationElement><ns2:annotationElement position="1394"><ns2:displayCharacter>G</ns2:displayCharacter><ns2:description>G 98.2%; T 1.5%</ns2:description><ns2:value>98.161766</ns2:value></ns2:annotationElement><ns2:annotationElement position="1395"><ns2:displayCharacter>A</ns2:displayCharacter><ns2:description>A 99.3%; T 0.4%</ns2:description><ns2:value>99.26471</ns2:value></ns2:annotationElement><ns2:annotationElement position="1396"><ns2:displayCharacter>C</ns2:displayCharacter><ns2:description>C 97.8%; T 1.5%; G 0.4%</ns2:description><ns2:value>97.79412</ns2:value></ns2:annotationElement><ns2:annotationElement position="1397"><ns2:displayCharacter>C</ns2:displayCharacter><ns2:description>C 99.6%</ns2:description><ns2:value>99.632355</ns2:value></ns2:annotationElement><ns2:annotationElement position="1398"><ns2:displayCharacter>A</ns2:displayCharacter><ns2:description>A 97.8%; G 1.8%</ns2:description><ns2:value>97.79412</ns2:value></ns2:annotationElement><ns2:annotationElement position="1399"><ns2:displayCharacter>A</ns2:displayCharacter><ns2:description>A 97.8%; G 1.5%; T 0.4%</ns2:description><ns2:value>97.79412</ns2:value></ns2:annotationElement><ns2:annotationElement position="1400"><ns2:displayCharacter>A</ns2:displayCharacter><ns2:description>A 97.8%; T 1.8%</ns2:description><ns2:value>97.79412</ns2:value></ns2:annotationElement><ns2:annotationElement position="1401"><ns2:displayCharacter>G</ns2:displayCharacter><ns2:description>G 99.3%; T 0.4%</ns2:description><ns2:value>99.26471</ns2:value></ns2:annotationElement><ns2:annotationElement position="1402"><ns2:displayCharacter>C</ns2:displayCharacter><ns2:description>C 98.2%; A 1.5%</ns2:description><ns2:value>98.161766</ns2:value></ns2:annotationElement><ns2:annotationElement position="1403"><ns2:displayCharacter>A</ns2:displayCharacter><ns2:description>A 99.3%</ns2:description><ns2:value>99.26471</ns2:value></ns2:annotationElement><ns2:annotationElement position="1404"><ns2:displayCharacter>G</ns2:displayCharacter><ns2:description>G 7.4%</ns2:description><ns2:value>7.352941</ns2:value></ns2:annotationElement><ns2:annotationElement position="1405"><ns2:displayCharacter>G</ns2:displayCharacter><ns2:description>G 90.4%; T 7.4%; C 1.5%</ns2:description><ns2:value>90.44118</ns2:value></ns2:annotationElement><ns2:annotationElement position="1406"><ns2:displayCharacter>T</ns2:displayCharacter><ns2:description>T 91.5%; C 7.7%</ns2:description><ns2:value>91.54412</ns2:value></ns2:annotationElement><ns2:annotationElement position="1407"><ns2:displayCharacter>C</ns2:displayCharacter><ns2:description>C 90.4%; A 7.4%; T 1.5%</ns2:description><ns2:value>90.44118</ns2:value></ns2:annotationElement><ns2:annotationElement position="1408"><ns2:displayCharacter>A</ns2:displayCharacter><ns2:description>A 75.4%; T 15.4%; C 8.1%</ns2:description><ns2:value>75.367645</ns2:value></ns2:annotationElement><ns2:annotationElement position="1409"><ns2:displayCharacter>T</ns2:displayCharacter><ns2:description>T 64.0%; G 27.6%; A 5.9%; C 1.5%</ns2:description><ns2:value>63.97059</ns2:value></ns2:annotationElement><ns2:annotationElement position="1410"><ns2:displayCharacter>T</ns2:displayCharacter><ns2:description>T 69.1%; C 27.6%; G 2.2%; A 0.4%</ns2:description><ns2:value>69.117645</ns2:value></ns2:annotationElement><ns2:annotationElement position="1411"><ns2:displayCharacter>G</ns2:displayCharacter><ns2:description>G 1.5%</ns2:description><ns2:value>1.4705882</ns2:value></ns2:annotationElement><ns2:annotationElement position="1412"><ns2:displayCharacter>T</ns2:displayCharacter><ns2:description>T 1.5%; C 0.4%</ns2:description><ns2:value>1.4705882</ns2:value></ns2:annotationElement><ns2:annotationElement position="1413"><ns2:displayCharacter>C</ns2:displayCharacter><ns2:description>C 98.9%; T 0.4%</ns2:description><ns2:value>98.89706</ns2:value></ns2:annotationElement><ns2:annotationElement position="1414"><ns2:displayCharacter>G</ns2:displayCharacter><ns2:description>G 98.5%; A 0.7%</ns2:description><ns2:value>98.52941</ns2:value></ns2:annotationElement><ns2:annotationElement position="1415"><ns2:displayCharacter>A</ns2:displayCharacter><ns2:description>A 97.1%; C 1.5%; G 0.7%</ns2:description><ns2:value>97.05882</ns2:value></ns2:annotationElement><ns2:annotationElement position="1416"><ns2:displayCharacter>C</ns2:displayCharacter><ns2:description>C 99.6%</ns2:description><ns2:value>99.632355</ns2:value></ns2:annotationElement><ns2:annotationElement position="1417"><ns2:displayCharacter>T</ns2:displayCharacter><ns2:description>T 90.1%; C 9.2%</ns2:description><ns2:value>90.07353</ns2:value></ns2:annotationElement><ns2:annotationElement position="1418"><ns2:displayCharacter>T</ns2:displayCharacter><ns2:description>T 97.8%; G 1.5%</ns2:description><ns2:value>97.79412</ns2:value></ns2:annotationElement><ns2:annotationElement position="1419"><ns2:displayCharacter>G</ns2:displayCharacter><ns2:description>G 97.8%; A 1.5%</ns2:description><ns2:value>97.79412</ns2:value></ns2:annotationElement><ns2:annotationElement position="1420"><ns2:displayCharacter>A</ns2:displayCharacter><ns2:description>A 96.7%; G 1.5%; C 1.1%</ns2:description><ns2:value>96.69118</ns2:value></ns2:annotationElement><ns2:annotationElement position="1421"><ns2:displayCharacter>A</ns2:displayCharacter><ns2:description>A 98.9%; C 0.4%; G 0.4%</ns2:description><ns2:value>98.89706</ns2:value></ns2:annotationElement><ns2:annotationElement position="1422"><ns2:displayCharacter>T</ns2:displayCharacter><ns2:description>T 97.8%; C 1.5%; A 0.4%</ns2:description><ns2:value>97.79412</ns2:value></ns2:annotationElement><ns2:annotationElement position="1423"><ns2:displayCharacter>T</ns2:displayCharacter><ns2:description>T 97.8%; G 1.5%; C 0.4%</ns2:description><ns2:value>97.79412</ns2:value></ns2:annotationElement><ns2:annotationElement position="1424"><ns2:displayCharacter>A</ns2:displayCharacter><ns2:description>A 94.1%; G 5.5%</ns2:description><ns2:value>94.117645</ns2:value></ns2:annotationElement><ns2:annotationElement position="1425"><ns2:displayCharacter>G</ns2:displayCharacter><ns2:description>G 75.4%; C 15.8%; A 8.1%; T 0.4%</ns2:description><ns2:value>75.367645</ns2:value></ns2:annotationElement><ns2:annotationElement position="1426"><ns2:displayCharacter>A</ns2:displayCharacter><ns2:description>A 92.6%; C 7.0%</ns2:description><ns2:value>92.64706</ns2:value></ns2:annotationElement><ns2:annotationElement position="1427"><ns2:displayCharacter>A</ns2:displayCharacter><ns2:description>A 97.8%; G 1.5%; T 0.4%</ns2:description><ns2:value>97.79412</ns2:value></ns2:annotationElement><ns2:annotationElement position="1428"><ns2:displayCharacter>A</ns2:displayCharacter><ns2:description>A 98.9%; C 0.4%; T 0.4%</ns2:description><ns2:value>98.89706</ns2:value></ns2:annotationElement><ns2:annotationElement position="1429"><ns2:displayCharacter>G</ns2:displayCharacter><ns2:description>G 98.2%; C 1.5%</ns2:description><ns2:value>98.161766</ns2:value></ns2:annotationElement><ns2:annotationElement position="1430"><ns2:displayCharacter>C</ns2:displayCharacter><ns2:description>C 98.2%; G 1.5%</ns2:description><ns2:value>98.161766</ns2:value></ns2:annotationElement><ns2:annotationElement position="1431"><ns2:displayCharacter>A</ns2:displayCharacter><ns2:description>A 97.8%; G 1.8%</ns2:description><ns2:value>97.79412</ns2:value></ns2:annotationElement><ns2:annotationElement position="1432"><ns2:displayCharacter>T</ns2:displayCharacter><ns2:description>T 99.3%; C 0.4%</ns2:description><ns2:value>99.26471</ns2:value></ns2:annotationElement><ns2:annotationElement position="1433"><ns2:displayCharacter>G</ns2:displayCharacter><ns2:description>G 97.8%; C 1.5%; A 0.4%</ns2:description><ns2:value>97.79412</ns2:value></ns2:annotationElement><ns2:annotationElement position="1434"><ns2:displayCharacter>G</ns2:displayCharacter><ns2:description>G 97.8%; C 1.8%</ns2:description><ns2:value>97.79412</ns2:value></ns2:annotationElement><ns2:annotationElement position="1435"><ns2:displayCharacter>G</ns2:displayCharacter><ns2:description>G 99.3%; A 0.4%</ns2:description><ns2:value>99.26471</ns2:value></ns2:annotationElement><ns2:annotationElement position="1436"><ns2:displayCharacter>A</ns2:displayCharacter><ns2:description>A 99.6%</ns2:description><ns2:value>99.632355</ns2:value></ns2:annotationElement><ns2:annotationElement position="1437"><ns2:displayCharacter>T</ns2:displayCharacter><ns2:description>T 99.6%</ns2:description><ns2:value>99.632355</ns2:value></ns2:annotationElement><ns2:annotationElement position="1438"><ns2:displayCharacter>A</ns2:displayCharacter><ns2:description>A 97.8%; C 1.8%</ns2:description><ns2:value>97.79412</ns2:value></ns2:annotationElement><ns2:annotationElement position="1439"><ns2:displayCharacter>A</ns2:displayCharacter><ns2:description>A 99.3%; C 0.4%</ns2:description><ns2:value>99.26471</ns2:value></ns2:annotationElement><ns2:annotationElement position="1440"><ns2:displayCharacter>C</ns2:displayCharacter><ns2:description>C 99.6%</ns2:description><ns2:value>99.632355</ns2:value></ns2:annotationElement><ns2:annotationElement position="1441"><ns2:displayCharacter>A</ns2:displayCharacter><ns2:description>A 90.8%; G 7.4%; C 1.5%</ns2:description><ns2:value>90.80882</ns2:value></ns2:annotationElement><ns2:annotationElement position="1442"><ns2:displayCharacter>A</ns2:displayCharacter><ns2:description>A 98.2%; T 1.5%</ns2:description><ns2:value>98.161766</ns2:value></ns2:annotationElement><ns2:annotationElement position="1443"><ns2:displayCharacter>G</ns2:displayCharacter><ns2:description>G 1.5%; A 0.4%</ns2:description><ns2:value>1.4705882</ns2:value></ns2:annotationElement><ns2:annotationElement position="1444"><ns2:displayCharacter>A</ns2:displayCharacter><ns2:description>A 97.8%; T 1.1%; C 0.4%; G 0.4%</ns2:description><ns2:value>97.79412</ns2:value></ns2:annotationElement><ns2:annotationElement position="1445"><ns2:displayCharacter>G</ns2:displayCharacter><ns2:description>G 97.1%; A 2.2%; C 0.4%</ns2:description><ns2:value>97.05882</ns2:value></ns2:annotationElement><ns2:annotationElement position="1446"><ns2:displayCharacter>G</ns2:displayCharacter><ns2:description>G 82.4%; C 15.4%; T 1.8%</ns2:description><ns2:value>82.35294</ns2:value></ns2:annotationElement><ns2:annotationElement position="1447"><ns2:displayCharacter>A</ns2:displayCharacter><ns2:description>A 98.2%; T 1.5%</ns2:description><ns2:value>98.161766</ns2:value></ns2:annotationElement><ns2:annotationElement position="1448"><ns2:displayCharacter>G</ns2:displayCharacter><ns2:description>G 84.6%; T 13.2%; C 1.1%; A 0.7%</ns2:description><ns2:value>84.55882</ns2:value></ns2:annotationElement><ns2:annotationElement position="1449"><ns2:displayCharacter>C</ns2:displayCharacter><ns2:description>C 99.6%</ns2:description><ns2:value>99.632355</ns2:value></ns2:annotationElement><ns2:annotationElement position="1450"><ns2:displayCharacter>A</ns2:displayCharacter><ns2:description>A 2.6%</ns2:description><ns2:value>2.5735295</ns2:value></ns2:annotationElement><ns2:annotationElement position="1451"><ns2:displayCharacter>C</ns2:displayCharacter><ns2:description>C 2.2%; G 0.4%</ns2:description><ns2:value>2.2058823</ns2:value></ns2:annotationElement><ns2:annotationElement position="1452"><ns2:displayCharacter>C</ns2:displayCharacter><ns2:description>C 2.6%</ns2:description><ns2:value>2.5735295</ns2:value></ns2:annotationElement><ns2:annotationElement position="1453"><ns2:displayCharacter>A</ns2:displayCharacter><ns2:description>A 98.9%; G 1.1%</ns2:description><ns2:value>98.89706</ns2:value></ns2:annotationElement><ns2:annotationElement position="1454"><ns2:displayCharacter>G</ns2:displayCharacter><ns2:description>G 96.3%; T 2.2%; A 1.1%; C 0.4%</ns2:description><ns2:value>96.32353</ns2:value></ns2:annotationElement><ns2:annotationElement position="1455"><ns2:displayCharacter>C</ns2:displayCharacter><ns2:description>C 100.0%</ns2:description><ns2:value>100.0</ns2:value></ns2:annotationElement><ns2:annotationElement position="1456"><ns2:displayCharacter>C</ns2:displayCharacter><ns2:description>C 97.8%; A 1.8%; G 0.4%</ns2:description><ns2:value>97.79412</ns2:value></ns2:annotationElement><ns2:annotationElement position="1457"><ns2:displayCharacter>T</ns2:displayCharacter><ns2:description>T 89.7%; C 10.3%</ns2:description><ns2:value>89.70588</ns2:value></ns2:annotationElement><ns2:annotationElement position="1458"><ns2:displayCharacter>A</ns2:displayCharacter><ns2:description>A 77.2%; T 14.0%; C 8.5%; G 0.4%</ns2:description><ns2:value>77.20588</ns2:value></ns2:annotationElement><ns2:annotationElement position="1459"><ns2:displayCharacter>T</ns2:displayCharacter><ns2:description>T 82.4%; G 8.8%; C 5.5%; A 3.3%</ns2:description><ns2:value>82.35294</ns2:value></ns2:annotationElement><ns2:annotationElement position="1460"><ns2:displayCharacter>G</ns2:displayCharacter><ns2:description>G 93.0%; A 6.6%; T 0.4%</ns2:description><ns2:value>93.01471</ns2:value></ns2:annotationElement><ns2:annotationElement position="1461"><ns2:displayCharacter>G</ns2:displayCharacter><ns2:description>G 95.2%; A 3.7%; T 0.7%; C 0.4%</ns2:description><ns2:value>95.22059</ns2:value></ns2:annotationElement><ns2:annotationElement position="1462"><ns2:displayCharacter>G</ns2:displayCharacter><ns2:description>G 98.2%; A 1.8%</ns2:description><ns2:value>98.161766</ns2:value></ns2:annotationElement><ns2:annotationElement position="1463"><ns2:displayCharacter>C</ns2:displayCharacter><ns2:description>C 97.1%; A 1.8%; T 1.1%</ns2:description><ns2:value>97.05882</ns2:value></ns2:annotationElement><ns2:annotationElement position="1464"><ns2:displayCharacter>C</ns2:displayCharacter><ns2:description>C 90.1%; T 9.2%; A 0.4%</ns2:description><ns2:value>90.07353</ns2:value></ns2:annotationElement><ns2:annotationElement position="1465"><ns2:displayCharacter>A</ns2:displayCharacter><ns2:description>A 99.6%; C 0.4%</ns2:description><ns2:value>99.632355</ns2:value></ns2:annotationElement><ns2:annotationElement position="1466"><ns2:displayCharacter>C</ns2:displayCharacter><ns2:description>C 97.8%; A 1.8%; T 0.4%</ns2:description><ns2:value>97.79412</ns2:value></ns2:annotationElement><ns2:annotationElement position="1467"><ns2:displayCharacter>C</ns2:displayCharacter><ns2:description>C 99.6%; T 0.4%</ns2:description><ns2:value>99.632355</ns2:value></ns2:annotationElement><ns2:annotationElement position="1468"><ns2:displayCharacter>G</ns2:displayCharacter><ns2:description>G 100.0%</ns2:description><ns2:value>100.0</ns2:value></ns2:annotationElement><ns2:annotationElement position="1469"><ns2:displayCharacter>T</ns2:displayCharacter><ns2:description>T 92.6%; A 7.4%</ns2:description><ns2:value>92.64706</ns2:value></ns2:annotationElement><ns2:annotationElement position="1470"><ns2:displayCharacter>T</ns2:displayCharacter><ns2:description>T 97.4%; C 2.2%; G 0.4%</ns2:description><ns2:value>97.42647</ns2:value></ns2:annotationElement><ns2:annotationElement position="1471"><ns2:displayCharacter>T</ns2:displayCharacter><ns2:description>T 98.2%</ns2:description><ns2:value>98.161766</ns2:value></ns2:annotationElement><ns2:annotationElement position="1472"><ns2:displayCharacter>C</ns2:displayCharacter><ns2:description>C 97.4%; G 0.4%; T 0.4%</ns2:description><ns2:value>97.42647</ns2:value></ns2:annotationElement><ns2:annotationElement position="1473"><ns2:displayCharacter>G</ns2:displayCharacter><ns2:description>G 97.8%; T 0.4%</ns2:description><ns2:value>97.79412</ns2:value></ns2:annotationElement><ns2:annotationElement position="1474"><ns2:displayCharacter>G</ns2:displayCharacter><ns2:description>G 98.2%</ns2:description><ns2:value>98.161766</ns2:value></ns2:annotationElement><ns2:annotationElement position="1475"><ns2:displayCharacter>C</ns2:displayCharacter><ns2:description>C 97.8%; T 0.4%</ns2:description><ns2:value>97.79412</ns2:value></ns2:annotationElement><ns2:annotationElement position="1476"><ns2:displayCharacter>T</ns2:displayCharacter><ns2:description>T 97.8%; G 0.4%</ns2:description><ns2:value>97.79412</ns2:value></ns2:annotationElement><ns2:annotationElement position="1477"><ns2:displayCharacter>T</ns2:displayCharacter><ns2:description>T 97.8%; C 0.4%</ns2:description><ns2:value>97.79412</ns2:value></ns2:annotationElement><ns2:annotationElement position="1478"><ns2:displayCharacter>T</ns2:displayCharacter><ns2:description>T 97.8%; C 0.4%</ns2:description><ns2:value>97.79412</ns2:value></ns2:annotationElement><ns2:annotationElement position="1479"><ns2:displayCharacter>T</ns2:displayCharacter><ns2:description>T 97.8%; G 2.2%</ns2:description><ns2:value>97.79412</ns2:value></ns2:annotationElement><ns2:annotationElement position="1480"><ns2:displayCharacter>G</ns2:displayCharacter><ns2:description>G 100.0%</ns2:description><ns2:value>100.0</ns2:value></ns2:annotationElement><ns2:annotationElement position="1481"><ns2:displayCharacter>T</ns2:displayCharacter><ns2:description>T 98.2%; G 1.8%</ns2:description><ns2:value>98.161766</ns2:value></ns2:annotationElement><ns2:annotationElement position="1482"><ns2:displayCharacter>T</ns2:displayCharacter><ns2:description>T 97.8%; C 1.8%; G 0.4%</ns2:description><ns2:value>97.79412</ns2:value></ns2:annotationElement><ns2:annotationElement position="1483"><ns2:displayCharacter>G</ns2:displayCharacter><ns2:description>G 99.6%; A 0.4%</ns2:description><ns2:value>99.632355</ns2:value></ns2:annotationElement><ns2:annotationElement position="1484"><ns2:displayCharacter>G</ns2:displayCharacter><ns2:description>G 100.0%</ns2:description><ns2:value>100.0</ns2:value></ns2:annotationElement><ns2:annotationElement position="1485"><ns2:displayCharacter>T</ns2:displayCharacter><ns2:description>T 100.0%</ns2:description><ns2:value>100.0</ns2:value></ns2:annotationElement><ns2:annotationElement position="1486"><ns2:displayCharacter>T</ns2:displayCharacter><ns2:description>T 91.2%; A 7.0%; G 1.8%</ns2:description><ns2:value>91.17647</ns2:value></ns2:annotationElement><ns2:annotationElement position="1487"><ns2:displayCharacter>T</ns2:displayCharacter><ns2:description>T 100.0%</ns2:description><ns2:value>100.0</ns2:value></ns2:annotationElement><ns2:annotationElement position="1488"><ns2:displayCharacter>T</ns2:displayCharacter><ns2:description>T 98.2%; G 1.8%</ns2:description><ns2:value>98.161766</ns2:value></ns2:annotationElement><ns2:annotationElement position="1489"><ns2:displayCharacter>T</ns2:displayCharacter><ns2:description>T 3.7%</ns2:description><ns2:value>3.6764705</ns2:value></ns2:annotationElement><ns2:annotationElement position="1490"><ns2:displayCharacter>A</ns2:displayCharacter><ns2:description>A 99.3%; T 0.7%</ns2:description><ns2:value>99.26471</ns2:value></ns2:annotationElement><ns2:annotationElement position="1491"><ns2:displayCharacter>A</ns2:displayCharacter><ns2:description>A 85.3%; G 12.9%; C 1.8%</ns2:description><ns2:value>85.29412</ns2:value></ns2:annotationElement><ns2:annotationElement position="1492"><ns2:displayCharacter>A</ns2:displayCharacter><ns2:description>A 87.5%; C 12.5%</ns2:description><ns2:value>87.5</ns2:value></ns2:annotationElement><ns2:annotationElement position="1493"><ns2:displayCharacter>A</ns2:displayCharacter><ns2:description>A 94.1%; C 4.0%; G 1.1%; T 0.7%</ns2:description><ns2:value>94.117645</ns2:value></ns2:annotationElement><ns2:annotationElement position="1494"><ns2:displayCharacter>G</ns2:displayCharacter><ns2:description>G 95.2%; A 3.7%; C 1.1%</ns2:description><ns2:value>95.22059</ns2:value></ns2:annotationElement><ns2:annotationElement position="1495"><ns2:displayCharacter>T</ns2:displayCharacter><ns2:description>T 96.7%; C 3.3%</ns2:description><ns2:value>96.69118</ns2:value></ns2:annotationElement><ns2:annotationElement position="1496"><ns2:displayCharacter>C</ns2:displayCharacter><ns2:description>C 95.2%; T 2.9%; G 1.8%</ns2:description><ns2:value>95.22059</ns2:value></ns2:annotationElement><ns2:annotationElement position="1497"><ns2:displayCharacter>C</ns2:displayCharacter><ns2:description>C 91.2%; T 6.3%; G 2.2%; A 0.4%</ns2:description><ns2:value>91.17647</ns2:value></ns2:annotationElement><ns2:annotationElement position="1498"><ns2:displayCharacter>A</ns2:displayCharacter><ns2:description>A 83.1%; T 8.8%; G 5.5%; C 2.2%</ns2:description><ns2:value>83.088234</ns2:value></ns2:annotationElement><ns2:annotationElement position="1499"><ns2:displayCharacter>T</ns2:displayCharacter><ns2:description>T 96.7%; A 1.8%; G 1.1%</ns2:description><ns2:value>96.69118</ns2:value></ns2:annotationElement><ns2:annotationElement position="1500"><ns2:displayCharacter>T</ns2:displayCharacter><ns2:description>T 87.5%; G 11.8%; A 0.4%</ns2:description><ns2:value>87.5</ns2:value></ns2:annotationElement><ns2:annotationElement position="1501"><ns2:displayCharacter>G</ns2:displayCharacter><ns2:description>G 99.6%</ns2:description><ns2:value>99.632355</ns2:value></ns2:annotationElement><ns2:annotationElement position="1502"><ns2:displayCharacter>G</ns2:displayCharacter><ns2:description>G 99.6%</ns2:description><ns2:value>99.632355</ns2:value></ns2:annotationElement><ns2:annotationElement position="1503"><ns2:displayCharacter>A</ns2:displayCharacter><ns2:description>A 99.3%; G 0.4%</ns2:description><ns2:value>99.26471</ns2:value></ns2:annotationElement><ns2:annotationElement position="1504"><ns2:displayCharacter>G</ns2:displayCharacter><ns2:description>G 95.2%; A 2.6%; C 1.8%</ns2:description><ns2:value>95.22059</ns2:value></ns2:annotationElement><ns2:annotationElement position="1505"><ns2:displayCharacter>A</ns2:displayCharacter><ns2:description>A 97.8%; G 1.8%</ns2:description><ns2:value>97.79412</ns2:value></ns2:annotationElement><ns2:annotationElement position="1506"><ns2:displayCharacter>T</ns2:displayCharacter><ns2:description>T 99.6%</ns2:description><ns2:value>99.632355</ns2:value></ns2:annotationElement><ns2:annotationElement position="1507"><ns2:displayCharacter>T</ns2:displayCharacter><ns2:description>T 97.8%; A 1.8%</ns2:description><ns2:value>97.79412</ns2:value></ns2:annotationElement><ns2:annotationElement position="1508"><ns2:displayCharacter>A</ns2:displayCharacter><ns2:description>A 95.6%; G 4.0%</ns2:description><ns2:value>95.588234</ns2:value></ns2:annotationElement><ns2:annotationElement position="1509"><ns2:displayCharacter>T</ns2:displayCharacter><ns2:description>T 96.0%; G 3.3%; C 0.4%</ns2:description><ns2:value>95.95588</ns2:value></ns2:annotationElement><ns2:annotationElement position="1510"><ns2:displayCharacter>G</ns2:displayCharacter><ns2:description>G 97.4%; C 1.8%</ns2:description><ns2:value>97.42647</ns2:value></ns2:annotationElement><ns2:annotationElement position="1511"><ns2:displayCharacter>G</ns2:displayCharacter><ns2:description>G 99.3%</ns2:description><ns2:value>99.26471</ns2:value></ns2:annotationElement><ns2:annotationElement position="1512"><ns2:displayCharacter>G</ns2:displayCharacter><ns2:description>G 79.4%; A 14.0%; C 4.8%; T 1.1%</ns2:description><ns2:value>79.411766</ns2:value></ns2:annotationElement><ns2:annotationElement position="1513"><ns2:displayCharacter>G</ns2:displayCharacter><ns2:description>G 83.1%; A 8.8%; C 7.4%</ns2:description><ns2:value>83.088234</ns2:value></ns2:annotationElement><ns2:annotationElement position="1514"><ns2:displayCharacter>C</ns2:displayCharacter><ns2:description>C 80.9%; T 9.6%; A 2.2%; G 0.4%</ns2:description><ns2:value>80.882355</ns2:value></ns2:annotationElement><ns2:annotationElement position="1515"><ns2:displayCharacter>T</ns2:displayCharacter><ns2:description>T 61.0%; C 29.0%; G 5.9%; A 3.3%</ns2:description><ns2:value>61.02941</ns2:value></ns2:annotationElement><ns2:annotationElement position="1516"><ns2:displayCharacter>G</ns2:displayCharacter><ns2:description>G 88.6%; T 7.0%; A 3.3%; C 0.4%</ns2:description><ns2:value>88.60294</ns2:value></ns2:annotationElement><ns2:annotationElement position="1517"><ns2:displayCharacter>T</ns2:displayCharacter><ns2:description>T 70.6%; C 20.2%; G 8.5%</ns2:description><ns2:value>70.588234</ns2:value></ns2:annotationElement><ns2:annotationElement position="1518"><ns2:displayCharacter>T</ns2:displayCharacter><ns2:description>T 1.8%</ns2:description><ns2:value>1.8382353</ns2:value></ns2:annotationElement><ns2:annotationElement position="1519"><ns2:displayCharacter>G</ns2:displayCharacter><ns2:description>G 90.8%; T 8.5%</ns2:description><ns2:value>90.80882</ns2:value></ns2:annotationElement><ns2:annotationElement position="1520"><ns2:displayCharacter>C</ns2:displayCharacter><ns2:description>C 70.6%; T 22.1%; G 6.6%</ns2:description><ns2:value>70.588234</ns2:value></ns2:annotationElement><ns2:annotationElement position="1521"><ns2:displayCharacter>G</ns2:displayCharacter><ns2:description>G 91.9%; T 6.6%; C 0.7%</ns2:description><ns2:value>91.911766</ns2:value></ns2:annotationElement><ns2:annotationElement position="1522"><ns2:displayCharacter>A</ns2:displayCharacter><ns2:description>A 82.7%; C 9.9%; G 6.6%</ns2:description><ns2:value>82.72059</ns2:value></ns2:annotationElement><ns2:annotationElement position="1523"><ns2:displayCharacter>C</ns2:displayCharacter><ns2:description>C 88.2%; A 6.6%; G 2.6%; T 1.8%</ns2:description><ns2:value>88.23529</ns2:value></ns2:annotationElement><ns2:annotationElement position="1524"><ns2:displayCharacter>A</ns2:displayCharacter><ns2:description>A 74.3%; C 15.4%; T 6.6%; G 2.9%</ns2:description><ns2:value>74.26471</ns2:value></ns2:annotationElement><ns2:annotationElement position="1525"><ns2:displayCharacter>A</ns2:displayCharacter><ns2:description>A 89.0%; T 6.6%; G 2.6%; C 1.1%</ns2:description><ns2:value>88.97059</ns2:value></ns2:annotationElement><ns2:annotationElement position="1526"><ns2:displayCharacter>G</ns2:displayCharacter><ns2:description>G 85.3%; C 7.0%; A 6.6%; T 0.4%</ns2:description><ns2:value>85.29412</ns2:value></ns2:annotationElement><ns2:annotationElement position="1527"><ns2:displayCharacter>C</ns2:displayCharacter><ns2:description>C 78.3%; G 21.0%</ns2:description><ns2:value>78.30882</ns2:value></ns2:annotationElement><ns2:annotationElement position="1528"><ns2:displayCharacter>G</ns2:displayCharacter><ns2:description>G 82.7%; C 10.3%; T 5.5%; A 0.7%</ns2:description><ns2:value>82.72059</ns2:value></ns2:annotationElement><ns2:annotationElement position="1529"><ns2:displayCharacter>G</ns2:displayCharacter><ns2:description>G 73.5%; T 12.1%; C 7.7%; A 5.9%</ns2:description><ns2:value>73.52941</ns2:value></ns2:annotationElement><ns2:annotationElement position="1530"><ns2:displayCharacter>C</ns2:displayCharacter><ns2:description>C 69.5%; T 19.9%; G 7.7%; A 1.8%; Y 0.4%</ns2:description><ns2:value>69.48529</ns2:value></ns2:annotationElement><ns2:annotationElement position="1531"><ns2:displayCharacter>T</ns2:displayCharacter><ns2:description>T 44.9%; C 44.5%; G 9.2%; A 0.7%</ns2:description><ns2:value>44.85294</ns2:value></ns2:annotationElement><ns2:annotationElement position="1532"><ns2:displayCharacter>G</ns2:displayCharacter><ns2:description>G 86.0%; T 9.2%; C 1.8%; A 0.4%</ns2:description><ns2:value>86.02941</ns2:value></ns2:annotationElement><ns2:annotationElement position="1533"><ns2:displayCharacter>G</ns2:displayCharacter><ns2:description>G 75.7%; C 9.9%; T 7.7%; A 5.9%</ns2:description><ns2:value>75.73529</ns2:value></ns2:annotationElement><ns2:annotationElement position="1534"><ns2:displayCharacter>G</ns2:displayCharacter><ns2:description>G 94.9%; C 3.3%; T 1.1%</ns2:description><ns2:value>94.85294</ns2:value></ns2:annotationElement><ns2:annotationElement position="1535"><ns2:displayCharacter>T</ns2:displayCharacter><ns2:description>T 68.0%; C 16.9%; G 13.6%; A 0.4%</ns2:description><ns2:value>68.01471</ns2:value></ns2:annotationElement><ns2:annotationElement position="1536"><ns2:displayCharacter>G</ns2:displayCharacter><ns2:description>G 74.3%; C 8.5%; T 8.1%; A 0.4%</ns2:description><ns2:value>74.26471</ns2:value></ns2:annotationElement><ns2:annotationElement position="1537"><ns2:displayCharacter>T</ns2:displayCharacter><ns2:description>T 53.3%; C 22.1%; A 18.0%; G 2.9%</ns2:description><ns2:value>53.308823</ns2:value></ns2:annotationElement><ns2:annotationElement position="1538"><ns2:displayCharacter>T</ns2:displayCharacter><ns2:description>T 32.0%; C 23.5%; A 21.3%; G 19.5%</ns2:description><ns2:value>31.985294</ns2:value></ns2:annotationElement><ns2:annotationElement position="1539"><ns2:displayCharacter>T</ns2:displayCharacter><ns2:description>T 69.9%; C 16.5%; G 8.5%; A 1.5%</ns2:description><ns2:value>69.85294</ns2:value></ns2:annotationElement><ns2:annotationElement position="1540"><ns2:displayCharacter>T</ns2:displayCharacter><ns2:description>T 62.1%; C 30.5%; G 2.2%; A 1.5%</ns2:description><ns2:value>62.132355</ns2:value></ns2:annotationElement><ns2:annotationElement position="1541"><ns2:displayCharacter>C</ns2:displayCharacter><ns2:description>C 57.7%; T 16.5%; A 11.0%; G 10.7%</ns2:description><ns2:value>57.72059</ns2:value></ns2:annotationElement><ns2:annotationElement position="1542"><ns2:displayCharacter>C</ns2:displayCharacter><ns2:description>C 44.1%; T 41.9%; G 2.6%; A 2.2%</ns2:description><ns2:value>44.117645</ns2:value></ns2:annotationElement><ns2:annotationElement position="1543"><ns2:displayCharacter>C</ns2:displayCharacter><ns2:description>C 49.3%; T 24.6%; G 7.7%; A 5.5%</ns2:description><ns2:value>49.264706</ns2:value></ns2:annotationElement><ns2:annotationElement position="1544"><ns2:displayCharacter>C</ns2:displayCharacter><ns2:description>C 51.8%; T 27.6%; G 3.7%; A 2.9%</ns2:description><ns2:value>51.838234</ns2:value></ns2:annotationElement><ns2:annotationElement position="1545"><ns2:displayCharacter>T</ns2:displayCharacter><ns2:description>T 40.4%; C 32.7%; A 11.0%; G 0.4%</ns2:description><ns2:value>40.441177</ns2:value></ns2:annotationElement><ns2:annotationElement position="1546"><ns2:displayCharacter>T</ns2:displayCharacter><ns2:description>T 46.3%; C 14.7%; A 14.3%; G 9.9%; Y 0.4%</ns2:description><ns2:value>46.32353</ns2:value></ns2:annotationElement><ns2:annotationElement position="1547"><ns2:displayCharacter>T</ns2:displayCharacter><ns2:description>T 41.9%; C 33.5%; G 12.9%; A 3.3%</ns2:description><ns2:value>41.911766</ns2:value></ns2:annotationElement><ns2:annotationElement position="1548"><ns2:displayCharacter>A</ns2:displayCharacter><ns2:description>A 30.9%; T 30.1%; G 19.9%; C 10.7%</ns2:description><ns2:value>30.882353</ns2:value></ns2:annotationElement><ns2:annotationElement position="1549"><ns2:displayCharacter>C</ns2:displayCharacter><ns2:description>C 33.1%; T 29.4%; A 16.2%; G 16.2%</ns2:description><ns2:value>33.088234</ns2:value></ns2:annotationElement><ns2:annotationElement position="1550"><ns2:displayCharacter>T</ns2:displayCharacter><ns2:description>T 46.7%; G 34.2%; A 9.2%; C 7.7%</ns2:description><ns2:value>46.691177</ns2:value></ns2:annotationElement><ns2:annotationElement position="1551"><ns2:displayCharacter>G</ns2:displayCharacter><ns2:description>G 39.3%; T 37.1%; A 13.6%; C 7.7%</ns2:description><ns2:value>39.338234</ns2:value></ns2:annotationElement><ns2:annotationElement position="1552"><ns2:displayCharacter>G</ns2:displayCharacter><ns2:description>G 41.9%; C 28.7%; A 11.0%; T 3.7%</ns2:description><ns2:value>41.911766</ns2:value></ns2:annotationElement><ns2:annotationElement position="1553"><ns2:displayCharacter>G</ns2:displayCharacter><ns2:description>G 36.4%; T 11.8%; C 9.9%; A 8.8%</ns2:description><ns2:value>36.39706</ns2:value></ns2:annotationElement><ns2:annotationElement position="1554"><ns2:displayCharacter>G</ns2:displayCharacter><ns2:description>G 45.6%; T 20.6%; C 9.2%; A 1.8%</ns2:description><ns2:value>45.588234</ns2:value></ns2:annotationElement><ns2:annotationElement position="1555"><ns2:displayCharacter>G</ns2:displayCharacter><ns2:description>G 8.5%; A 7.7%; C 7.4%; T 5.9%</ns2:description><ns2:value>8.455882</ns2:value></ns2:annotationElement><ns2:annotationElement position="1556"><ns2:displayCharacter>G</ns2:displayCharacter><ns2:description>G 16.9%; A 7.0%; C 4.4%; T 0.7%; Y 0.4%</ns2:description><ns2:value>16.911764</ns2:value></ns2:annotationElement><ns2:annotationElement position="1557"><ns2:displayCharacter>C</ns2:displayCharacter><ns2:description>C 11.4%; G 6.3%; A 4.4%; T 4.4%</ns2:description><ns2:value>11.3970585</ns2:value></ns2:annotationElement><ns2:annotationElement position="1558"><ns2:displayCharacter>G</ns2:displayCharacter><ns2:description>G 13.6%; A 9.6%; T 5.5%; C 1.8%</ns2:description><ns2:value>13.6029415</ns2:value></ns2:annotationElement><ns2:annotationElement position="1559"><ns2:displayCharacter>C</ns2:displayCharacter><ns2:description>C 10.7%; G 9.9%; A 5.1%; T 4.0%</ns2:description><ns2:value>10.661765</ns2:value></ns2:annotationElement><ns2:annotationElement position="1560"><ns2:displayCharacter>T</ns2:displayCharacter><ns2:description>T 18.0%; G 16.2%; C 5.1%; A 2.2%</ns2:description><ns2:value>18.014706</ns2:value></ns2:annotationElement><ns2:annotationElement position="1561"><ns2:displayCharacter>G</ns2:displayCharacter><ns2:description>G 13.6%; C 11.4%; T 10.7%; A 1.1%</ns2:description><ns2:value>13.6029415</ns2:value></ns2:annotationElement><ns2:annotationElement position="1562"><ns2:displayCharacter>G</ns2:displayCharacter><ns2:description>G 39.7%; A 15.1%; T 12.1%; C 7.7%</ns2:description><ns2:value>39.705883</ns2:value></ns2:annotationElement><ns2:annotationElement position="1563"><ns2:displayCharacter>C</ns2:displayCharacter><ns2:description>C 46.7%; T 9.2%; A 7.7%; G 4.8%</ns2:description><ns2:value>46.691177</ns2:value></ns2:annotationElement><ns2:annotationElement position="1564"><ns2:displayCharacter>A</ns2:displayCharacter><ns2:description>A 47.1%; C 14.0%; G 12.1%; T 5.9%</ns2:description><ns2:value>47.058823</ns2:value></ns2:annotationElement><ns2:annotationElement position="1565"><ns2:displayCharacter>C</ns2:displayCharacter><ns2:description>C 71.0%; G 9.2%; A 6.6%; T 1.5%</ns2:description><ns2:value>70.95588</ns2:value></ns2:annotationElement><ns2:annotationElement position="1566"><ns2:displayCharacter>C</ns2:displayCharacter><ns2:description>C 56.2%; T 24.6%; G 9.6%; A 1.5%</ns2:description><ns2:value>56.25</ns2:value></ns2:annotationElement><ns2:annotationElement position="1567"><ns2:displayCharacter>T</ns2:displayCharacter><ns2:description>T 6.6%; C 5.5%; G 3.3%; A 1.1%</ns2:description><ns2:value>6.617647</ns2:value></ns2:annotationElement><ns2:annotationElement position="1568"><ns2:displayCharacter>C</ns2:displayCharacter><ns2:description>C 7.4%; G 7.0%; T 1.8%; A 0.4%</ns2:description><ns2:value>7.352941</ns2:value></ns2:annotationElement><ns2:annotationElement position="1569"><ns2:displayCharacter>C</ns2:displayCharacter><ns2:description>C 5.1%; A 4.8%; G 4.0%; T 2.6%</ns2:description><ns2:value>5.147059</ns2:value></ns2:annotationElement><ns2:annotationElement position="1570"><ns2:displayCharacter>G</ns2:displayCharacter><ns2:description>G 6.6%; C 5.5%; A 0.4%; T 0.4%</ns2:description><ns2:value>6.617647</ns2:value></ns2:annotationElement><ns2:annotationElement position="1571"><ns2:displayCharacter>C</ns2:displayCharacter><ns2:description>C 7.0%; G 4.4%; A 1.5%</ns2:description><ns2:value>6.9852943</ns2:value></ns2:annotationElement><ns2:annotationElement position="1572"><ns2:displayCharacter>+</ns2:displayCharacter><ns2:description>A 5.1%; C 5.1%; G 2.6%</ns2:description><ns2:value>5.147059</ns2:value></ns2:annotationElement><ns2:annotationElement position="1573"><ns2:displayCharacter>T</ns2:displayCharacter><ns2:description>T 5.5%; C 3.3%; A 2.9%; G 1.1%</ns2:description><ns2:value>5.5147057</ns2:value></ns2:annotationElement><ns2:annotationElement position="1574"><ns2:displayCharacter>G</ns2:displayCharacter><ns2:description>G 4.8%; A 4.4%; C 2.9%; T 0.4%</ns2:description><ns2:value>4.779412</ns2:value></ns2:annotationElement><ns2:annotationElement position="1575"><ns2:displayCharacter>C</ns2:displayCharacter><ns2:description>C 8.1%; T 4.0%; A 0.4%</ns2:description><ns2:value>8.088235</ns2:value></ns2:annotationElement><ns2:annotationElement position="1576"><ns2:displayCharacter>A</ns2:displayCharacter><ns2:description>A 5.9%; C 1.1%</ns2:description><ns2:value>5.882353</ns2:value></ns2:annotationElement><ns2:annotationElement position="1577"><ns2:displayCharacter>C</ns2:displayCharacter><ns2:description>C 4.0%; A 2.6%; T 0.4%</ns2:description><ns2:value>4.0441175</ns2:value></ns2:annotationElement><ns2:annotationElement position="1578"><ns2:displayCharacter>T</ns2:displayCharacter><ns2:description>T 5.1%; A 1.1%; C 0.4%; G 0.4%</ns2:description><ns2:value>5.147059</ns2:value></ns2:annotationElement><ns2:annotationElement position="1579"><ns2:displayCharacter>A</ns2:displayCharacter><ns2:description>A 4.8%; C 1.8%; T 0.4%</ns2:description><ns2:value>4.779412</ns2:value></ns2:annotationElement><ns2:annotationElement position="1580"><ns2:displayCharacter>+</ns2:displayCharacter><ns2:description>A 3.3%; C 3.3%; T 0.4%</ns2:description><ns2:value>3.3088236</ns2:value></ns2:annotationElement><ns2:annotationElement position="1581"><ns2:displayCharacter>T</ns2:displayCharacter><ns2:description>T 6.6%</ns2:description><ns2:value>6.617647</ns2:value></ns2:annotationElement><ns2:annotationElement position="1582"><ns2:displayCharacter>G</ns2:displayCharacter><ns2:description>G 3.3%; T 2.2%; C 1.1%</ns2:description><ns2:value>3.3088236</ns2:value></ns2:annotationElement><ns2:annotationElement position="1583"><ns2:displayCharacter>T</ns2:displayCharacter><ns2:description>T 4.4%; G 1.8%; C 0.4%</ns2:description><ns2:value>4.4117646</ns2:value></ns2:annotationElement><ns2:annotationElement position="1584"><ns2:displayCharacter>G</ns2:displayCharacter><ns2:description>G 4.4%; C 1.8%; T 0.4%</ns2:description><ns2:value>4.4117646</ns2:value></ns2:annotationElement><ns2:annotationElement position="1585"><ns2:displayCharacter>T</ns2:displayCharacter><ns2:description>T 4.0%; A 2.2%; G 0.4%</ns2:description><ns2:value>4.0441175</ns2:value></ns2:annotationElement><ns2:annotationElement position="1586"><ns2:displayCharacter>A</ns2:displayCharacter><ns2:description>A 5.1%; G 1.1%</ns2:description><ns2:value>5.147059</ns2:value></ns2:annotationElement><ns2:annotationElement position="1587"><ns2:displayCharacter>T</ns2:displayCharacter><ns2:description>T 3.3%; C 2.9%</ns2:description><ns2:value>3.3088236</ns2:value></ns2:annotationElement><ns2:annotationElement position="1588"><ns2:displayCharacter>A</ns2:displayCharacter><ns2:description>A 4.8%</ns2:description><ns2:value>4.779412</ns2:value></ns2:annotationElement><ns2:annotationElement position="1589"><ns2:displayCharacter>C</ns2:displayCharacter><ns2:description>C 4.8%</ns2:description><ns2:value>4.779412</ns2:value></ns2:annotationElement><ns2:annotationElement position="1590"><ns2:displayCharacter>A</ns2:displayCharacter><ns2:description>A 3.3%; T 1.8%</ns2:description><ns2:value>3.3088236</ns2:value></ns2:annotationElement><ns2:annotationElement position="1591"><ns2:displayCharacter>C</ns2:displayCharacter><ns2:description>C 4.8%; G 0.4%</ns2:description><ns2:value>4.779412</ns2:value></ns2:annotationElement><ns2:annotationElement position="1592"><ns2:displayCharacter>A</ns2:displayCharacter><ns2:description>A 2.9%; G 1.8%; C 0.4%</ns2:description><ns2:value>2.9411764</ns2:value></ns2:annotationElement><ns2:annotationElement position="1593"><ns2:displayCharacter>C</ns2:displayCharacter><ns2:description>C 2.9%; G 2.2%</ns2:description><ns2:value>2.9411764</ns2:value></ns2:annotationElement><ns2:annotationElement position="1594"><ns2:displayCharacter>C</ns2:displayCharacter><ns2:description>C 2.9%; T 1.8%; G 0.4%</ns2:description><ns2:value>2.9411764</ns2:value></ns2:annotationElement><ns2:annotationElement position="1595"><ns2:displayCharacter>C</ns2:displayCharacter><ns2:description>C 4.8%</ns2:description><ns2:value>4.779412</ns2:value></ns2:annotationElement><ns2:annotationElement position="1596"><ns2:displayCharacter>C</ns2:displayCharacter><ns2:description>C 4.8%</ns2:description><ns2:value>4.779412</ns2:value></ns2:annotationElement><ns2:annotationElement position="1597"><ns2:displayCharacter>C</ns2:displayCharacter><ns2:description>C 4.8%</ns2:description><ns2:value>4.779412</ns2:value></ns2:annotationElement><ns2:annotationElement position="1598"><ns2:displayCharacter>A</ns2:displayCharacter><ns2:description>A 5.1%</ns2:description><ns2:value>5.147059</ns2:value></ns2:annotationElement><ns2:annotationElement position="1599"><ns2:displayCharacter>C</ns2:displayCharacter><ns2:description>C 3.3%; A 1.8%</ns2:description><ns2:value>3.3088236</ns2:value></ns2:annotationElement><ns2:annotationElement position="1600"><ns2:displayCharacter>A</ns2:displayCharacter><ns2:description>A 2.9%; G 1.8%; C 0.4%</ns2:description><ns2:value>2.9411764</ns2:value></ns2:annotationElement><ns2:annotationElement position="1601"><ns2:displayCharacter>C</ns2:displayCharacter><ns2:description>C 3.3%; T 1.8%</ns2:description><ns2:value>3.3088236</ns2:value></ns2:annotationElement><ns2:annotationElement position="1602"><ns2:displayCharacter>A</ns2:displayCharacter><ns2:description>A 3.3%; G 1.8%</ns2:description><ns2:value>3.3088236</ns2:value></ns2:annotationElement><ns2:annotationElement position="1603"><ns2:displayCharacter>C</ns2:displayCharacter><ns2:description>C 2.9%; G 1.8%; T 0.4%</ns2:description><ns2:value>2.9411764</ns2:value></ns2:annotationElement><ns2:annotationElement position="1604"><ns2:displayCharacter>C</ns2:displayCharacter><ns2:description>C 3.3%; G 1.8%</ns2:description><ns2:value>3.3088236</ns2:value></ns2:annotationElement><ns2:annotationElement position="1605"><ns2:displayCharacter>C</ns2:displayCharacter><ns2:description>C 58.5%; T 5.1%; A 2.2%; G 0.4%</ns2:description><ns2:value>58.455883</ns2:value></ns2:annotationElement><ns2:annotationElement position="1606"><ns2:displayCharacter>G</ns2:displayCharacter><ns2:description>G 66.5%; C 4.8%; A 0.7%; T 0.4%</ns2:description><ns2:value>66.54412</ns2:value></ns2:annotationElement><ns2:annotationElement position="1607"><ns2:displayCharacter>T</ns2:displayCharacter><ns2:description>T 64.0%; G 6.3%; C 0.4%</ns2:description><ns2:value>63.97059</ns2:value></ns2:annotationElement><ns2:annotationElement position="1608"><ns2:displayCharacter>C</ns2:displayCharacter><ns2:description>C 70.2%; G 0.4%</ns2:description><ns2:value>70.22059</ns2:value></ns2:annotationElement><ns2:annotationElement position="1609"><ns2:displayCharacter>G</ns2:displayCharacter><ns2:description>G 67.3%; T 2.9%; C 0.4%</ns2:description><ns2:value>67.27941</ns2:value></ns2:annotationElement><ns2:annotationElement position="1610"><ns2:displayCharacter>C</ns2:displayCharacter><ns2:description>C 70.6%</ns2:description><ns2:value>70.588234</ns2:value></ns2:annotationElement><ns2:annotationElement position="1611"><ns2:displayCharacter>C</ns2:displayCharacter><ns2:description>C 67.3%; T 3.3%</ns2:description><ns2:value>67.27941</ns2:value></ns2:annotationElement><ns2:annotationElement position="1612"><ns2:displayCharacter>T</ns2:displayCharacter><ns2:description>T 71.0%; G 1.1%</ns2:description><ns2:value>70.95588</ns2:value></ns2:annotationElement><ns2:annotationElement position="1613"><ns2:displayCharacter>T</ns2:displayCharacter><ns2:description>T 72.1%</ns2:description><ns2:value>72.05882</ns2:value></ns2:annotationElement><ns2:annotationElement position="1614"><ns2:displayCharacter>T</ns2:displayCharacter><ns2:description>T 64.0%; C 6.6%; G 1.1%; A 0.4%</ns2:description><ns2:value>63.97059</ns2:value></ns2:annotationElement><ns2:annotationElement position="1615"><ns2:displayCharacter>G</ns2:displayCharacter><ns2:description>G 69.9%; T 1.5%; A 0.7%</ns2:description><ns2:value>69.85294</ns2:value></ns2:annotationElement><ns2:annotationElement position="1616"><ns2:displayCharacter>T</ns2:displayCharacter><ns2:description>T 61.4%; G 6.3%; C 3.3%</ns2:description><ns2:value>61.39706</ns2:value></ns2:annotationElement><ns2:annotationElement position="1617"><ns2:displayCharacter>G</ns2:displayCharacter><ns2:description>G 68.0%; T 2.2%; A 0.4%; C 0.4%</ns2:description><ns2:value>68.01471</ns2:value></ns2:annotationElement><ns2:annotationElement position="1618"><ns2:displayCharacter>G</ns2:displayCharacter><ns2:description>G 49.6%; A 21.3%</ns2:description><ns2:value>49.632355</ns2:value></ns2:annotationElement><ns2:annotationElement position="1619"><ns2:displayCharacter>G</ns2:displayCharacter><ns2:description>G 67.6%; A 2.9%; T 0.4%</ns2:description><ns2:value>67.64706</ns2:value></ns2:annotationElement><ns2:annotationElement position="1620"><ns2:displayCharacter>A</ns2:displayCharacter><ns2:description>A 67.3%; G 3.3%</ns2:description><ns2:value>67.27941</ns2:value></ns2:annotationElement><ns2:annotationElement position="1621"><ns2:displayCharacter>A</ns2:displayCharacter><ns2:description>A 66.5%; C 6.6%; T 4.0%; G 3.3%</ns2:description><ns2:value>66.54412</ns2:value></ns2:annotationElement><ns2:annotationElement position="1622"><ns2:displayCharacter>A</ns2:displayCharacter><ns2:description>A 65.8%; G 11.8%; T 1.8%; C 0.7%</ns2:description><ns2:value>65.80882</ns2:value></ns2:annotationElement><ns2:annotationElement position="1623"><ns2:displayCharacter>T</ns2:displayCharacter><ns2:description>T 66.2%; C 9.9%; G 4.8%</ns2:description><ns2:value>66.17647</ns2:value></ns2:annotationElement><ns2:annotationElement position="1624"><ns2:displayCharacter>C</ns2:displayCharacter><ns2:description>C 70.2%; A 6.6%; T 4.0%</ns2:description><ns2:value>70.22059</ns2:value></ns2:annotationElement><ns2:annotationElement position="1625"><ns2:displayCharacter>C</ns2:displayCharacter><ns2:description>C 49.6%; A 17.3%; T 4.4%; G 1.1%</ns2:description><ns2:value>49.632355</ns2:value></ns2:annotationElement><ns2:annotationElement position="1626"><ns2:displayCharacter>G</ns2:displayCharacter><ns2:description>G 69.5%; C 1.5%; A 0.7%</ns2:description><ns2:value>69.48529</ns2:value></ns2:annotationElement><ns2:annotationElement position="1627"><ns2:displayCharacter>T</ns2:displayCharacter><ns2:description>T 62.1%; C 8.1%</ns2:description><ns2:value>62.132355</ns2:value></ns2:annotationElement><ns2:annotationElement position="1628"><ns2:displayCharacter>G</ns2:displayCharacter><ns2:description>G 68.0%; A 1.5%; T 1.1%</ns2:description><ns2:value>68.01471</ns2:value></ns2:annotationElement><ns2:annotationElement position="1629"><ns2:displayCharacter>G</ns2:displayCharacter><ns2:description>G 32.0%; T 23.2%; C 11.0%; A 6.3%</ns2:description><ns2:value>31.985294</ns2:value></ns2:annotationElement><ns2:annotationElement position="1630"><ns2:displayCharacter>C</ns2:displayCharacter><ns2:description>C 61.0%; T 5.9%; G 3.7%; A 1.8%</ns2:description><ns2:value>61.02941</ns2:value></ns2:annotationElement><ns2:annotationElement position="1631"><ns2:displayCharacter>G</ns2:displayCharacter><ns2:description>G 51.1%; C 10.3%; T 9.9%</ns2:description><ns2:value>51.10294</ns2:value></ns2:annotationElement><ns2:annotationElement position="1632"><ns2:displayCharacter>G</ns2:displayCharacter><ns2:description>G 30.9%; T 22.4%; A 15.8%; C 2.2%</ns2:description><ns2:value>30.882353</ns2:value></ns2:annotationElement><ns2:annotationElement position="1633"><ns2:displayCharacter>T</ns2:displayCharacter><ns2:description>T 41.2%; C 17.6%; G 15.8%; A 0.7%</ns2:description><ns2:value>41.17647</ns2:value></ns2:annotationElement><ns2:annotationElement position="1634"><ns2:displayCharacter>G</ns2:displayCharacter><ns2:description>G 30.5%; A 17.6%; T 15.4%; C 10.3%</ns2:description><ns2:value>30.514706</ns2:value></ns2:annotationElement><ns2:annotationElement position="1635"><ns2:displayCharacter>T</ns2:displayCharacter><ns2:description>T 36.4%; A 15.4%; C 13.6%; G 11.4%</ns2:description><ns2:value>36.39706</ns2:value></ns2:annotationElement><ns2:annotationElement position="1636"><ns2:displayCharacter>T</ns2:displayCharacter><ns2:description>T 33.5%; C 23.5%; A 11.8%; G 5.5%</ns2:description><ns2:value>33.455883</ns2:value></ns2:annotationElement><ns2:annotationElement position="1637"><ns2:displayCharacter>G</ns2:displayCharacter><ns2:description>G 27.2%; T 22.4%; A 7.4%; C 1.5%</ns2:description><ns2:value>27.205883</ns2:value></ns2:annotationElement><ns2:annotationElement position="1638"><ns2:displayCharacter>G</ns2:displayCharacter><ns2:description>G 23.2%; T 9.6%; C 8.5%; A 2.6%</ns2:description><ns2:value>23.161764</ns2:value></ns2:annotationElement><ns2:annotationElement position="1639"><ns2:displayCharacter>G</ns2:displayCharacter><ns2:description>G 8.8%; T 5.1%; C 4.4%; A 3.3%</ns2:description><ns2:value>8.823529</ns2:value></ns2:annotationElement><ns2:annotationElement position="1640"><ns2:displayCharacter>G</ns2:displayCharacter><ns2:description>G 7.7%; C 6.6%; T 5.9%; A 0.7%</ns2:description><ns2:value>7.720588</ns2:value></ns2:annotationElement><ns2:annotationElement position="1641"><ns2:displayCharacter>G</ns2:displayCharacter><ns2:description>G 8.8%; C 5.5%; T 4.4%; A 1.8%</ns2:description><ns2:value>8.823529</ns2:value></ns2:annotationElement><ns2:annotationElement position="1642"><ns2:displayCharacter>G</ns2:displayCharacter><ns2:description>G 8.1%; T 5.5%; A 1.8%; C 1.1%</ns2:description><ns2:value>8.088235</ns2:value></ns2:annotationElement><ns2:annotationElement position="1643"><ns2:displayCharacter>G</ns2:displayCharacter><ns2:description>G 10.7%; C 1.5%; T 0.4%</ns2:description><ns2:value>10.661765</ns2:value></ns2:annotationElement><ns2:annotationElement position="1644"><ns2:displayCharacter>T</ns2:displayCharacter><ns2:description>T 7.0%; G 0.4%</ns2:description><ns2:value>6.9852943</ns2:value></ns2:annotationElement><ns2:annotationElement position="1645"><ns2:displayCharacter>A</ns2:displayCharacter><ns2:description>A 4.4%; G 0.7%; T 0.4%</ns2:description><ns2:value>4.4117646</ns2:value></ns2:annotationElement><ns2:annotationElement position="1646"><ns2:displayCharacter>T</ns2:displayCharacter><ns2:description>T 4.8%; A 0.4%; G 0.4%</ns2:description><ns2:value>4.779412</ns2:value></ns2:annotationElement><ns2:annotationElement position="1647"><ns2:displayCharacter>A</ns2:displayCharacter><ns2:description>A 2.9%; T 2.2%; G 0.4%</ns2:description><ns2:value>2.9411764</ns2:value></ns2:annotationElement><ns2:annotationElement position="1648"><ns2:displayCharacter>T</ns2:displayCharacter><ns2:description>T 5.1%; G 2.2%</ns2:description><ns2:value>5.147059</ns2:value></ns2:annotationElement><ns2:annotationElement position="1649"><ns2:displayCharacter>G</ns2:displayCharacter><ns2:description>G 6.3%; T 4.4%; A 2.9%</ns2:description><ns2:value>6.25</ns2:value></ns2:annotationElement><ns2:annotationElement position="1650"><ns2:displayCharacter>C</ns2:displayCharacter><ns2:description>C 6.6%; T 5.9%; G 0.4%</ns2:description><ns2:value>6.617647</ns2:value></ns2:annotationElement><ns2:annotationElement position="1651"><ns2:displayCharacter>C</ns2:displayCharacter><ns2:description>C 8.8%; A 2.9%; T 1.5%; G 0.4%</ns2:description><ns2:value>8.823529</ns2:value></ns2:annotationElement><ns2:annotationElement position="1652"><ns2:displayCharacter>T</ns2:displayCharacter><ns2:description>T 3.3%; C 2.6%; G 1.5%</ns2:description><ns2:value>3.3088236</ns2:value></ns2:annotationElement><ns2:annotationElement position="1653"><ns2:displayCharacter>C</ns2:displayCharacter><ns2:description>C 4.4%; A 2.9%</ns2:description><ns2:value>4.4117646</ns2:value></ns2:annotationElement><ns2:annotationElement position="1654"><ns2:displayCharacter>T</ns2:displayCharacter><ns2:description>T 3.7%; G 1.8%; A 1.5%; C 0.4%</ns2:description><ns2:value>3.6764705</ns2:value></ns2:annotationElement><ns2:annotationElement position="1655"><ns2:displayCharacter>G</ns2:displayCharacter><ns2:description>G 14.0%; C 9.2%; A 0.4%; T 0.4%</ns2:description><ns2:value>13.970589</ns2:value></ns2:annotationElement><ns2:annotationElement position="1656"><ns2:displayCharacter>T</ns2:displayCharacter><ns2:description>T 11.4%; A 7.4%; C 4.8%; G 2.2%</ns2:description><ns2:value>11.3970585</ns2:value></ns2:annotationElement><ns2:annotationElement position="1657"><ns2:displayCharacter>C</ns2:displayCharacter><ns2:description>C 14.0%; T 6.6%; A 4.4%; G 0.7%</ns2:description><ns2:value>13.970589</ns2:value></ns2:annotationElement><ns2:annotationElement position="1658"><ns2:displayCharacter>C</ns2:displayCharacter><ns2:description>C 12.5%; T 11.8%; A 0.7%</ns2:description><ns2:value>12.5</ns2:value></ns2:annotationElement><ns2:annotationElement position="1659"><ns2:displayCharacter>G</ns2:displayCharacter><ns2:description>G 12.5%; T 3.7%; A 2.2%; C 0.4%</ns2:description><ns2:value>12.5</ns2:value></ns2:annotationElement><ns2:annotationElement position="1660"><ns2:displayCharacter>T</ns2:displayCharacter><ns2:description>T 14.7%; G 3.7%; C 0.4%</ns2:description><ns2:value>14.705882</ns2:value></ns2:annotationElement><ns2:annotationElement position="1661"><ns2:displayCharacter>C</ns2:displayCharacter><ns2:description>C 11.4%; G 3.3%; T 3.3%; A 0.7%</ns2:description><ns2:value>11.3970585</ns2:value></ns2:annotationElement><ns2:annotationElement position="1662"><ns2:displayCharacter>G</ns2:displayCharacter><ns2:description>G 14.0%; C 3.3%; A 1.5%; T 0.7%</ns2:description><ns2:value>13.970589</ns2:value></ns2:annotationElement><ns2:annotationElement position="1663"><ns2:displayCharacter>C</ns2:displayCharacter><ns2:description>C 10.7%; G 5.1%; A 1.8%; T 1.8%</ns2:description><ns2:value>10.661765</ns2:value></ns2:annotationElement><ns2:annotationElement position="1664"><ns2:displayCharacter>C</ns2:displayCharacter><ns2:description>C 14.3%; G 2.9%; T 2.2%</ns2:description><ns2:value>14.338235</ns2:value></ns2:annotationElement><ns2:annotationElement position="1665"><ns2:displayCharacter>C</ns2:displayCharacter><ns2:description>C 11.4%; T 6.6%; G 1.1%; A 0.4%</ns2:description><ns2:value>11.3970585</ns2:value></ns2:annotationElement><ns2:annotationElement position="1666"><ns2:displayCharacter>C</ns2:displayCharacter><ns2:description>C 7.7%; A 3.7%; G 3.3%; T 0.7%</ns2:description><ns2:value>7.720588</ns2:value></ns2:annotationElement><ns2:annotationElement position="1667"><ns2:displayCharacter>C</ns2:displayCharacter><ns2:description>C 8.1%; T 5.5%; A 1.8%</ns2:description><ns2:value>8.088235</ns2:value></ns2:annotationElement><ns2:annotationElement position="1668"><ns2:displayCharacter>G</ns2:displayCharacter><ns2:description>G 14.7%; A 0.4%</ns2:description><ns2:value>14.705882</ns2:value></ns2:annotationElement><ns2:annotationElement position="1669"><ns2:displayCharacter>G</ns2:displayCharacter><ns2:description>G 10.3%; C 2.6%; T 1.5%; A 0.7%</ns2:description><ns2:value>10.294118</ns2:value></ns2:annotationElement><ns2:annotationElement position="1670"><ns2:displayCharacter>G</ns2:displayCharacter><ns2:description>G 5.5%</ns2:description><ns2:value>5.5147057</ns2:value></ns2:annotationElement><ns2:annotationElement position="1671"><ns2:displayCharacter>T</ns2:displayCharacter><ns2:description>T 3.3%; G 2.2%</ns2:description><ns2:value>3.3088236</ns2:value></ns2:annotationElement><ns2:annotationElement position="1672"><ns2:displayCharacter>T</ns2:displayCharacter><ns2:description>T 3.3%; G 2.2%</ns2:description><ns2:value>3.3088236</ns2:value></ns2:annotationElement><ns2:annotationElement position="1673"><ns2:displayCharacter>A</ns2:displayCharacter><ns2:description>A 5.1%; C 1.5%; T 0.4%</ns2:description><ns2:value>5.147059</ns2:value></ns2:annotationElement><ns2:annotationElement position="1674"><ns2:displayCharacter>G</ns2:displayCharacter><ns2:description>G 8.1%; C 4.4%; T 3.7%; A 1.8%</ns2:description><ns2:value>8.088235</ns2:value></ns2:annotationElement><ns2:annotationElement position="1675"><ns2:displayCharacter>G</ns2:displayCharacter><ns2:description>G 11.8%; C 3.7%; A 2.2%; T 0.4%</ns2:description><ns2:value>11.764706</ns2:value></ns2:annotationElement><ns2:annotationElement position="1676"><ns2:displayCharacter>G</ns2:displayCharacter><ns2:description>G 11.0%; A 6.6%; C 0.4%</ns2:description><ns2:value>11.029411</ns2:value></ns2:annotationElement><ns2:annotationElement position="1677"><ns2:displayCharacter>A</ns2:displayCharacter><ns2:description>A 15.8%; T 1.8%; G 0.4%</ns2:description><ns2:value>15.808824</ns2:value></ns2:annotationElement><ns2:annotationElement position="1678"><ns2:displayCharacter>G</ns2:displayCharacter><ns2:description>G 8.5%; A 4.8%; C 4.8%</ns2:description><ns2:value>8.455882</ns2:value></ns2:annotationElement><ns2:annotationElement position="1679"><ns2:displayCharacter>A</ns2:displayCharacter><ns2:description>A 16.2%; G 1.8%</ns2:description><ns2:value>16.17647</ns2:value></ns2:annotationElement><ns2:annotationElement position="1680"><ns2:displayCharacter>C</ns2:displayCharacter><ns2:description>C 7.7%; T 7.0%; A 0.7%; G 0.7%</ns2:description><ns2:value>7.720588</ns2:value></ns2:annotationElement><ns2:annotationElement position="1681"><ns2:displayCharacter>C</ns2:displayCharacter><ns2:description>C 7.7%; G 6.3%; T 4.0%; A 1.1%</ns2:description><ns2:value>7.720588</ns2:value></ns2:annotationElement><ns2:annotationElement position="1682"><ns2:displayCharacter>T</ns2:displayCharacter><ns2:description>T 12.1%; A 5.9%; C 0.7%; N 0.4%</ns2:description><ns2:value>12.132353</ns2:value></ns2:annotationElement><ns2:annotationElement position="1683"><ns2:displayCharacter>G</ns2:displayCharacter><ns2:description>G 8.5%; A 5.9%; T 2.6%; C 2.2%</ns2:description><ns2:value>8.455882</ns2:value></ns2:annotationElement><ns2:annotationElement position="1684"><ns2:displayCharacter>T</ns2:displayCharacter><ns2:description>T 8.1%; A 5.5%; G 4.8%; C 0.7%</ns2:description><ns2:value>8.088235</ns2:value></ns2:annotationElement><ns2:annotationElement position="1685"><ns2:displayCharacter>G</ns2:displayCharacter><ns2:description>G 9.9%; A 5.5%; T 2.6%; C 1.1%</ns2:description><ns2:value>9.926471</ns2:value></ns2:annotationElement><ns2:annotationElement position="1686"><ns2:displayCharacter>A</ns2:displayCharacter><ns2:description>A 8.1%; G 5.9%; T 2.9%; C 2.2%</ns2:description><ns2:value>8.088235</ns2:value></ns2:annotationElement><ns2:annotationElement position="1687"><ns2:displayCharacter>G</ns2:displayCharacter><ns2:description>G 9.6%; C 6.6%; A 1.8%; T 1.1%</ns2:description><ns2:value>9.558824</ns2:value></ns2:annotationElement><ns2:annotationElement position="1688"><ns2:displayCharacter>G</ns2:displayCharacter><ns2:description>G 15.1%; C 4.0%</ns2:description><ns2:value>15.073529</ns2:value></ns2:annotationElement><ns2:annotationElement position="1689"><ns2:displayCharacter>T</ns2:displayCharacter><ns2:description>T 9.9%; C 6.3%; G 2.2%; A 0.7%</ns2:description><ns2:value>9.926471</ns2:value></ns2:annotationElement><ns2:annotationElement position="1690"><ns2:displayCharacter>G</ns2:displayCharacter><ns2:description>G 9.6%; C 8.8%; T 2.2%; A 0.4%; Y 0.4%</ns2:description><ns2:value>9.558824</ns2:value></ns2:annotationElement><ns2:annotationElement position="1691"><ns2:displayCharacter>C</ns2:displayCharacter><ns2:description>C 11.8%; G 6.6%; T 2.6%; A 0.4%</ns2:description><ns2:value>11.764706</ns2:value></ns2:annotationElement><ns2:annotationElement position="1692"><ns2:displayCharacter>C</ns2:displayCharacter><ns2:description>C 9.2%; A 5.1%; G 4.0%; T 1.1%</ns2:description><ns2:value>9.191176</ns2:value></ns2:annotationElement><ns2:annotationElement position="1693"><ns2:displayCharacter>C</ns2:displayCharacter><ns2:description>C 13.6%; G 5.1%; T 1.1%</ns2:description><ns2:value>13.6029415</ns2:value></ns2:annotationElement><ns2:annotationElement position="1694"><ns2:displayCharacter>C</ns2:displayCharacter><ns2:description>C 9.6%; G 5.9%; A 2.6%; T 1.8%</ns2:description><ns2:value>9.558824</ns2:value></ns2:annotationElement><ns2:annotationElement position="1695"><ns2:displayCharacter>T</ns2:displayCharacter><ns2:description>T 9.2%; G 8.5%; C 1.1%</ns2:description><ns2:value>9.191176</ns2:value></ns2:annotationElement><ns2:annotationElement position="1696"><ns2:displayCharacter>T</ns2:displayCharacter><ns2:description>T 9.2%; G 4.4%; C 2.9%; A 0.4%</ns2:description><ns2:value>9.191176</ns2:value></ns2:annotationElement><ns2:annotationElement position="1697"><ns2:displayCharacter>C</ns2:displayCharacter><ns2:description>C 15.4%; T 5.1%; G 2.2%; A 0.7%</ns2:description><ns2:value>15.441176</ns2:value></ns2:annotationElement><ns2:annotationElement position="1698"><ns2:displayCharacter>G</ns2:displayCharacter><ns2:description>G 20.2%; C 1.8%</ns2:description><ns2:value>20.220589</ns2:value></ns2:annotationElement><ns2:annotationElement position="1699"><ns2:displayCharacter>G</ns2:displayCharacter><ns2:description>G 7.4%; C 6.3%; T 6.3%; A 1.8%</ns2:description><ns2:value>7.352941</ns2:value></ns2:annotationElement><ns2:annotationElement position="1700"><ns2:displayCharacter>C</ns2:displayCharacter><ns2:description>C 14.7%; G 4.0%; T 0.7%</ns2:description><ns2:value>14.705882</ns2:value></ns2:annotationElement><ns2:annotationElement position="1701"><ns2:displayCharacter>T</ns2:displayCharacter><ns2:description>T 19.5%; C 0.4%</ns2:description><ns2:value>19.485294</ns2:value></ns2:annotationElement><ns2:annotationElement position="1702"><ns2:displayCharacter>C</ns2:displayCharacter><ns2:description>C 9.2%; T 6.3%; G 4.4%</ns2:description><ns2:value>9.191176</ns2:value></ns2:annotationElement><ns2:annotationElement position="1703"><ns2:displayCharacter>T</ns2:displayCharacter><ns2:description>T 19.1%</ns2:description><ns2:value>19.117647</ns2:value></ns2:annotationElement><ns2:annotationElement position="1704"><ns2:displayCharacter>T</ns2:displayCharacter><ns2:description>T 10.3%; G 8.8%</ns2:description><ns2:value>10.294118</ns2:value></ns2:annotationElement><ns2:annotationElement position="1705"><ns2:displayCharacter>G</ns2:displayCharacter><ns2:description>G 6.6%</ns2:description><ns2:value>6.617647</ns2:value></ns2:annotationElement><ns2:annotationElement position="1706"><ns2:displayCharacter>T</ns2:displayCharacter><ns2:description>T 6.3%; G 5.1%</ns2:description><ns2:value>6.25</ns2:value></ns2:annotationElement><ns2:annotationElement position="1707"><ns2:displayCharacter>G</ns2:displayCharacter><ns2:description>G 9.2%; T 2.2%</ns2:description><ns2:value>9.191176</ns2:value></ns2:annotationElement><ns2:annotationElement position="1708"><ns2:displayCharacter>G</ns2:displayCharacter><ns2:description>G 9.6%; C 1.8%</ns2:description><ns2:value>9.558824</ns2:value></ns2:annotationElement><ns2:annotationElement position="1709"><ns2:displayCharacter>T</ns2:displayCharacter><ns2:description>T 11.0%; G 0.4%</ns2:description><ns2:value>11.029411</ns2:value></ns2:annotationElement><ns2:annotationElement position="1710"><ns2:displayCharacter>G</ns2:displayCharacter><ns2:description>G 4.8%; T 4.4%; C 2.2%</ns2:description><ns2:value>4.779412</ns2:value></ns2:annotationElement><ns2:annotationElement position="1711"><ns2:displayCharacter>C</ns2:displayCharacter><ns2:description>C 9.2%; A 1.8%; T 0.4%</ns2:description><ns2:value>9.191176</ns2:value></ns2:annotationElement><ns2:annotationElement position="1712"><ns2:displayCharacter>A</ns2:displayCharacter><ns2:description>A 5.1%; T 3.3%; C 2.6%; G 0.4%</ns2:description><ns2:value>5.147059</ns2:value></ns2:annotationElement><ns2:annotationElement position="1713"><ns2:displayCharacter>T</ns2:displayCharacter><ns2:description>T 4.4%; A 0.4%</ns2:description><ns2:value>4.4117646</ns2:value></ns2:annotationElement><ns2:annotationElement position="1714"><ns2:displayCharacter>T</ns2:displayCharacter><ns2:description>T 5.9%; A 0.4%</ns2:description><ns2:value>5.882353</ns2:value></ns2:annotationElement><ns2:annotationElement position="1715"><ns2:displayCharacter>T</ns2:displayCharacter><ns2:description>T 4.4%; G 1.8%</ns2:description><ns2:value>4.4117646</ns2:value></ns2:annotationElement><ns2:annotationElement position="1716"><ns2:displayCharacter>A</ns2:displayCharacter><ns2:description>A 2.2%; T 1.1%</ns2:description><ns2:value>2.2058823</ns2:value></ns2:annotationElement><ns2:annotationElement position="1717"><ns2:displayCharacter>C</ns2:displayCharacter><ns2:description>C 1.8%; T 1.1%</ns2:description><ns2:value>1.8382353</ns2:value></ns2:annotationElement><ns2:annotationElement position="1718"><ns2:displayCharacter>A</ns2:displayCharacter><ns2:description>A 1.8%; T 1.1%</ns2:description><ns2:value>1.8382353</ns2:value></ns2:annotationElement><ns2:annotationElement position="1719"><ns2:displayCharacter>T</ns2:displayCharacter><ns2:description>T 3.3%</ns2:description><ns2:value>3.3088236</ns2:value></ns2:annotationElement><ns2:annotationElement position="1720"><ns2:displayCharacter>T</ns2:displayCharacter><ns2:description>T 2.9%; C 0.4%</ns2:description><ns2:value>2.9411764</ns2:value></ns2:annotationElement><ns2:annotationElement position="1721"><ns2:displayCharacter>T</ns2:displayCharacter><ns2:description>T 3.7%; G 2.2%</ns2:description><ns2:value>3.6764705</ns2:value></ns2:annotationElement><ns2:annotationElement position="1722"><ns2:displayCharacter>T</ns2:displayCharacter><ns2:description>T 5.1%; C 0.4%; G 0.4%</ns2:description><ns2:value>5.147059</ns2:value></ns2:annotationElement><ns2:annotationElement position="1723"><ns2:displayCharacter>A</ns2:displayCharacter><ns2:description>A 6.3%; T 4.0%; G 0.4%</ns2:description><ns2:value>6.25</ns2:value></ns2:annotationElement><ns2:annotationElement position="1724"><ns2:displayCharacter>G</ns2:displayCharacter><ns2:description>G 7.0%; T 3.7%</ns2:description><ns2:value>6.9852943</ns2:value></ns2:annotationElement><ns2:annotationElement position="1725"><ns2:displayCharacter>T</ns2:displayCharacter><ns2:description>T 5.1%; A 4.4%; C 0.7%; G 0.4%</ns2:description><ns2:value>5.147059</ns2:value></ns2:annotationElement><ns2:annotationElement position="1726"><ns2:displayCharacter>A</ns2:displayCharacter><ns2:description>A 5.1%; T 4.4%; G 2.2%</ns2:description><ns2:value>5.147059</ns2:value></ns2:annotationElement><ns2:annotationElement position="1727"><ns2:displayCharacter>A</ns2:displayCharacter><ns2:description>A 7.0%; C 6.6%; G 3.3%</ns2:description><ns2:value>6.9852943</ns2:value></ns2:annotationElement><ns2:annotationElement position="1728"><ns2:displayCharacter>G</ns2:displayCharacter><ns2:description>G 8.8%; C 7.7%; T 1.8%</ns2:description><ns2:value>8.823529</ns2:value></ns2:annotationElement><ns2:annotationElement position="1729"><ns2:displayCharacter>C</ns2:displayCharacter><ns2:description>C 7.7%; A 5.9%; G 4.0%; T 0.7%</ns2:description><ns2:value>7.720588</ns2:value></ns2:annotationElement><ns2:annotationElement position="1730"><ns2:displayCharacter>G</ns2:displayCharacter><ns2:description>G 11.4%; C 8.1%; A 1.8%; T 1.1%</ns2:description><ns2:value>11.3970585</ns2:value></ns2:annotationElement><ns2:annotationElement position="1731"><ns2:displayCharacter>A</ns2:displayCharacter><ns2:description>A 11.0%; T 7.0%; C 6.6%; G 4.8%</ns2:description><ns2:value>11.029411</ns2:value></ns2:annotationElement><ns2:annotationElement position="1732"><ns2:displayCharacter>C</ns2:displayCharacter><ns2:description>C 6.6%; T 5.1%; G 2.2%</ns2:description><ns2:value>6.617647</ns2:value></ns2:annotationElement><ns2:annotationElement position="1733"><ns2:displayCharacter>T</ns2:displayCharacter><ns2:description>T 6.6%; G 5.9%; A 1.5%</ns2:description><ns2:value>6.617647</ns2:value></ns2:annotationElement><ns2:annotationElement position="1734"><ns2:displayCharacter>C</ns2:displayCharacter><ns2:description>C 6.6%; G 5.5%; A 1.1%; T 0.7%</ns2:description><ns2:value>6.617647</ns2:value></ns2:annotationElement><ns2:annotationElement position="1735"><ns2:displayCharacter>+</ns2:displayCharacter><ns2:description>A 4.4%; G 4.4%; C 0.4%</ns2:description><ns2:value>4.4117646</ns2:value></ns2:annotationElement><ns2:annotationElement position="1736"><ns2:displayCharacter>T</ns2:displayCharacter><ns2:description>T 8.5%; G 2.2%; C 0.4%</ns2:description><ns2:value>8.455882</ns2:value></ns2:annotationElement><ns2:annotationElement position="1737"><ns2:displayCharacter>G</ns2:displayCharacter><ns2:description>G 21.7%; C 4.4%; T 4.0%</ns2:description><ns2:value>21.691177</ns2:value></ns2:annotationElement><ns2:annotationElement position="1738"><ns2:displayCharacter>C</ns2:displayCharacter><ns2:description>C 10.3%; G 5.1%; T 5.1%; A 2.2%</ns2:description><ns2:value>10.294118</ns2:value></ns2:annotationElement><ns2:annotationElement position="1739"><ns2:displayCharacter>G</ns2:displayCharacter><ns2:description>G 14.7%; T 9.2%; A 5.5%; C 4.8%</ns2:description><ns2:value>14.705882</ns2:value></ns2:annotationElement><ns2:annotationElement position="1740"><ns2:displayCharacter>T</ns2:displayCharacter><ns2:description>T 23.9%; G 20.6%; C 4.4%; A 4.0%</ns2:description><ns2:value>23.897058</ns2:value></ns2:annotationElement><ns2:annotationElement position="1741"><ns2:displayCharacter>A</ns2:displayCharacter><ns2:description>A 19.5%; G 18.0%; T 16.9%; C 5.5%</ns2:description><ns2:value>19.485294</ns2:value></ns2:annotationElement><ns2:annotationElement position="1742"><ns2:displayCharacter>T</ns2:displayCharacter><ns2:description>T 23.2%; C 18.7%; G 17.6%; A 11.8%</ns2:description><ns2:value>23.161764</ns2:value></ns2:annotationElement><ns2:annotationElement position="1743"><ns2:displayCharacter>G</ns2:displayCharacter><ns2:description>G 37.5%; A 15.8%; T 8.1%; C 6.3%</ns2:description><ns2:value>37.5</ns2:value></ns2:annotationElement><ns2:annotationElement position="1744"><ns2:displayCharacter>G</ns2:displayCharacter><ns2:description>G 33.1%; T 16.9%; A 5.9%; C 5.9%</ns2:description><ns2:value>33.088234</ns2:value></ns2:annotationElement><ns2:annotationElement position="1745"><ns2:displayCharacter>G</ns2:displayCharacter><ns2:description>G 26.1%; C 23.2%; A 9.2%; T 8.8%</ns2:description><ns2:value>26.102942</ns2:value></ns2:annotationElement><ns2:annotationElement position="1746"><ns2:displayCharacter>C</ns2:displayCharacter><ns2:description>C 32.0%; T 24.6%; G 14.7%</ns2:description><ns2:value>31.985294</ns2:value></ns2:annotationElement><ns2:annotationElement position="1747"><ns2:displayCharacter>T</ns2:displayCharacter><ns2:description>T 56.6%; C 12.5%; G 10.3%; A 1.8%</ns2:description><ns2:value>56.617645</ns2:value></ns2:annotationElement><ns2:annotationElement position="1748"><ns2:displayCharacter>T</ns2:displayCharacter><ns2:description>T 50.0%; C 23.9%; G 7.0%; A 0.4%</ns2:description><ns2:value>50.0</ns2:value></ns2:annotationElement><ns2:annotationElement position="1749"><ns2:displayCharacter>C</ns2:displayCharacter><ns2:description>C 37.9%; T 19.5%; G 16.5%; A 7.0%</ns2:description><ns2:value>37.867645</ns2:value></ns2:annotationElement><ns2:annotationElement position="1750"><ns2:displayCharacter>G</ns2:displayCharacter><ns2:description>G 46.7%; C 19.1%; T 13.2%; A 2.2%</ns2:description><ns2:value>46.691177</ns2:value></ns2:annotationElement><ns2:annotationElement position="1751"><ns2:displayCharacter>G</ns2:displayCharacter><ns2:description>G 41.9%; C 18.0%; T 12.5%; A 8.8%</ns2:description><ns2:value>41.911766</ns2:value></ns2:annotationElement><ns2:annotationElement position="1752"><ns2:displayCharacter>T</ns2:displayCharacter><ns2:description>T 36.8%; C 25.7%; G 18.7%; A 8.8%</ns2:description><ns2:value>36.764706</ns2:value></ns2:annotationElement><ns2:annotationElement position="1753"><ns2:displayCharacter>C</ns2:displayCharacter><ns2:description>C 30.9%; T 28.7%; G 10.7%; A 2.9%</ns2:description><ns2:value>30.882353</ns2:value></ns2:annotationElement><ns2:annotationElement position="1754"><ns2:displayCharacter>T</ns2:displayCharacter><ns2:description>T 44.5%; C 19.1%; G 14.0%; A 11.8%</ns2:description><ns2:value>44.485294</ns2:value></ns2:annotationElement><ns2:annotationElement position="1755"><ns2:displayCharacter>C</ns2:displayCharacter><ns2:description>C 31.6%; A 25.4%; G 23.2%; T 17.3%</ns2:description><ns2:value>31.617647</ns2:value></ns2:annotationElement><ns2:annotationElement position="1756"><ns2:displayCharacter>T</ns2:displayCharacter><ns2:description>T 37.9%; A 25.4%; C 21.0%; G 14.3%</ns2:description><ns2:value>37.867645</ns2:value></ns2:annotationElement><ns2:annotationElement position="1757"><ns2:displayCharacter>C</ns2:displayCharacter><ns2:description>C 45.2%; T 29.4%; G 14.7%; A 9.9%</ns2:description><ns2:value>45.22059</ns2:value></ns2:annotationElement><ns2:annotationElement position="1758"><ns2:displayCharacter>C</ns2:displayCharacter><ns2:description>C 33.1%; G 24.3%; A 23.5%; T 17.6%</ns2:description><ns2:value>33.088234</ns2:value></ns2:annotationElement><ns2:annotationElement position="1759"><ns2:displayCharacter>G</ns2:displayCharacter><ns2:description>G 36.8%; A 21.7%; T 20.2%; C 19.1%</ns2:description><ns2:value>36.764706</ns2:value></ns2:annotationElement><ns2:annotationElement position="1760"><ns2:displayCharacter>T</ns2:displayCharacter><ns2:description>T 52.9%; C 17.6%; G 15.8%; A 12.5%</ns2:description><ns2:value>52.941177</ns2:value></ns2:annotationElement><ns2:annotationElement position="1761"><ns2:displayCharacter>T</ns2:displayCharacter><ns2:description>T 49.3%; G 23.9%; C 16.5%; A 8.5%</ns2:description><ns2:value>49.264706</ns2:value></ns2:annotationElement><ns2:annotationElement position="1762"><ns2:displayCharacter>T</ns2:displayCharacter><ns2:description>T 47.1%; C 29.8%; G 19.9%; A 1.8%</ns2:description><ns2:value>47.058823</ns2:value></ns2:annotationElement><ns2:annotationElement position="1763"><ns2:displayCharacter>C</ns2:displayCharacter><ns2:description>C 68.8%; T 21.0%; A 5.5%; G 3.3%</ns2:description><ns2:value>68.75</ns2:value></ns2:annotationElement><ns2:annotationElement position="1764"><ns2:displayCharacter>G</ns2:displayCharacter><ns2:description>G 71.7%; T 16.9%; C 8.8%; A 1.8%</ns2:description><ns2:value>71.69118</ns2:value></ns2:annotationElement><ns2:annotationElement position="1765"><ns2:displayCharacter>T</ns2:displayCharacter><ns2:description>T 39.7%; G 35.3%; C 16.5%; A 0.7%</ns2:description><ns2:value>39.705883</ns2:value></ns2:annotationElement><ns2:annotationElement position="1766"><ns2:displayCharacter>C</ns2:displayCharacter><ns2:description>C 70.6%; T 10.3%; A 9.9%; G 8.1%</ns2:description><ns2:value>70.588234</ns2:value></ns2:annotationElement><ns2:annotationElement position="1767"><ns2:displayCharacter>G</ns2:displayCharacter><ns2:description>G 50.7%; A 25.0%; C 18.4%; T 5.1%</ns2:description><ns2:value>50.735294</ns2:value></ns2:annotationElement><ns2:annotationElement position="1768"><ns2:displayCharacter>C</ns2:displayCharacter><ns2:description>C 54.8%; T 28.7%; G 8.8%; A 7.0%</ns2:description><ns2:value>54.77941</ns2:value></ns2:annotationElement><ns2:annotationElement position="1769"><ns2:displayCharacter>C</ns2:displayCharacter><ns2:description>C 82.4%; T 8.5%; G 7.4%; A 1.1%</ns2:description><ns2:value>82.35294</ns2:value></ns2:annotationElement><ns2:annotationElement position="1770"><ns2:displayCharacter>T</ns2:displayCharacter><ns2:description>T 84.9%; G 7.4%; C 5.5%; A 1.5%</ns2:description><ns2:value>84.92647</ns2:value></ns2:annotationElement><ns2:annotationElement position="1771"><ns2:displayCharacter>T</ns2:displayCharacter><ns2:description>T 83.8%; C 14.0%; G 1.1%; A 0.4%</ns2:description><ns2:value>83.82353</ns2:value></ns2:annotationElement><ns2:annotationElement position="1772"><ns2:displayCharacter>C</ns2:displayCharacter><ns2:description>C 76.8%; G 8.8%; A 6.6%; T 3.7%</ns2:description><ns2:value>76.838234</ns2:value></ns2:annotationElement><ns2:annotationElement position="1773"><ns2:displayCharacter>C</ns2:displayCharacter><ns2:description>C 61.4%; T 34.6%; A 1.8%; G 1.5%</ns2:description><ns2:value>61.39706</ns2:value></ns2:annotationElement><ns2:annotationElement position="1774"><ns2:displayCharacter>C</ns2:displayCharacter><ns2:description>C 73.5%; T 16.2%; G 7.0%; A 1.8%</ns2:description><ns2:value>73.52941</ns2:value></ns2:annotationElement><ns2:annotationElement position="1775"><ns2:displayCharacter>T</ns2:displayCharacter><ns2:description>T 56.2%; G 33.1%; A 6.6%; C 2.6%</ns2:description><ns2:value>56.25</ns2:value></ns2:annotationElement><ns2:annotationElement position="1776"><ns2:displayCharacter>C</ns2:displayCharacter><ns2:description>C 79.0%; T 15.1%; A 2.2%; G 2.2%</ns2:description><ns2:value>79.04412</ns2:value></ns2:annotationElement><ns2:annotationElement position="1777"><ns2:displayCharacter>A</ns2:displayCharacter><ns2:description>A 61.0%; G 33.8%; C 2.6%; T 1.1%</ns2:description><ns2:value>61.02941</ns2:value></ns2:annotationElement><ns2:annotationElement position="1778"><ns2:displayCharacter>A</ns2:displayCharacter><ns2:description>A 82.4%; G 9.2%; C 7.0%</ns2:description><ns2:value>82.35294</ns2:value></ns2:annotationElement><ns2:annotationElement position="1779"><ns2:displayCharacter>C</ns2:displayCharacter><ns2:description>C 87.5%; G 6.6%; A 4.0%; T 0.4%</ns2:description><ns2:value>87.5</ns2:value></ns2:annotationElement><ns2:annotationElement position="1780"><ns2:displayCharacter>T</ns2:displayCharacter><ns2:description>T 82.0%; G 11.8%; C 4.0%; A 1.5%</ns2:description><ns2:value>81.98529</ns2:value></ns2:annotationElement><ns2:annotationElement position="1781"><ns2:displayCharacter>C</ns2:displayCharacter><ns2:description>C 95.6%; G 2.2%; T 1.1%; A 0.4%</ns2:description><ns2:value>95.588234</ns2:value></ns2:annotationElement><ns2:annotationElement position="1782"><ns2:displayCharacter>G</ns2:displayCharacter><ns2:description>G 61.8%; A 22.8%; T 12.5%; C 2.2%</ns2:description><ns2:value>61.764706</ns2:value></ns2:annotationElement><ns2:annotationElement position="1783"><ns2:displayCharacter>C</ns2:displayCharacter><ns2:description>C 91.5%; T 5.9%; G 1.8%</ns2:description><ns2:value>91.54412</ns2:value></ns2:annotationElement><ns2:annotationElement position="1784"><ns2:displayCharacter>G</ns2:displayCharacter><ns2:description>G 86.8%; T 5.5%; A 5.1%; C 1.8%</ns2:description><ns2:value>86.76471</ns2:value></ns2:annotationElement><ns2:annotationElement position="1785"><ns2:displayCharacter>G</ns2:displayCharacter><ns2:description>G 89.7%; C 9.2%; A 0.4%</ns2:description><ns2:value>89.70588</ns2:value></ns2:annotationElement><ns2:annotationElement position="1786"><ns2:displayCharacter>C</ns2:displayCharacter><ns2:description>C 89.0%; T 7.4%; G 2.6%; A 0.4%</ns2:description><ns2:value>88.97059</ns2:value></ns2:annotationElement><ns2:annotationElement position="1787"><ns2:displayCharacter>A</ns2:displayCharacter><ns2:description>A 54.0%; T 30.1%; G 12.5%; C 2.6%</ns2:description><ns2:value>54.044117</ns2:value></ns2:annotationElement><ns2:annotationElement position="1788"><ns2:displayCharacter>T</ns2:displayCharacter><ns2:description>T 83.5%; C 7.4%; G 7.4%; A 1.1%</ns2:description><ns2:value>83.45588</ns2:value></ns2:annotationElement><ns2:annotationElement position="1789"><ns2:displayCharacter>C</ns2:displayCharacter><ns2:description>C 91.9%; T 3.7%; G 3.3%; A 0.4%</ns2:description><ns2:value>91.911766</ns2:value></ns2:annotationElement><ns2:annotationElement position="1790"><ns2:displayCharacter>C</ns2:displayCharacter><ns2:description>C 98.5%; T 0.4%</ns2:description><ns2:value>98.52941</ns2:value></ns2:annotationElement><ns2:annotationElement position="1791"><ns2:displayCharacter>A</ns2:displayCharacter><ns2:description>A 88.6%; C 7.7%; G 2.6%</ns2:description><ns2:value>88.60294</ns2:value></ns2:annotationElement><ns2:annotationElement position="1792"><ns2:displayCharacter>G</ns2:displayCharacter><ns2:description>G 96.0%; C 1.8%; T 0.7%; A 0.4%</ns2:description><ns2:value>95.95588</ns2:value></ns2:annotationElement><ns2:annotationElement position="1793"><ns2:displayCharacter>G</ns2:displayCharacter><ns2:description>G 97.8%; T 0.7%; C 0.4%</ns2:description><ns2:value>97.79412</ns2:value></ns2:annotationElement><ns2:annotationElement position="1794"><ns2:displayCharacter>A</ns2:displayCharacter><ns2:description>A 91.9%; G 7.0%</ns2:description><ns2:value>91.911766</ns2:value></ns2:annotationElement><ns2:annotationElement position="1795"><ns2:displayCharacter>A</ns2:displayCharacter><ns2:description>A 98.5%; C 0.4%</ns2:description><ns2:value>98.52941</ns2:value></ns2:annotationElement><ns2:annotationElement position="1796"><ns2:displayCharacter>T</ns2:displayCharacter><ns2:description>T 89.7%; A 8.5%; C 0.7%</ns2:description><ns2:value>89.70588</ns2:value></ns2:annotationElement><ns2:annotationElement position="1797"><ns2:displayCharacter>G</ns2:displayCharacter><ns2:description>G 89.3%; T 7.4%; A 1.8%; C 0.4%</ns2:description><ns2:value>89.338234</ns2:value></ns2:annotationElement><ns2:annotationElement position="1798"><ns2:displayCharacter>A</ns2:displayCharacter><ns2:description>A 89.3%; G 6.6%; C 1.1%</ns2:description><ns2:value>89.338234</ns2:value></ns2:annotationElement><ns2:annotationElement position="1799"><ns2:displayCharacter>A</ns2:displayCharacter><ns2:description>A 95.6%</ns2:description><ns2:value>95.588234</ns2:value></ns2:annotationElement><ns2:annotationElement position="1800"><ns2:displayCharacter>G</ns2:displayCharacter><ns2:description>G 89.0%; A 7.0%</ns2:description><ns2:value>88.97059</ns2:value></ns2:annotationElement><ns2:annotationElement position="1801"><ns2:displayCharacter>G</ns2:displayCharacter><ns2:description>G 97.1%; T 0.4%</ns2:description><ns2:value>97.05882</ns2:value></ns2:annotationElement><ns2:annotationElement position="1802"><ns2:displayCharacter>A</ns2:displayCharacter><ns2:description>A 88.6%; G 7.0%; C 1.8%</ns2:description><ns2:value>88.60294</ns2:value></ns2:annotationElement><ns2:annotationElement position="1803"><ns2:displayCharacter>G</ns2:displayCharacter><ns2:description>G 88.6%; A 9.9%</ns2:description><ns2:value>88.60294</ns2:value></ns2:annotationElement><ns2:annotationElement position="1804"><ns2:displayCharacter>G</ns2:displayCharacter><ns2:description>G 96.0%; A 1.8%; C 0.7%</ns2:description><ns2:value>95.95588</ns2:value></ns2:annotationElement><ns2:annotationElement position="1805"><ns2:displayCharacter>G</ns2:displayCharacter><ns2:description>G 98.2%; T 0.4%</ns2:description><ns2:value>98.161766</ns2:value></ns2:annotationElement><ns2:annotationElement position="1806"><ns2:displayCharacter>T</ns2:displayCharacter><ns2:description>T 88.6%; G 9.6%; C 0.4%</ns2:description><ns2:value>88.60294</ns2:value></ns2:annotationElement><ns2:annotationElement position="1807"><ns2:displayCharacter>A</ns2:displayCharacter><ns2:description>A 90.4%; C 6.6%; T 1.5%</ns2:description><ns2:value>90.44118</ns2:value></ns2:annotationElement><ns2:annotationElement position="1808"><ns2:displayCharacter>G</ns2:displayCharacter><ns2:description>G 94.1%; A 3.3%</ns2:description><ns2:value>94.117645</ns2:value></ns2:annotationElement><ns2:annotationElement position="1809"><ns2:displayCharacter>T</ns2:displayCharacter><ns2:description>T 90.8%; G 7.0%; A 0.7%</ns2:description><ns2:value>90.80882</ns2:value></ns2:annotationElement><ns2:annotationElement position="1810"><ns2:displayCharacter>T</ns2:displayCharacter><ns2:description>T 87.1%; C 8.8%</ns2:description><ns2:value>87.132355</ns2:value></ns2:annotationElement><ns2:annotationElement position="1811"><ns2:displayCharacter>C</ns2:displayCharacter><ns2:description>C 89.7%; T 7.4%</ns2:description><ns2:value>89.70588</ns2:value></ns2:annotationElement><ns2:annotationElement position="1812"><ns2:displayCharacter>G</ns2:displayCharacter><ns2:description>G 87.9%; C 9.6%</ns2:description><ns2:value>87.867645</ns2:value></ns2:annotationElement><ns2:annotationElement position="1813"><ns2:displayCharacter>G</ns2:displayCharacter><ns2:description>G 97.4%</ns2:description><ns2:value>97.42647</ns2:value></ns2:annotationElement><ns2:annotationElement position="1814"><ns2:displayCharacter>G</ns2:displayCharacter><ns2:description>G 12.1%</ns2:description><ns2:value>12.132353</ns2:value></ns2:annotationElement><ns2:annotationElement position="1815"><ns2:displayCharacter>G</ns2:displayCharacter><ns2:description>G 95.6%; C 1.8%; T 1.1%</ns2:description><ns2:value>95.588234</ns2:value></ns2:annotationElement><ns2:annotationElement position="1816"><ns2:displayCharacter>G</ns2:displayCharacter><ns2:description>G 95.6%; A 2.2%; C 0.7%; T 0.4%</ns2:description><ns2:value>95.588234</ns2:value></ns2:annotationElement><ns2:annotationElement position="1817"><ns2:displayCharacter>G</ns2:displayCharacter><ns2:description>G 92.6%; A 5.1%; C 0.7%; T 0.4%</ns2:description><ns2:value>92.64706</ns2:value></ns2:annotationElement><ns2:annotationElement position="1818"><ns2:displayCharacter>A</ns2:displayCharacter><ns2:description>A 92.6%; G 1.8%; C 0.4%</ns2:description><ns2:value>92.64706</ns2:value></ns2:annotationElement><ns2:annotationElement position="1819"><ns2:displayCharacter>G</ns2:displayCharacter><ns2:description>G 98.2%; A 0.4%; C 0.4%</ns2:description><ns2:value>98.161766</ns2:value></ns2:annotationElement><ns2:annotationElement position="1820"><ns2:displayCharacter>A</ns2:displayCharacter><ns2:description>A 96.0%; G 1.8%; T 0.7%; C 0.4%</ns2:description><ns2:value>95.95588</ns2:value></ns2:annotationElement><ns2:annotationElement position="1821"><ns2:displayCharacter>A</ns2:displayCharacter><ns2:description>A 97.8%; C 0.4%; G 0.4%; R 0.4%</ns2:description><ns2:value>97.79412</ns2:value></ns2:annotationElement><ns2:annotationElement position="1822"><ns2:displayCharacter>C</ns2:displayCharacter><ns2:description>C 95.6%; G 2.6%; A 0.7%</ns2:description><ns2:value>95.588234</ns2:value></ns2:annotationElement><ns2:annotationElement position="1823"><ns2:displayCharacter>G</ns2:displayCharacter><ns2:description>G 97.4%; T 1.1%; A 0.4%</ns2:description><ns2:value>97.42647</ns2:value></ns2:annotationElement><ns2:annotationElement position="1824"><ns2:displayCharacter>T</ns2:displayCharacter><ns2:description>T 96.7%; G 2.2%</ns2:description><ns2:value>96.69118</ns2:value></ns2:annotationElement><ns2:annotationElement position="1825"><ns2:displayCharacter>A</ns2:displayCharacter><ns2:description>A 96.3%; G 2.2%; C 0.4%</ns2:description><ns2:value>96.32353</ns2:value></ns2:annotationElement><ns2:annotationElement position="1826"><ns2:displayCharacter>C</ns2:displayCharacter><ns2:description>C 90.1%; T 8.1%; A 0.4%</ns2:description><ns2:value>90.07353</ns2:value></ns2:annotationElement><ns2:annotationElement position="1827"><ns2:displayCharacter>T</ns2:displayCharacter><ns2:description>T 67.6%; C 1.8%</ns2:description><ns2:value>67.64706</ns2:value></ns2:annotationElement><ns2:annotationElement position="1828"><ns2:displayCharacter>G</ns2:displayCharacter><ns2:description>G 67.6%; T 30.1%; A 0.4%; C 0.4%</ns2:description><ns2:value>67.64706</ns2:value></ns2:annotationElement><ns2:annotationElement position="1829"><ns2:displayCharacter>G</ns2:displayCharacter><ns2:description>G 31.2%</ns2:description><ns2:value>31.25</ns2:value></ns2:annotationElement><ns2:annotationElement position="1830"><ns2:displayCharacter>G</ns2:displayCharacter><ns2:description>G 96.3%; T 2.2%</ns2:description><ns2:value>96.32353</ns2:value></ns2:annotationElement><ns2:annotationElement position="1831"><ns2:displayCharacter>T</ns2:displayCharacter><ns2:description>T 78.7%; G 8.5%; C 8.1%; A 3.3%</ns2:description><ns2:value>78.67647</ns2:value></ns2:annotationElement><ns2:annotationElement position="1832"><ns2:displayCharacter>G</ns2:displayCharacter><ns2:description>G 96.0%; A 2.6%; C 0.4%</ns2:description><ns2:value>95.95588</ns2:value></ns2:annotationElement><ns2:annotationElement position="1833"><ns2:displayCharacter>C</ns2:displayCharacter><ns2:description>C 96.3%; A 1.8%; G 0.7%</ns2:description><ns2:value>96.32353</ns2:value></ns2:annotationElement><ns2:annotationElement position="1834"><ns2:displayCharacter>G</ns2:displayCharacter><ns2:description>G 96.3%; A 1.8%; T 0.7%</ns2:description><ns2:value>96.32353</ns2:value></ns2:annotationElement><ns2:annotationElement position="1835"><ns2:displayCharacter>T</ns2:displayCharacter><ns2:description>T 96.0%; A 2.2%; C 0.4%; G 0.4%</ns2:description><ns2:value>95.95588</ns2:value></ns2:annotationElement><ns2:annotationElement position="1836"><ns2:displayCharacter>C</ns2:displayCharacter><ns2:description>C 96.0%; G 2.2%; T 0.7%</ns2:description><ns2:value>95.95588</ns2:value></ns2:annotationElement><ns2:annotationElement position="1837"><ns2:displayCharacter>A</ns2:displayCharacter><ns2:description>A 98.2%; C 0.7%; G 0.4%</ns2:description><ns2:value>98.161766</ns2:value></ns2:annotationElement><ns2:annotationElement position="1838"><ns2:displayCharacter>G</ns2:displayCharacter><ns2:description>G 97.1%; A 1.8%; C 0.4%</ns2:description><ns2:value>97.05882</ns2:value></ns2:annotationElement><ns2:annotationElement position="1839"><ns2:displayCharacter>A</ns2:displayCharacter><ns2:description>A 96.0%; G 2.2%; T 0.7%; C 0.4%</ns2:description><ns2:value>95.95588</ns2:value></ns2:annotationElement><ns2:annotationElement position="1840"><ns2:displayCharacter>G</ns2:displayCharacter><ns2:description>G 97.4%; A 0.7%; C 0.7%; T 0.4%</ns2:description><ns2:value>97.42647</ns2:value></ns2:annotationElement><ns2:annotationElement position="1841"><ns2:displayCharacter>G</ns2:displayCharacter><ns2:description>G 96.3%; A 2.2%; C 0.4%; T 0.4%</ns2:description><ns2:value>96.32353</ns2:value></ns2:annotationElement><ns2:annotationElement position="1842"><ns2:displayCharacter>T</ns2:displayCharacter><ns2:description>T 98.5%; C 0.7%</ns2:description><ns2:value>98.52941</ns2:value></ns2:annotationElement><ns2:annotationElement position="1843"><ns2:displayCharacter>G</ns2:displayCharacter><ns2:description>G 97.8%; T 0.7%; A 0.4%; C 0.4%</ns2:description><ns2:value>97.79412</ns2:value></ns2:annotationElement><ns2:annotationElement position="1844"><ns2:displayCharacter>A</ns2:displayCharacter><ns2:description>A 97.1%; C 1.1%; G 0.7%</ns2:description><ns2:value>97.05882</ns2:value></ns2:annotationElement><ns2:annotationElement position="1845"><ns2:displayCharacter>A</ns2:displayCharacter><ns2:description>A 96.7%; C 1.8%; G 0.7%</ns2:description><ns2:value>96.69118</ns2:value></ns2:annotationElement><ns2:annotationElement position="1846"><ns2:displayCharacter>A</ns2:displayCharacter><ns2:description>A 96.0%; G 2.9%; C 0.4%</ns2:description><ns2:value>95.95588</ns2:value></ns2:annotationElement><ns2:annotationElement position="1847"><ns2:displayCharacter>T</ns2:displayCharacter><ns2:description>T 96.3%; A 1.8%; G 1.1%</ns2:description><ns2:value>96.32353</ns2:value></ns2:annotationElement><ns2:annotationElement position="1848"><ns2:displayCharacter>T</ns2:displayCharacter><ns2:description>T 96.0%; C 2.2%; G 0.7%; A 0.4%</ns2:description><ns2:value>95.95588</ns2:value></ns2:annotationElement><ns2:annotationElement position="1849"><ns2:displayCharacter>C</ns2:displayCharacter><ns2:description>C 97.4%; A 1.1%; G 0.7%</ns2:description><ns2:value>97.42647</ns2:value></ns2:annotationElement><ns2:annotationElement position="1850"><ns2:displayCharacter>T</ns2:displayCharacter><ns2:description>T 96.7%; A 2.2%; G 0.4%</ns2:description><ns2:value>96.69118</ns2:value></ns2:annotationElement><ns2:annotationElement position="1851"><ns2:displayCharacter>T</ns2:displayCharacter><ns2:description>T 96.7%; C 1.8%; G 1.1%</ns2:description><ns2:value>96.69118</ns2:value></ns2:annotationElement><ns2:annotationElement position="1852"><ns2:displayCharacter>A</ns2:displayCharacter><ns2:description>A 89.3%; G 7.7%; C 2.2%; T 0.4%</ns2:description><ns2:value>89.338234</ns2:value></ns2:annotationElement><ns2:annotationElement position="1853"><ns2:displayCharacter>G</ns2:displayCharacter><ns2:description>G 98.2%; A 0.7%; C 0.7%</ns2:description><ns2:value>98.161766</ns2:value></ns2:annotationElement><ns2:annotationElement position="1854"><ns2:displayCharacter>A</ns2:displayCharacter><ns2:description>A 96.7%; T 1.8%; G 0.7%; C 0.4%</ns2:description><ns2:value>96.69118</ns2:value></ns2:annotationElement><ns2:annotationElement position="1855"><ns2:displayCharacter>T</ns2:displayCharacter><ns2:description>T 1.8%</ns2:description><ns2:value>1.8382353</ns2:value></ns2:annotationElement><ns2:annotationElement position="1856"><ns2:displayCharacter>C</ns2:displayCharacter><ns2:description>C 67.6%; G 1.8%</ns2:description><ns2:value>67.64706</ns2:value></ns2:annotationElement><ns2:annotationElement position="1857"><ns2:displayCharacter>C</ns2:displayCharacter><ns2:description>C 96.3%; G 2.9%; A 0.4%</ns2:description><ns2:value>96.32353</ns2:value></ns2:annotationElement><ns2:annotationElement position="1858"><ns2:displayCharacter>G</ns2:displayCharacter><ns2:description>G 70.2%; C 28.7%; A 0.7%</ns2:description><ns2:value>70.22059</ns2:value></ns2:annotationElement><ns2:annotationElement position="1859"><ns2:displayCharacter>C</ns2:displayCharacter><ns2:description>C 67.6%; G 31.2%; A 0.4%; T 0.4%</ns2:description><ns2:value>67.64706</ns2:value></ns2:annotationElement><ns2:annotationElement position="1860"><ns2:displayCharacter>A</ns2:displayCharacter><ns2:description>A 66.9%; C 28.3%; G 4.0%; T 0.4%</ns2:description><ns2:value>66.911766</ns2:value></ns2:annotationElement><ns2:annotationElement position="1861"><ns2:displayCharacter>C</ns2:displayCharacter><ns2:description>C 68.0%; A 25.0%; G 5.9%; T 0.7%</ns2:description><ns2:value>68.01471</ns2:value></ns2:annotationElement><ns2:annotationElement position="1862"><ns2:displayCharacter>C</ns2:displayCharacter><ns2:description>C 95.6%; A 2.6%; G 1.1%; T 0.4%</ns2:description><ns2:value>95.588234</ns2:value></ns2:annotationElement><ns2:annotationElement position="1863"><ns2:displayCharacter>C</ns2:displayCharacter><ns2:description>C 28.7%; A 2.9%; G 0.7%</ns2:description><ns2:value>28.67647</ns2:value></ns2:annotationElement><ns2:annotationElement position="1864"><ns2:displayCharacter>A</ns2:displayCharacter><ns2:description>A 98.9%; T 0.7%</ns2:description><ns2:value>98.89706</ns2:value></ns2:annotationElement><ns2:annotationElement position="1865"><ns2:displayCharacter>A</ns2:displayCharacter><ns2:description>A 90.4%; G 8.5%; T 0.7%</ns2:description><ns2:value>90.44118</ns2:value></ns2:annotationElement><ns2:annotationElement position="1866"><ns2:displayCharacter>G</ns2:displayCharacter><ns2:description>G 96.0%; T 2.6%; C 0.7%; A 0.4%</ns2:description><ns2:value>95.95588</ns2:value></ns2:annotationElement><ns2:annotationElement position="1867"><ns2:displayCharacter>A</ns2:displayCharacter><ns2:description>A 96.3%; C 2.2%; G 0.7%; T 0.4%</ns2:description><ns2:value>96.32353</ns2:value></ns2:annotationElement><ns2:annotationElement position="1868"><ns2:displayCharacter>C</ns2:displayCharacter><ns2:description>C 98.5%; A 0.4%; G 0.4%; T 0.4%</ns2:description><ns2:value>98.52941</ns2:value></ns2:annotationElement><ns2:annotationElement position="1869"><ns2:displayCharacter>G</ns2:displayCharacter><ns2:description>G 96.7%; C 2.2%; T 0.7%</ns2:description><ns2:value>96.69118</ns2:value></ns2:annotationElement><ns2:annotationElement position="1870"><ns2:displayCharacter>A</ns2:displayCharacter><ns2:description>A 96.0%; C 1.8%; G 1.1%; T 0.7%</ns2:description><ns2:value>95.95588</ns2:value></ns2:annotationElement><ns2:annotationElement position="1871"><ns2:displayCharacter>A</ns2:displayCharacter><ns2:description>A 96.7%; G 2.6%; C 0.4%</ns2:description><ns2:value>96.69118</ns2:value></ns2:annotationElement><ns2:annotationElement position="1872"><ns2:displayCharacter>C</ns2:displayCharacter><ns2:description>C 98.5%; A 0.4%; G 0.4%; T 0.4%</ns2:description><ns2:value>98.52941</ns2:value></ns2:annotationElement><ns2:annotationElement position="1873"><ns2:displayCharacter>T</ns2:displayCharacter><ns2:description>T 91.9%; C 7.4%; G 0.4%</ns2:description><ns2:value>91.911766</ns2:value></ns2:annotationElement><ns2:annotationElement position="1874"><ns2:displayCharacter>A</ns2:displayCharacter><ns2:description>A 97.4%; G 2.2%</ns2:description><ns2:value>97.42647</ns2:value></ns2:annotationElement><ns2:annotationElement position="1875"><ns2:displayCharacter>C</ns2:displayCharacter><ns2:description>C 97.4%; G 1.8%; T 0.4%</ns2:description><ns2:value>97.42647</ns2:value></ns2:annotationElement><ns2:annotationElement position="1876"><ns2:displayCharacter>A</ns2:displayCharacter><ns2:description>A 98.9%; G 0.7%</ns2:description><ns2:value>98.89706</ns2:value></ns2:annotationElement><ns2:annotationElement position="1877"><ns2:displayCharacter>G</ns2:displayCharacter><ns2:description>G 99.3%; A 0.4%</ns2:description><ns2:value>99.26471</ns2:value></ns2:annotationElement><ns2:annotationElement position="1878"><ns2:displayCharacter>C</ns2:displayCharacter><ns2:description>C 97.1%; G 1.8%; A 0.4%; T 0.4%</ns2:description><ns2:value>97.05882</ns2:value></ns2:annotationElement><ns2:annotationElement position="1879"><ns2:displayCharacter>G</ns2:displayCharacter><ns2:description>G 99.3%; A 0.4%</ns2:description><ns2:value>99.26471</ns2:value></ns2:annotationElement><ns2:annotationElement position="1880"><ns2:displayCharacter>A</ns2:displayCharacter><ns2:description>A 98.9%; T 0.7%</ns2:description><ns2:value>98.89706</ns2:value></ns2:annotationElement><ns2:annotationElement position="1881"><ns2:displayCharacter>A</ns2:displayCharacter><ns2:description>A 96.7%; C 1.8%; G 0.7%; T 0.4%</ns2:description><ns2:value>96.69118</ns2:value></ns2:annotationElement><ns2:annotationElement position="1882"><ns2:displayCharacter>G</ns2:displayCharacter><ns2:description>G 97.4%; T 1.8%; C 0.4%</ns2:description><ns2:value>97.42647</ns2:value></ns2:annotationElement><ns2:annotationElement position="1883"><ns2:displayCharacter>G</ns2:displayCharacter><ns2:description>G 98.9%; C 0.4%; T 0.4%</ns2:description><ns2:value>98.89706</ns2:value></ns2:annotationElement><ns2:annotationElement position="1884"><ns2:displayCharacter>C</ns2:displayCharacter><ns2:description>C 99.3%; A 0.4%</ns2:description><ns2:value>99.26471</ns2:value></ns2:annotationElement><ns2:annotationElement position="1885"><ns2:displayCharacter>A</ns2:displayCharacter><ns2:description>A 97.4%; T 2.2%</ns2:description><ns2:value>97.42647</ns2:value></ns2:annotationElement><ns2:annotationElement position="1886"><ns2:displayCharacter>T</ns2:displayCharacter><ns2:description>T 97.8%; G 1.8%</ns2:description><ns2:value>97.79412</ns2:value></ns2:annotationElement><ns2:annotationElement position="1887"><ns2:displayCharacter>T</ns2:displayCharacter><ns2:description>T 99.6%</ns2:description><ns2:value>99.632355</ns2:value></ns2:annotationElement><ns2:annotationElement position="1888"><ns2:displayCharacter>C</ns2:displayCharacter><ns2:description>C 99.3%; T 0.4%</ns2:description><ns2:value>99.26471</ns2:value></ns2:annotationElement><ns2:annotationElement position="1889"><ns2:displayCharacter>T</ns2:displayCharacter><ns2:description>T 97.1%; C 2.2%</ns2:description><ns2:value>97.05882</ns2:value></ns2:annotationElement><ns2:annotationElement position="1890"><ns2:displayCharacter>T</ns2:displayCharacter><ns2:description>T 99.3%</ns2:description><ns2:value>99.26471</ns2:value></ns2:annotationElement><ns2:annotationElement position="1891"><ns2:displayCharacter>C</ns2:displayCharacter><ns2:description>C 97.1%; G 0.4%</ns2:description><ns2:value>97.05882</ns2:value></ns2:annotationElement><ns2:annotationElement position="1892"><ns2:displayCharacter>A</ns2:displayCharacter><ns2:description>A 97.1%; C 0.4%</ns2:description><ns2:value>97.05882</ns2:value></ns2:annotationElement><ns2:annotationElement position="1893"><ns2:displayCharacter>A</ns2:displayCharacter><ns2:description>A 97.4%; C 0.4%</ns2:description><ns2:value>97.42647</ns2:value></ns2:annotationElement><ns2:annotationElement position="1894"><ns2:displayCharacter>G</ns2:displayCharacter><ns2:description>G 97.1%; A 0.7%</ns2:description><ns2:value>97.05882</ns2:value></ns2:annotationElement><ns2:annotationElement position="1895"><ns2:displayCharacter>G</ns2:displayCharacter><ns2:description>G 96.0%; A 1.8%</ns2:description><ns2:value>95.95588</ns2:value></ns2:annotationElement><ns2:annotationElement position="1896"><ns2:displayCharacter>A</ns2:displayCharacter><ns2:description>A 97.1%; G 0.7%</ns2:description><ns2:value>97.05882</ns2:value></ns2:annotationElement><ns2:annotationElement position="1897"><ns2:displayCharacter>T</ns2:displayCharacter><ns2:description>T 91.5%; C 5.5%; A 0.4%; G 0.4%</ns2:description><ns2:value>91.54412</ns2:value></ns2:annotationElement><ns2:annotationElement position="1898"><ns2:displayCharacter>A</ns2:displayCharacter><ns2:description>A 79.8%; G 5.5%; T 0.4%</ns2:description><ns2:value>79.77941</ns2:value></ns2:annotationElement><ns2:annotationElement position="1899"><ns2:displayCharacter>C</ns2:displayCharacter><ns2:description>C 84.9%; A 12.5%; G 1.8%; T 0.4%</ns2:description><ns2:value>84.92647</ns2:value></ns2:annotationElement><ns2:annotationElement position="1900"><ns2:displayCharacter>C</ns2:displayCharacter><ns2:description>C 97.4%; T 2.2%</ns2:description><ns2:value>97.42647</ns2:value></ns2:annotationElement><ns2:annotationElement position="1901"><ns2:displayCharacter>T</ns2:displayCharacter><ns2:description>T 84.9%; C 12.5%; G 1.8%; Y 0.4%</ns2:description><ns2:value>84.92647</ns2:value></ns2:annotationElement><ns2:annotationElement position="1902"><ns2:displayCharacter>T</ns2:displayCharacter><ns2:description>T 99.6%</ns2:description><ns2:value>99.632355</ns2:value></ns2:annotationElement><ns2:annotationElement position="1903"><ns2:displayCharacter>C</ns2:displayCharacter><ns2:description>C 85.3%; T 12.5%; G 1.8%</ns2:description><ns2:value>85.29412</ns2:value></ns2:annotationElement><ns2:annotationElement position="1904"><ns2:displayCharacter>C</ns2:displayCharacter><ns2:description>C 97.4%; G 1.8%; S 0.4%</ns2:description><ns2:value>97.42647</ns2:value></ns2:annotationElement><ns2:annotationElement position="1905"><ns2:displayCharacter>T</ns2:displayCharacter><ns2:description>T 85.3%; C 12.5%; A 1.8%</ns2:description><ns2:value>85.29412</ns2:value></ns2:annotationElement><ns2:annotationElement position="1906"><ns2:displayCharacter>C</ns2:displayCharacter><ns2:description>C 87.1%; T 12.5%</ns2:description><ns2:value>87.132355</ns2:value></ns2:annotationElement><ns2:annotationElement position="1907"><ns2:displayCharacter>A</ns2:displayCharacter><ns2:description>A 87.1%; C 12.5%</ns2:description><ns2:value>87.132355</ns2:value></ns2:annotationElement><ns2:annotationElement position="1908"><ns2:displayCharacter>A</ns2:displayCharacter><ns2:description>A 99.6%</ns2:description><ns2:value>99.632355</ns2:value></ns2:annotationElement><ns2:annotationElement position="1909"><ns2:displayCharacter>T</ns2:displayCharacter><ns2:description>T 64.3%; A 12.5%</ns2:description><ns2:value>64.338234</ns2:value></ns2:annotationElement><ns2:annotationElement position="1910"><ns2:displayCharacter>C</ns2:displayCharacter><ns2:description>C 54.8%; T 35.3%</ns2:description><ns2:value>54.77941</ns2:value></ns2:annotationElement><ns2:annotationElement position="1911"><ns2:displayCharacter>A</ns2:displayCharacter><ns2:description>A 52.9%; C 37.1%</ns2:description><ns2:value>52.941177</ns2:value></ns2:annotationElement><ns2:annotationElement position="1912"><ns2:displayCharacter>A</ns2:displayCharacter><ns2:description>A 87.9%; C 11.4%; T 0.4%</ns2:description><ns2:value>87.867645</ns2:value></ns2:annotationElement><ns2:annotationElement position="1913"><ns2:displayCharacter>G</ns2:displayCharacter><ns2:description>G 54.8%; A 44.9%</ns2:description><ns2:value>54.77941</ns2:value></ns2:annotationElement><ns2:annotationElement position="1914"><ns2:displayCharacter>G</ns2:displayCharacter><ns2:description>G 35.3%; A 9.6%</ns2:description><ns2:value>35.294117</ns2:value></ns2:annotationElement><ns2:annotationElement position="1915"><ns2:displayCharacter>A</ns2:displayCharacter><ns2:description>A 23.5%; G 9.6%</ns2:description><ns2:value>23.529411</ns2:value></ns2:annotationElement><ns2:annotationElement position="1916"><ns2:displayCharacter>A</ns2:displayCharacter><ns2:description>A 97.8%; G 1.8%</ns2:description><ns2:value>97.79412</ns2:value></ns2:annotationElement><ns2:annotationElement position="1917"><ns2:displayCharacter>A</ns2:displayCharacter><ns2:description>A 74.3%; C 25.4%</ns2:description><ns2:value>74.26471</ns2:value></ns2:annotationElement><ns2:annotationElement position="1918"><ns2:displayCharacter>C</ns2:displayCharacter><ns2:description>C 97.8%; A 1.8%</ns2:description><ns2:value>97.79412</ns2:value></ns2:annotationElement><ns2:annotationElement position="1919"><ns2:displayCharacter>C</ns2:displayCharacter><ns2:description>C 75.7%; A 23.2%; T 0.7%</ns2:description><ns2:value>75.73529</ns2:value></ns2:annotationElement><ns2:annotationElement position="1920"><ns2:displayCharacter>A</ns2:displayCharacter><ns2:description>A 94.1%; G 3.7%; C 1.8%</ns2:description><ns2:value>94.117645</ns2:value></ns2:annotationElement><ns2:annotationElement position="1921"><ns2:displayCharacter>A</ns2:displayCharacter><ns2:description>A 96.3%; T 1.8%; G 1.5%</ns2:description><ns2:value>96.32353</ns2:value></ns2:annotationElement><ns2:annotationElement position="1922"><ns2:displayCharacter>A</ns2:displayCharacter><ns2:description>A 76.5%; G 22.8%; T 0.4%</ns2:description><ns2:value>76.47059</ns2:value></ns2:annotationElement><ns2:annotationElement position="1923"><ns2:displayCharacter>G</ns2:displayCharacter><ns2:description>G 75.0%; T 22.8%; C 1.8%</ns2:description><ns2:value>75.0</ns2:value></ns2:annotationElement><ns2:annotationElement position="1924"><ns2:displayCharacter>T</ns2:displayCharacter><ns2:description>T 76.5%; G 22.8%; Y 0.4%</ns2:description><ns2:value>76.47059</ns2:value></ns2:annotationElement><ns2:annotationElement position="1925"><ns2:displayCharacter>G</ns2:displayCharacter><ns2:description>G 76.8%; T 22.8%</ns2:description><ns2:value>76.838234</ns2:value></ns2:annotationElement><ns2:annotationElement position="1926"><ns2:displayCharacter>T</ns2:displayCharacter><ns2:description>T 75.0%; G 24.6%</ns2:description><ns2:value>75.0</ns2:value></ns2:annotationElement><ns2:annotationElement position="1927"><ns2:displayCharacter>G</ns2:displayCharacter><ns2:description>G 99.6%</ns2:description><ns2:value>99.632355</ns2:value></ns2:annotationElement><ns2:annotationElement position="1928"><ns2:displayCharacter>G</ns2:displayCharacter><ns2:description>G 75.4%; C 1.8%</ns2:description><ns2:value>75.367645</ns2:value></ns2:annotationElement><ns2:annotationElement position="1929"><ns2:displayCharacter>G</ns2:displayCharacter><ns2:description>G 97.4%; A 2.2%</ns2:description><ns2:value>97.42647</ns2:value></ns2:annotationElement><ns2:annotationElement position="1930"><ns2:displayCharacter>G</ns2:displayCharacter><ns2:description>G 98.9%; A 0.4%; T 0.4%</ns2:description><ns2:value>98.89706</ns2:value></ns2:annotationElement><ns2:annotationElement position="1931"><ns2:displayCharacter>A</ns2:displayCharacter><ns2:description>A 97.8%; C 1.8%</ns2:description><ns2:value>97.79412</ns2:value></ns2:annotationElement><ns2:annotationElement position="1932"><ns2:displayCharacter>T</ns2:displayCharacter><ns2:description>T 99.6%</ns2:description><ns2:value>99.632355</ns2:value></ns2:annotationElement><ns2:annotationElement position="1933"><ns2:displayCharacter>C</ns2:displayCharacter><ns2:description>C 97.8%; T 1.8%</ns2:description><ns2:value>97.79412</ns2:value></ns2:annotationElement><ns2:annotationElement position="1934"><ns2:displayCharacter>G</ns2:displayCharacter><ns2:description>G 84.9%; A 14.7%</ns2:description><ns2:value>84.92647</ns2:value></ns2:annotationElement><ns2:annotationElement position="1935"><ns2:displayCharacter>A</ns2:displayCharacter><ns2:description>A 97.8%; G 1.8%</ns2:description><ns2:value>97.79412</ns2:value></ns2:annotationElement><ns2:annotationElement position="1936"><ns2:displayCharacter>A</ns2:displayCharacter><ns2:description>A 99.6%</ns2:description><ns2:value>99.632355</ns2:value></ns2:annotationElement><ns2:annotationElement position="1937"><ns2:displayCharacter>G</ns2:displayCharacter><ns2:description>G 97.8%</ns2:description><ns2:value>97.79412</ns2:value></ns2:annotationElement><ns2:annotationElement position="1938"><ns2:displayCharacter>A</ns2:displayCharacter><ns2:description>A 97.8%</ns2:description><ns2:value>97.79412</ns2:value></ns2:annotationElement><ns2:annotationElement position="1939"><ns2:displayCharacter>T</ns2:displayCharacter><ns2:description>T 97.8%</ns2:description><ns2:value>97.79412</ns2:value></ns2:annotationElement><ns2:annotationElement position="1940"><ns2:displayCharacter>G</ns2:displayCharacter><ns2:description>G 97.8%</ns2:description><ns2:value>97.79412</ns2:value></ns2:annotationElement><ns2:annotationElement position="1941"><ns2:displayCharacter>G</ns2:displayCharacter><ns2:description>G 0.4%</ns2:description><ns2:value>0.36764705</ns2:value></ns2:annotationElement><ns2:annotationElement position="1942"><ns2:displayCharacter>A</ns2:displayCharacter><ns2:description>A 97.8%</ns2:description><ns2:value>97.79412</ns2:value></ns2:annotationElement><ns2:annotationElement position="1943"><ns2:displayCharacter>T</ns2:displayCharacter><ns2:description>T 97.8%</ns2:description><ns2:value>97.79412</ns2:value></ns2:annotationElement><ns2:annotationElement position="1944"><ns2:displayCharacter>T</ns2:displayCharacter><ns2:description>T 98.5%; C 1.1%</ns2:description><ns2:value>98.52941</ns2:value></ns2:annotationElement><ns2:annotationElement position="1945"><ns2:displayCharacter>A</ns2:displayCharacter><ns2:description>A 97.8%; C 1.8%</ns2:description><ns2:value>97.79412</ns2:value></ns2:annotationElement><ns2:annotationElement position="1946"><ns2:displayCharacter>G</ns2:displayCharacter><ns2:description>G 97.8%; T 1.8%</ns2:description><ns2:value>97.79412</ns2:value></ns2:annotationElement><ns2:annotationElement position="1947"><ns2:displayCharacter>A</ns2:displayCharacter><ns2:description>A 97.8%; C 1.8%</ns2:description><ns2:value>97.79412</ns2:value></ns2:annotationElement><ns2:annotationElement position="1948"><ns2:displayCharacter>G</ns2:displayCharacter><ns2:description>G 99.3%; T 0.4%</ns2:description><ns2:value>99.26471</ns2:value></ns2:annotationElement><ns2:annotationElement position="1949"><ns2:displayCharacter>A</ns2:displayCharacter><ns2:description>A 97.8%; T 1.8%</ns2:description><ns2:value>97.79412</ns2:value></ns2:annotationElement><ns2:annotationElement position="1950"><ns2:displayCharacter>C</ns2:displayCharacter><ns2:description>C 99.6%</ns2:description><ns2:value>99.632355</ns2:value></ns2:annotationElement><ns2:annotationElement position="1951"><ns2:displayCharacter>C</ns2:displayCharacter><ns2:description>C 99.6%</ns2:description><ns2:value>99.632355</ns2:value></ns2:annotationElement><ns2:annotationElement position="1952"><ns2:displayCharacter>A</ns2:displayCharacter><ns2:description>A 97.1%; G 2.6%</ns2:description><ns2:value>97.05882</ns2:value></ns2:annotationElement><ns2:annotationElement position="1953"><ns2:displayCharacter>T</ns2:displayCharacter><ns2:description>T 99.6%</ns2:description><ns2:value>99.632355</ns2:value></ns2:annotationElement><ns2:annotationElement position="1954"><ns2:displayCharacter>T</ns2:displayCharacter><ns2:description>T 99.6%</ns2:description><ns2:value>99.632355</ns2:value></ns2:annotationElement><ns2:annotationElement position="1955"><ns2:displayCharacter>G</ns2:displayCharacter><ns2:description>G 99.6%</ns2:description><ns2:value>99.632355</ns2:value></ns2:annotationElement><ns2:annotationElement position="1956"><ns2:displayCharacter>T</ns2:displayCharacter><ns2:description>T 97.8%; A 1.8%</ns2:description><ns2:value>97.79412</ns2:value></ns2:annotationElement><ns2:annotationElement position="1957"><ns2:displayCharacter>A</ns2:displayCharacter><ns2:description>A 97.8%; C 1.8%</ns2:description><ns2:value>97.79412</ns2:value></ns2:annotationElement><ns2:annotationElement position="1958"><ns2:displayCharacter>G</ns2:displayCharacter><ns2:description>G 99.6%</ns2:description><ns2:value>99.632355</ns2:value></ns2:annotationElement><ns2:annotationElement position="1959"><ns2:displayCharacter>T</ns2:displayCharacter><ns2:description>T 97.8%; G 1.8%</ns2:description><ns2:value>97.79412</ns2:value></ns2:annotationElement><ns2:annotationElement position="1960"><ns2:displayCharacter>C</ns2:displayCharacter><ns2:description>C 97.8%; A 1.8%</ns2:description><ns2:value>97.79412</ns2:value></ns2:annotationElement><ns2:annotationElement position="1961"><ns2:displayCharacter>C</ns2:displayCharacter><ns2:description>C 97.8%; A 1.8%</ns2:description><ns2:value>97.79412</ns2:value></ns2:annotationElement><ns2:annotationElement position="1962"><ns2:displayCharacter>A</ns2:displayCharacter><ns2:description>A 97.8%; T 1.8%</ns2:description><ns2:value>97.79412</ns2:value></ns2:annotationElement><ns2:annotationElement position="1963"><ns2:displayCharacter>C</ns2:displayCharacter><ns2:description>C 99.3%; T 0.4%</ns2:description><ns2:value>99.26471</ns2:value></ns2:annotationElement><ns2:annotationElement position="1964"><ns2:displayCharacter>A</ns2:displayCharacter><ns2:description>A 99.3%; C 0.4%</ns2:description><ns2:value>99.26471</ns2:value></ns2:annotationElement><ns2:annotationElement position="1965"><ns2:displayCharacter>A</ns2:displayCharacter><ns2:description>A 1.8%</ns2:description><ns2:value>1.8382353</ns2:value></ns2:annotationElement><ns2:annotationElement position="1966"><ns2:displayCharacter>C</ns2:displayCharacter><ns2:description>C 1.8%</ns2:description><ns2:value>1.8382353</ns2:value></ns2:annotationElement><ns2:annotationElement position="1967"><ns2:displayCharacter>C</ns2:displayCharacter><ns2:description>C 1.8%</ns2:description><ns2:value>1.8382353</ns2:value></ns2:annotationElement><ns2:annotationElement position="1968"><ns2:displayCharacter>C</ns2:displayCharacter><ns2:description>C 97.8%; A 1.8%</ns2:description><ns2:value>97.79412</ns2:value></ns2:annotationElement><ns2:annotationElement position="1969"><ns2:displayCharacter>T</ns2:displayCharacter><ns2:description>T 97.4%; A 1.8%; C 0.4%</ns2:description><ns2:value>97.42647</ns2:value></ns2:annotationElement><ns2:annotationElement position="1970"><ns2:displayCharacter>G</ns2:displayCharacter><ns2:description>G 97.4%; A 2.2%</ns2:description><ns2:value>97.42647</ns2:value></ns2:annotationElement><ns2:annotationElement position="1971"><ns2:displayCharacter>C</ns2:displayCharacter><ns2:description>C 99.6%</ns2:description><ns2:value>99.632355</ns2:value></ns2:annotationElement><ns2:annotationElement position="1972"><ns2:displayCharacter>A</ns2:displayCharacter><ns2:description>A 87.5%; C 0.4%</ns2:description><ns2:value>87.5</ns2:value></ns2:annotationElement><ns2:annotationElement position="1973"><ns2:displayCharacter>A</ns2:displayCharacter><ns2:description>A 99.6%</ns2:description><ns2:value>99.632355</ns2:value></ns2:annotationElement><ns2:annotationElement position="1974"><ns2:displayCharacter>A</ns2:displayCharacter><ns2:description>A 0.4%</ns2:description><ns2:value>0.36764705</ns2:value></ns2:annotationElement><ns2:annotationElement position="1975"><ns2:displayCharacter>A</ns2:displayCharacter><ns2:description>A 99.6%</ns2:description><ns2:value>99.632355</ns2:value></ns2:annotationElement><ns2:annotationElement position="1976"><ns2:displayCharacter>C</ns2:displayCharacter><ns2:description>C 85.7%; A 12.1%; T 1.8%</ns2:description><ns2:value>85.661766</ns2:value></ns2:annotationElement><ns2:annotationElement position="1977"><ns2:displayCharacter>G</ns2:displayCharacter><ns2:description>G 75.7%; C 23.9%</ns2:description><ns2:value>75.73529</ns2:value></ns2:annotationElement><ns2:annotationElement position="1978"><ns2:displayCharacter>A</ns2:displayCharacter><ns2:description>A 87.5%; G 12.1%</ns2:description><ns2:value>87.5</ns2:value></ns2:annotationElement><ns2:annotationElement position="1979"><ns2:displayCharacter>T</ns2:displayCharacter><ns2:description>T 85.7%; A 12.1%; C 1.8%</ns2:description><ns2:value>85.661766</ns2:value></ns2:annotationElement><ns2:annotationElement position="1980"><ns2:displayCharacter>G</ns2:displayCharacter><ns2:description>G 85.7%; T 14.0%</ns2:description><ns2:value>85.661766</ns2:value></ns2:annotationElement><ns2:annotationElement position="1981"><ns2:displayCharacter>A</ns2:displayCharacter><ns2:description>A 85.7%; G 12.1%; C 1.8%</ns2:description><ns2:value>85.661766</ns2:value></ns2:annotationElement><ns2:annotationElement position="1982"><ns2:displayCharacter>C</ns2:displayCharacter><ns2:description>C 87.5%; A 12.1%</ns2:description><ns2:value>87.5</ns2:value></ns2:annotationElement><ns2:annotationElement position="1983"><ns2:displayCharacter>A</ns2:displayCharacter><ns2:description>A 82.0%; C 12.1%; G 5.5%</ns2:description><ns2:value>81.98529</ns2:value></ns2:annotationElement><ns2:annotationElement position="1984"><ns2:displayCharacter>C</ns2:displayCharacter><ns2:description>C 87.5%; A 12.1%</ns2:description><ns2:value>87.5</ns2:value></ns2:annotationElement><ns2:annotationElement position="1985"><ns2:displayCharacter>C</ns2:displayCharacter><ns2:description>C 99.6%</ns2:description><ns2:value>99.632355</ns2:value></ns2:annotationElement><ns2:annotationElement position="1986"><ns2:displayCharacter>C</ns2:displayCharacter><ns2:description>C 97.8%; G 1.8%</ns2:description><ns2:value>97.79412</ns2:value></ns2:annotationElement><ns2:annotationElement position="1987"><ns2:displayCharacter>A</ns2:displayCharacter><ns2:description>A 87.5%; C 12.1%</ns2:description><ns2:value>87.5</ns2:value></ns2:annotationElement><ns2:annotationElement position="1988"><ns2:displayCharacter>T</ns2:displayCharacter><ns2:description>T 85.7%; A 12.1%; C 1.8%</ns2:description><ns2:value>85.661766</ns2:value></ns2:annotationElement><ns2:annotationElement position="1989"><ns2:displayCharacter>G</ns2:displayCharacter><ns2:description>G 85.7%; T 12.1%; C 1.8%</ns2:description><ns2:value>85.661766</ns2:value></ns2:annotationElement><ns2:annotationElement position="1990"><ns2:displayCharacter>A</ns2:displayCharacter><ns2:description>A 86.8%; G 12.9%</ns2:description><ns2:value>86.76471</ns2:value></ns2:annotationElement><ns2:annotationElement position="1991"><ns2:displayCharacter>A</ns2:displayCharacter><ns2:description>A 93.8%</ns2:description><ns2:value>93.75</ns2:value></ns2:annotationElement><ns2:annotationElement position="1992"><ns2:displayCharacter>T</ns2:displayCharacter><ns2:description>T 79.4%; A 20.2%</ns2:description><ns2:value>79.411766</ns2:value></ns2:annotationElement><ns2:annotationElement position="1993"><ns2:displayCharacter>T</ns2:displayCharacter><ns2:description>T 97.8%; A 1.8%</ns2:description><ns2:value>97.79412</ns2:value></ns2:annotationElement><ns2:annotationElement position="1994"><ns2:displayCharacter>G</ns2:displayCharacter><ns2:description>G 81.3%; T 18.4%</ns2:description><ns2:value>81.25</ns2:value></ns2:annotationElement><ns2:annotationElement position="1995"><ns2:displayCharacter>G</ns2:displayCharacter><ns2:description>G 97.8%; C 1.8%</ns2:description><ns2:value>97.79412</ns2:value></ns2:annotationElement><ns2:annotationElement position="1996"><ns2:displayCharacter>G</ns2:displayCharacter><ns2:description>G 99.6%</ns2:description><ns2:value>99.632355</ns2:value></ns2:annotationElement><ns2:annotationElement position="1997"><ns2:displayCharacter>G</ns2:displayCharacter><ns2:description>G 99.6%</ns2:description><ns2:value>99.632355</ns2:value></ns2:annotationElement><ns2:annotationElement position="1998"><ns2:displayCharacter>A</ns2:displayCharacter><ns2:description>A 72.1%; G 18.4%; C 1.8%; T 0.4%</ns2:description><ns2:value>72.05882</ns2:value></ns2:annotationElement><ns2:annotationElement position="1999"><ns2:displayCharacter>G</ns2:displayCharacter><ns2:description>G 59.9%; A 29.4%; C 9.9%; T 0.4%</ns2:description><ns2:value>59.92647</ns2:value></ns2:annotationElement><ns2:annotationElement position="2000"><ns2:displayCharacter>T</ns2:displayCharacter><ns2:description>T 62.9%; G 19.5%; C 9.2%; A 8.1%</ns2:description><ns2:value>62.867645</ns2:value></ns2:annotationElement><ns2:annotationElement position="2001"><ns2:displayCharacter>T</ns2:displayCharacter><ns2:description>T 89.7%; C 6.6%; A 1.8%; G 1.5%</ns2:description><ns2:value>89.70588</ns2:value></ns2:annotationElement><ns2:annotationElement position="2002"><ns2:displayCharacter>T</ns2:displayCharacter><ns2:description>T 83.5%; G 7.7%; A 6.3%; C 2.2%</ns2:description><ns2:value>83.45588</ns2:value></ns2:annotationElement><ns2:annotationElement position="2003"><ns2:displayCharacter>T</ns2:displayCharacter><ns2:description>T 96.3%; C 3.3%</ns2:description><ns2:value>96.32353</ns2:value></ns2:annotationElement><ns2:annotationElement position="2004"><ns2:displayCharacter>A</ns2:displayCharacter><ns2:description>A 1.8%</ns2:description><ns2:value>1.8382353</ns2:value></ns2:annotationElement><ns2:annotationElement position="2005"><ns2:displayCharacter>C</ns2:displayCharacter><ns2:description>C 1.8%</ns2:description><ns2:value>1.8382353</ns2:value></ns2:annotationElement><ns2:annotationElement position="2006"><ns2:displayCharacter>C</ns2:displayCharacter><ns2:description>C 1.8%</ns2:description><ns2:value>1.8382353</ns2:value></ns2:annotationElement><ns2:annotationElement position="2007"><ns2:displayCharacter>A</ns2:displayCharacter><ns2:description>A 1.8%</ns2:description><ns2:value>1.8382353</ns2:value></ns2:annotationElement><ns2:annotationElement position="2008"><ns2:displayCharacter>C</ns2:displayCharacter><ns2:description>C 1.8%</ns2:description><ns2:value>1.8382353</ns2:value></ns2:annotationElement><ns2:annotationElement position="2009"><ns2:displayCharacter>C</ns2:displayCharacter><ns2:description>C 1.8%</ns2:description><ns2:value>1.8382353</ns2:value></ns2:annotationElement><ns2:annotationElement position="2010"><ns2:displayCharacter>A</ns2:displayCharacter><ns2:description>A 1.8%</ns2:description><ns2:value>1.8382353</ns2:value></ns2:annotationElement><ns2:annotationElement position="2011"><ns2:displayCharacter>T</ns2:displayCharacter><ns2:description>T 1.8%</ns2:description><ns2:value>1.8382353</ns2:value></ns2:annotationElement><ns2:annotationElement position="2012"><ns2:displayCharacter>T</ns2:displayCharacter><ns2:description>T 1.8%</ns2:description><ns2:value>1.8382353</ns2:value></ns2:annotationElement><ns2:annotationElement position="2013"><ns2:displayCharacter>T</ns2:displayCharacter><ns2:description>T 84.2%; C 8.5%; G 6.6%; A 0.4%</ns2:description><ns2:value>84.19118</ns2:value></ns2:annotationElement><ns2:annotationElement position="2014"><ns2:displayCharacter>G</ns2:displayCharacter><ns2:description>G 64.3%; T 26.5%; A 8.5%; C 0.4%</ns2:description><ns2:value>64.338234</ns2:value></ns2:annotationElement><ns2:annotationElement position="2015"><ns2:displayCharacter>G</ns2:displayCharacter><ns2:description>G 85.3%; T 7.4%; C 5.5%</ns2:description><ns2:value>85.29412</ns2:value></ns2:annotationElement><ns2:annotationElement position="2016"><ns2:displayCharacter>T</ns2:displayCharacter><ns2:description>T 61.0%; G 30.1%; C 7.7%</ns2:description><ns2:value>61.02941</ns2:value></ns2:annotationElement><ns2:annotationElement position="2017"><ns2:displayCharacter>C</ns2:displayCharacter><ns2:description>C 52.9%; T 30.5%; G 10.7%; A 5.5%</ns2:description><ns2:value>52.941177</ns2:value></ns2:annotationElement><ns2:annotationElement position="2018"><ns2:displayCharacter>G</ns2:displayCharacter><ns2:description>G 61.4%; C 29.8%; T 7.7%; A 0.7%</ns2:description><ns2:value>61.39706</ns2:value></ns2:annotationElement><ns2:annotationElement position="2019"><ns2:displayCharacter>G</ns2:displayCharacter><ns2:description>G 38.2%; T 18.0%; C 12.9%; A 7.7%</ns2:description><ns2:value>38.235294</ns2:value></ns2:annotationElement><ns2:annotationElement position="2020"><ns2:displayCharacter>T</ns2:displayCharacter><ns2:description>T 50.0%; A 20.2%; C 16.5%; G 11.8%</ns2:description><ns2:value>50.0</ns2:value></ns2:annotationElement><ns2:annotationElement position="2021"><ns2:displayCharacter>A</ns2:displayCharacter><ns2:description>A 54.8%; G 39.7%; C 3.3%; T 1.8%</ns2:description><ns2:value>54.77941</ns2:value></ns2:annotationElement><ns2:annotationElement position="2022"><ns2:displayCharacter>G</ns2:displayCharacter><ns2:description>G 75.7%; C 18.4%; T 4.0%; A 0.7%</ns2:description><ns2:value>75.73529</ns2:value></ns2:annotationElement><ns2:annotationElement position="2023"><ns2:displayCharacter>G</ns2:displayCharacter><ns2:description>G 63.6%; C 29.4%; A 5.5%; T 0.7%</ns2:description><ns2:value>63.60294</ns2:value></ns2:annotationElement><ns2:annotationElement position="2024"><ns2:displayCharacter>C</ns2:displayCharacter><ns2:description>C 68.0%; G 16.2%; A 14.0%; T 1.5%</ns2:description><ns2:value>68.01471</ns2:value></ns2:annotationElement><ns2:annotationElement position="2025"><ns2:displayCharacter>G</ns2:displayCharacter><ns2:description>G 66.5%; A 16.9%; C 7.0%; T 1.8%</ns2:description><ns2:value>66.54412</ns2:value></ns2:annotationElement><ns2:annotationElement position="2026"><ns2:displayCharacter>A</ns2:displayCharacter><ns2:description>A 54.0%; G 30.1%; T 9.9%; C 5.5%</ns2:description><ns2:value>54.044117</ns2:value></ns2:annotationElement><ns2:annotationElement position="2027"><ns2:displayCharacter>G</ns2:displayCharacter><ns2:description>G 69.9%; A 15.4%; C 11.4%; T 2.9%</ns2:description><ns2:value>69.85294</ns2:value></ns2:annotationElement><ns2:annotationElement position="2028"><ns2:displayCharacter>G</ns2:displayCharacter><ns2:description>G 75.4%; T 11.0%; C 8.1%; A 5.1%</ns2:description><ns2:value>75.367645</ns2:value></ns2:annotationElement><ns2:annotationElement position="2029"><ns2:displayCharacter>T</ns2:displayCharacter><ns2:description>T 44.9%; A 25.4%; G 18.0%; C 10.7%</ns2:description><ns2:value>44.85294</ns2:value></ns2:annotationElement><ns2:annotationElement position="2030"><ns2:displayCharacter>C</ns2:displayCharacter><ns2:description>C 60.3%; G 5.5%; A 3.3%; T 0.4%</ns2:description><ns2:value>60.294117</ns2:value></ns2:annotationElement><ns2:annotationElement position="2031"><ns2:displayCharacter>G</ns2:displayCharacter><ns2:description>G 82.7%; T 7.0%; C 6.6%; A 3.3%</ns2:description><ns2:value>82.72059</ns2:value></ns2:annotationElement><ns2:annotationElement position="2032"><ns2:displayCharacter>G</ns2:displayCharacter><ns2:description>G 65.8%; A 21.7%; C 10.3%; T 1.8%</ns2:description><ns2:value>65.80882</ns2:value></ns2:annotationElement><ns2:annotationElement position="2033"><ns2:displayCharacter>G</ns2:displayCharacter><ns2:description>G 73.5%; C 13.2%; A 6.6%; T 1.5%</ns2:description><ns2:value>73.52941</ns2:value></ns2:annotationElement><ns2:annotationElement position="2034"><ns2:displayCharacter>T</ns2:displayCharacter><ns2:description>T 75.7%; C 8.8%; G 8.8%; A 6.3%</ns2:description><ns2:value>75.73529</ns2:value></ns2:annotationElement><ns2:annotationElement position="2035"><ns2:displayCharacter>T</ns2:displayCharacter><ns2:description>T 73.9%; C 16.9%; G 7.4%; A 1.5%</ns2:description><ns2:value>73.89706</ns2:value></ns2:annotationElement><ns2:annotationElement position="2036"><ns2:displayCharacter>C</ns2:displayCharacter><ns2:description>C 73.2%; G 14.0%; T 11.4%; A 1.1%</ns2:description><ns2:value>73.161766</ns2:value></ns2:annotationElement><ns2:annotationElement position="2037"><ns2:displayCharacter>A</ns2:displayCharacter><ns2:description>A 67.3%; C 13.2%; G 10.3%; T 8.8%</ns2:description><ns2:value>67.27941</ns2:value></ns2:annotationElement><ns2:annotationElement position="2038"><ns2:displayCharacter>T</ns2:displayCharacter><ns2:description>T 59.2%; C 18.7%; G 16.5%; A 4.8%</ns2:description><ns2:value>59.191177</ns2:value></ns2:annotationElement><ns2:annotationElement position="2039"><ns2:displayCharacter>C</ns2:displayCharacter><ns2:description>C 76.8%; T 8.5%; A 7.7%; G 5.5%</ns2:description><ns2:value>76.838234</ns2:value></ns2:annotationElement><ns2:annotationElement position="2040"><ns2:displayCharacter>T</ns2:displayCharacter><ns2:description>T 63.2%; C 19.1%; G 13.6%; A 1.5%</ns2:description><ns2:value>63.235294</ns2:value></ns2:annotationElement><ns2:annotationElement position="2041"><ns2:displayCharacter>C</ns2:displayCharacter><ns2:description>C 72.8%; G 12.9%; A 7.7%; T 3.7%</ns2:description><ns2:value>72.79412</ns2:value></ns2:annotationElement><ns2:annotationElement position="2042"><ns2:displayCharacter>G</ns2:displayCharacter><ns2:description>G 70.2%; C 16.5%; T 10.7%; A 0.4%</ns2:description><ns2:value>70.22059</ns2:value></ns2:annotationElement><ns2:annotationElement position="2043"><ns2:displayCharacter>C</ns2:displayCharacter><ns2:description>C 68.0%; G 23.2%; T 6.3%; A 0.4%</ns2:description><ns2:value>68.01471</ns2:value></ns2:annotationElement><ns2:annotationElement position="2044"><ns2:displayCharacter>T</ns2:displayCharacter><ns2:description>T 41.5%; C 13.2%; A 12.1%; G 8.8%</ns2:description><ns2:value>41.544117</ns2:value></ns2:annotationElement><ns2:annotationElement position="2045"><ns2:displayCharacter>C</ns2:displayCharacter><ns2:description>C 47.1%; T 35.3%; G 2.9%; A 2.6%</ns2:description><ns2:value>47.058823</ns2:value></ns2:annotationElement><ns2:annotationElement position="2046"><ns2:displayCharacter>C</ns2:displayCharacter><ns2:description>C 44.1%; T 15.1%; G 14.7%; A 3.3%</ns2:description><ns2:value>44.117645</ns2:value></ns2:annotationElement><ns2:annotationElement position="2047"><ns2:displayCharacter>T</ns2:displayCharacter><ns2:description>T 11.4%; C 9.6%; A 7.0%</ns2:description><ns2:value>11.3970585</ns2:value></ns2:annotationElement><ns2:annotationElement position="2048"><ns2:displayCharacter>C</ns2:displayCharacter><ns2:description>C 11.4%; T 9.6%; G 7.7%; A 0.4%</ns2:description><ns2:value>11.3970585</ns2:value></ns2:annotationElement><ns2:annotationElement position="2049"><ns2:displayCharacter>C</ns2:displayCharacter><ns2:description>C 15.8%; T 11.8%; G 0.7%; A 0.4%</ns2:description><ns2:value>15.808824</ns2:value></ns2:annotationElement><ns2:annotationElement position="2050"><ns2:displayCharacter>C</ns2:displayCharacter><ns2:description>C 14.7%; G 9.2%; T 4.4%; A 0.7%</ns2:description><ns2:value>14.705882</ns2:value></ns2:annotationElement><ns2:annotationElement position="2051"><ns2:displayCharacter>T</ns2:displayCharacter><ns2:description>T 13.6%; C 9.6%; A 2.6%; G 2.6%</ns2:description><ns2:value>13.6029415</ns2:value></ns2:annotationElement><ns2:annotationElement position="2052"><ns2:displayCharacter>G</ns2:displayCharacter><ns2:description>G 12.9%; C 12.1%; T 1.5%</ns2:description><ns2:value>12.867647</ns2:value></ns2:annotationElement><ns2:annotationElement position="2053"><ns2:displayCharacter>C</ns2:displayCharacter><ns2:description>C 12.5%; G 7.0%; T 7.0%</ns2:description><ns2:value>12.5</ns2:value></ns2:annotationElement><ns2:annotationElement position="2054"><ns2:displayCharacter>G</ns2:displayCharacter><ns2:description>G 13.6%; T 9.2%; C 5.1%; A 0.4%</ns2:description><ns2:value>13.6029415</ns2:value></ns2:annotationElement><ns2:annotationElement position="2055"><ns2:displayCharacter>C</ns2:displayCharacter><ns2:description>C 13.2%; T 11.8%; A 2.9%; G 0.4%</ns2:description><ns2:value>13.235294</ns2:value></ns2:annotationElement><ns2:annotationElement position="2056"><ns2:displayCharacter>G</ns2:displayCharacter><ns2:description>G 6.3%; T 4.0%</ns2:description><ns2:value>6.25</ns2:value></ns2:annotationElement><ns2:annotationElement position="2057"><ns2:displayCharacter>T</ns2:displayCharacter><ns2:description>T 8.5%; A 1.5%; G 0.4%</ns2:description><ns2:value>8.455882</ns2:value></ns2:annotationElement><ns2:annotationElement position="2058"><ns2:displayCharacter>G</ns2:displayCharacter><ns2:description>G 5.5%; C 3.7%; T 1.8%</ns2:description><ns2:value>5.5147057</ns2:value></ns2:annotationElement><ns2:annotationElement position="2059"><ns2:displayCharacter>T</ns2:displayCharacter><ns2:description>T 6.3%; C 4.8%</ns2:description><ns2:value>6.25</ns2:value></ns2:annotationElement><ns2:annotationElement position="2060"><ns2:displayCharacter>G</ns2:displayCharacter><ns2:description>G 7.4%; T 1.8%; A 1.5%; C 0.4%</ns2:description><ns2:value>7.352941</ns2:value></ns2:annotationElement><ns2:annotationElement position="2061"><ns2:displayCharacter>T</ns2:displayCharacter><ns2:description>T 5.9%; A 1.5%</ns2:description><ns2:value>5.882353</ns2:value></ns2:annotationElement><ns2:annotationElement position="2062"><ns2:displayCharacter>G</ns2:displayCharacter><ns2:description>G 6.6%; A 0.4%</ns2:description><ns2:value>6.617647</ns2:value></ns2:annotationElement><ns2:annotationElement position="2063"><ns2:displayCharacter>T</ns2:displayCharacter><ns2:description>T 5.1%; G 2.2%; A 0.7%</ns2:description><ns2:value>5.147059</ns2:value></ns2:annotationElement><ns2:annotationElement position="2064"><ns2:displayCharacter>G</ns2:displayCharacter><ns2:description>G 5.5%; A 2.9%</ns2:description><ns2:value>5.5147057</ns2:value></ns2:annotationElement><ns2:annotationElement position="2065"><ns2:displayCharacter>T</ns2:displayCharacter><ns2:description>T 6.6%; A 0.7%; C 0.4%; G 0.4%</ns2:description><ns2:value>6.617647</ns2:value></ns2:annotationElement><ns2:annotationElement position="2066"><ns2:displayCharacter>T</ns2:displayCharacter><ns2:description>T 4.4%; G 3.7%; C 1.8%; A 0.7%</ns2:description><ns2:value>4.4117646</ns2:value></ns2:annotationElement><ns2:annotationElement position="2067"><ns2:displayCharacter>T</ns2:displayCharacter><ns2:description>T 6.3%; A 2.9%; G 1.5%; C 0.4%</ns2:description><ns2:value>6.25</ns2:value></ns2:annotationElement><ns2:annotationElement position="2068"><ns2:displayCharacter>G</ns2:displayCharacter><ns2:description>G 9.2%; A 1.1%; C 0.7%</ns2:description><ns2:value>9.191176</ns2:value></ns2:annotationElement><ns2:annotationElement position="2069"><ns2:displayCharacter>C</ns2:displayCharacter><ns2:description>C 4.8%; G 2.6%</ns2:description><ns2:value>4.779412</ns2:value></ns2:annotationElement><ns2:annotationElement position="2070"><ns2:displayCharacter>C</ns2:displayCharacter><ns2:description>C 4.8%; T 2.2%; G 0.7%; A 0.4%</ns2:description><ns2:value>4.779412</ns2:value></ns2:annotationElement><ns2:annotationElement position="2071"><ns2:displayCharacter>G</ns2:displayCharacter><ns2:description>G 4.8%; A 2.2%; C 0.7%</ns2:description><ns2:value>4.779412</ns2:value></ns2:annotationElement><ns2:annotationElement position="2072"><ns2:displayCharacter>G</ns2:displayCharacter><ns2:description>G 4.4%; A 2.6%; C 0.4%; T 0.4%</ns2:description><ns2:value>4.4117646</ns2:value></ns2:annotationElement><ns2:annotationElement position="2073"><ns2:displayCharacter>G</ns2:displayCharacter><ns2:description>G 5.1%; A 2.2%; T 0.4%</ns2:description><ns2:value>5.147059</ns2:value></ns2:annotationElement><ns2:annotationElement position="2074"><ns2:displayCharacter>T</ns2:displayCharacter><ns2:description>T 4.4%; G 2.6%; C 0.7%</ns2:description><ns2:value>4.4117646</ns2:value></ns2:annotationElement><ns2:annotationElement position="2075"><ns2:displayCharacter>T</ns2:displayCharacter><ns2:description>T 6.6%</ns2:description><ns2:value>6.617647</ns2:value></ns2:annotationElement><ns2:annotationElement position="2076"><ns2:displayCharacter>C</ns2:displayCharacter><ns2:description>C 4.4%; T 2.2%</ns2:description><ns2:value>4.4117646</ns2:value></ns2:annotationElement><ns2:annotationElement position="2077"><ns2:displayCharacter>G</ns2:displayCharacter><ns2:description>G 4.8%; C 1.8%</ns2:description><ns2:value>4.779412</ns2:value></ns2:annotationElement><ns2:annotationElement position="2078"><ns2:displayCharacter>C</ns2:displayCharacter><ns2:description>C 6.6%</ns2:description><ns2:value>6.617647</ns2:value></ns2:annotationElement><ns2:annotationElement position="2079"><ns2:displayCharacter>C</ns2:displayCharacter><ns2:description>C 6.6%; G 0.4%</ns2:description><ns2:value>6.617647</ns2:value></ns2:annotationElement><ns2:annotationElement position="2080"><ns2:displayCharacter>T</ns2:displayCharacter><ns2:description>T 5.1%; C 1.8%</ns2:description><ns2:value>5.147059</ns2:value></ns2:annotationElement><ns2:annotationElement position="2081"><ns2:displayCharacter>G</ns2:displayCharacter><ns2:description>G 6.3%</ns2:description><ns2:value>6.25</ns2:value></ns2:annotationElement><ns2:annotationElement position="2082"><ns2:displayCharacter>T</ns2:displayCharacter><ns2:description>T 6.3%</ns2:description><ns2:value>6.25</ns2:value></ns2:annotationElement><ns2:annotationElement position="2083"><ns2:displayCharacter>G</ns2:displayCharacter><ns2:description>G 6.6%</ns2:description><ns2:value>6.617647</ns2:value></ns2:annotationElement><ns2:annotationElement position="2084"><ns2:displayCharacter>C</ns2:displayCharacter><ns2:description>C 4.4%; T 2.6%; G 0.7%</ns2:description><ns2:value>4.4117646</ns2:value></ns2:annotationElement><ns2:annotationElement position="2085"><ns2:displayCharacter>G</ns2:displayCharacter><ns2:description>G 4.8%; T 2.9%; C 0.7%</ns2:description><ns2:value>4.779412</ns2:value></ns2:annotationElement><ns2:annotationElement position="2086"><ns2:displayCharacter>C</ns2:displayCharacter><ns2:description>C 6.3%; G 2.2%</ns2:description><ns2:value>6.25</ns2:value></ns2:annotationElement><ns2:annotationElement position="2087"><ns2:displayCharacter>A</ns2:displayCharacter><ns2:description>A 6.3%; C 0.7%; G 0.7%</ns2:description><ns2:value>6.25</ns2:value></ns2:annotationElement><ns2:annotationElement position="2088"><ns2:displayCharacter>C</ns2:displayCharacter><ns2:description>C 5.5%; G 2.2%</ns2:description><ns2:value>5.5147057</ns2:value></ns2:annotationElement><ns2:annotationElement position="2089"><ns2:displayCharacter>A</ns2:displayCharacter><ns2:description>A 4.4%; T 2.2%; C 0.7%</ns2:description><ns2:value>4.4117646</ns2:value></ns2:annotationElement><ns2:annotationElement position="2090"><ns2:displayCharacter>C</ns2:displayCharacter><ns2:description>C 5.1%; G 0.4%</ns2:description><ns2:value>5.147059</ns2:value></ns2:annotationElement><ns2:annotationElement position="2091"><ns2:displayCharacter>A</ns2:displayCharacter><ns2:description>A 4.4%; G 0.7%; T 0.4%</ns2:description><ns2:value>4.4117646</ns2:value></ns2:annotationElement><ns2:annotationElement position="2092"><ns2:displayCharacter>C</ns2:displayCharacter><ns2:description>C 4.4%; T 0.7%; A 0.4%</ns2:description><ns2:value>4.4117646</ns2:value></ns2:annotationElement><ns2:annotationElement position="2093"><ns2:displayCharacter>A</ns2:displayCharacter><ns2:description>A 4.4%; G 0.7%; C 0.4%</ns2:description><ns2:value>4.4117646</ns2:value></ns2:annotationElement><ns2:annotationElement position="2094"><ns2:displayCharacter>C</ns2:displayCharacter><ns2:description>C 4.8%; T 0.7%; A 0.4%</ns2:description><ns2:value>4.779412</ns2:value></ns2:annotationElement><ns2:annotationElement position="2095"><ns2:displayCharacter>A</ns2:displayCharacter><ns2:description>A 5.1%; C 0.4%; G 0.4%</ns2:description><ns2:value>5.147059</ns2:value></ns2:annotationElement><ns2:annotationElement position="2096"><ns2:displayCharacter>T</ns2:displayCharacter><ns2:description>T 4.4%; C 1.1%; A 0.4%</ns2:description><ns2:value>4.4117646</ns2:value></ns2:annotationElement><ns2:annotationElement position="2097"><ns2:displayCharacter>A</ns2:displayCharacter><ns2:description>A 5.1%; C 1.5%</ns2:description><ns2:value>5.147059</ns2:value></ns2:annotationElement><ns2:annotationElement position="2098"><ns2:displayCharacter>C</ns2:displayCharacter><ns2:description>C 6.3%; T 2.9%; G 1.5%</ns2:description><ns2:value>6.25</ns2:value></ns2:annotationElement><ns2:annotationElement position="2099"><ns2:displayCharacter>A</ns2:displayCharacter><ns2:description>A 6.6%; C 3.7%; G 0.4%</ns2:description><ns2:value>6.617647</ns2:value></ns2:annotationElement><ns2:annotationElement position="2100"><ns2:displayCharacter>C</ns2:displayCharacter><ns2:description>C 8.8%; G 1.5%; A 0.7%</ns2:description><ns2:value>8.823529</ns2:value></ns2:annotationElement><ns2:annotationElement position="2101"><ns2:displayCharacter>A</ns2:displayCharacter><ns2:description>A 4.4%; C 3.7%; T 1.8%; G 1.1%</ns2:description><ns2:value>4.4117646</ns2:value></ns2:annotationElement><ns2:annotationElement position="2102"><ns2:displayCharacter>A</ns2:displayCharacter><ns2:description>A 4.8%; C 2.9%; G 2.9%; T 0.4%</ns2:description><ns2:value>4.779412</ns2:value></ns2:annotationElement><ns2:annotationElement position="2103"><ns2:displayCharacter>G</ns2:displayCharacter><ns2:description>G 5.1%; T 2.9%; A 1.8%; C 1.1%</ns2:description><ns2:value>5.147059</ns2:value></ns2:annotationElement><ns2:annotationElement position="2104"><ns2:displayCharacter>A</ns2:displayCharacter><ns2:description>A 5.1%; C 4.8%; T 1.1%</ns2:description><ns2:value>5.147059</ns2:value></ns2:annotationElement><ns2:annotationElement position="2105"><ns2:displayCharacter>G</ns2:displayCharacter><ns2:description>G 8.1%; A 1.1%; C 1.1%; T 0.7%</ns2:description><ns2:value>8.088235</ns2:value></ns2:annotationElement><ns2:annotationElement position="2106"><ns2:displayCharacter>A</ns2:displayCharacter><ns2:description>A 5.9%; T 4.0%; G 0.7%; C 0.4%</ns2:description><ns2:value>5.882353</ns2:value></ns2:annotationElement><ns2:annotationElement position="2107"><ns2:displayCharacter>T</ns2:displayCharacter><ns2:description>T 6.6%; C 4.4%</ns2:description><ns2:value>6.617647</ns2:value></ns2:annotationElement><ns2:annotationElement position="2108"><ns2:displayCharacter>C</ns2:displayCharacter><ns2:description>C 6.3%; G 4.0%; T 0.7%</ns2:description><ns2:value>6.25</ns2:value></ns2:annotationElement><ns2:annotationElement position="2109"><ns2:displayCharacter>C</ns2:displayCharacter><ns2:description>C 5.9%; T 4.8%</ns2:description><ns2:value>5.882353</ns2:value></ns2:annotationElement><ns2:annotationElement position="2110"><ns2:displayCharacter>C</ns2:displayCharacter><ns2:description>C 7.0%; T 3.7%</ns2:description><ns2:value>6.9852943</ns2:value></ns2:annotationElement><ns2:annotationElement position="2111"><ns2:displayCharacter>T</ns2:displayCharacter><ns2:description>T 5.9%; C 4.0%; G 0.7%</ns2:description><ns2:value>5.882353</ns2:value></ns2:annotationElement><ns2:annotationElement position="2112"><ns2:displayCharacter>T</ns2:displayCharacter><ns2:description>T 6.3%; C 4.4%</ns2:description><ns2:value>6.25</ns2:value></ns2:annotationElement><ns2:annotationElement position="2113"><ns2:displayCharacter>C</ns2:displayCharacter><ns2:description>C 7.0%; G 4.8%; T 0.4%</ns2:description><ns2:value>6.9852943</ns2:value></ns2:annotationElement><ns2:annotationElement position="2114"><ns2:displayCharacter>C</ns2:displayCharacter><ns2:description>C 5.9%; G 5.1%; T 1.1%</ns2:description><ns2:value>5.882353</ns2:value></ns2:annotationElement><ns2:annotationElement position="2115"><ns2:displayCharacter>T</ns2:displayCharacter><ns2:description>T 7.4%; G 4.4%; C 0.4%</ns2:description><ns2:value>7.352941</ns2:value></ns2:annotationElement><ns2:annotationElement position="2116"><ns2:displayCharacter>T</ns2:displayCharacter><ns2:description>T 7.7%; G 2.9%; A 1.1%; C 0.4%</ns2:description><ns2:value>7.720588</ns2:value></ns2:annotationElement><ns2:annotationElement position="2117"><ns2:displayCharacter>C</ns2:displayCharacter><ns2:description>C 5.1%; T 2.2%</ns2:description><ns2:value>5.147059</ns2:value></ns2:annotationElement><ns2:annotationElement position="2118"><ns2:displayCharacter>A</ns2:displayCharacter><ns2:description>A 5.1%; T 1.8%; G 0.4%</ns2:description><ns2:value>5.147059</ns2:value></ns2:annotationElement><ns2:annotationElement position="2119"><ns2:displayCharacter>C</ns2:displayCharacter><ns2:description>C 7.4%; T 4.4%; G 0.4%</ns2:description><ns2:value>7.352941</ns2:value></ns2:annotationElement><ns2:annotationElement position="2120"><ns2:displayCharacter>T</ns2:displayCharacter><ns2:description>T 12.1%; A 0.4%</ns2:description><ns2:value>12.132353</ns2:value></ns2:annotationElement><ns2:annotationElement position="2121"><ns2:displayCharacter>T</ns2:displayCharacter><ns2:description>T 6.3%; C 5.9%; A 0.4%</ns2:description><ns2:value>6.25</ns2:value></ns2:annotationElement><ns2:annotationElement position="2122"><ns2:displayCharacter>T</ns2:displayCharacter><ns2:description>T 6.6%; C 5.9%</ns2:description><ns2:value>6.617647</ns2:value></ns2:annotationElement><ns2:annotationElement position="2123"><ns2:displayCharacter>T</ns2:displayCharacter><ns2:description>T 47.1%; C 20.2%; A 0.4%</ns2:description><ns2:value>47.058823</ns2:value></ns2:annotationElement><ns2:annotationElement position="2124"><ns2:displayCharacter>C</ns2:displayCharacter><ns2:description>C 55.5%; T 23.2%; A 0.7%</ns2:description><ns2:value>55.514706</ns2:value></ns2:annotationElement><ns2:annotationElement position="2125"><ns2:displayCharacter>T</ns2:displayCharacter><ns2:description>T 40.1%; G 31.2%; C 7.7%; A 0.4%</ns2:description><ns2:value>40.07353</ns2:value></ns2:annotationElement><ns2:annotationElement position="2126"><ns2:displayCharacter>T</ns2:displayCharacter><ns2:description>T 36.4%; C 23.9%; G 0.4%</ns2:description><ns2:value>36.39706</ns2:value></ns2:annotationElement><ns2:annotationElement position="2127"><ns2:displayCharacter>G</ns2:displayCharacter><ns2:description>G 41.9%; C 14.3%; T 3.7%</ns2:description><ns2:value>41.911766</ns2:value></ns2:annotationElement><ns2:annotationElement position="2128"><ns2:displayCharacter>T</ns2:displayCharacter><ns2:description>T 53.7%; C 19.5%; G 7.0%</ns2:description><ns2:value>53.67647</ns2:value></ns2:annotationElement><ns2:annotationElement position="2129"><ns2:displayCharacter>C</ns2:displayCharacter><ns2:description>C 62.9%; T 7.4%; G 6.3%; A 3.7%</ns2:description><ns2:value>62.867645</ns2:value></ns2:annotationElement><ns2:annotationElement position="2130"><ns2:displayCharacter>T</ns2:displayCharacter><ns2:description>T 54.4%; G 18.4%; C 14.0%</ns2:description><ns2:value>54.411766</ns2:value></ns2:annotationElement><ns2:annotationElement position="2131"><ns2:displayCharacter>C</ns2:displayCharacter><ns2:description>C 79.0%; T 7.0%; A 0.4%; G 0.4%</ns2:description><ns2:value>79.04412</ns2:value></ns2:annotationElement><ns2:annotationElement position="2132"><ns2:displayCharacter>G</ns2:displayCharacter><ns2:description>G 51.8%; C 33.8%; A 12.9%; T 0.4%</ns2:description><ns2:value>51.838234</ns2:value></ns2:annotationElement><ns2:annotationElement position="2133"><ns2:displayCharacter>C</ns2:displayCharacter><ns2:description>C 61.8%; A 25.7%; G 2.2%</ns2:description><ns2:value>61.764706</ns2:value></ns2:annotationElement><ns2:annotationElement position="2134"><ns2:displayCharacter>C</ns2:displayCharacter><ns2:description>C 70.2%; A 18.4%; T 1.1%</ns2:description><ns2:value>70.22059</ns2:value></ns2:annotationElement><ns2:annotationElement position="2135"><ns2:displayCharacter>A</ns2:displayCharacter><ns2:description>A 62.1%; T 18.4%; C 9.9%</ns2:description><ns2:value>62.132355</ns2:value></ns2:annotationElement><ns2:annotationElement position="2136"><ns2:displayCharacter>A</ns2:displayCharacter><ns2:description>A 76.8%; T 7.4%; G 6.3%</ns2:description><ns2:value>76.838234</ns2:value></ns2:annotationElement><ns2:annotationElement position="2137"><ns2:displayCharacter>T</ns2:displayCharacter><ns2:description>T 75.0%; A 14.3%; C 1.1%</ns2:description><ns2:value>75.0</ns2:value></ns2:annotationElement><ns2:annotationElement position="2138"><ns2:displayCharacter>G</ns2:displayCharacter><ns2:description>G 49.3%; A 39.0%; T 9.6%; C 1.1%</ns2:description><ns2:value>49.264706</ns2:value></ns2:annotationElement><ns2:annotationElement position="2139"><ns2:displayCharacter>T</ns2:displayCharacter><ns2:description>T 51.1%; G 26.1%; A 15.4%; C 6.6%</ns2:description><ns2:value>51.10294</ns2:value></ns2:annotationElement><ns2:annotationElement position="2140"><ns2:displayCharacter>A</ns2:displayCharacter><ns2:description>A 72.8%; T 19.5%; C 7.0%</ns2:description><ns2:value>72.79412</ns2:value></ns2:annotationElement><ns2:annotationElement position="2141"><ns2:displayCharacter>T</ns2:displayCharacter><ns2:description>T 78.3%; A 9.2%; C 6.3%</ns2:description><ns2:value>78.30882</ns2:value></ns2:annotationElement><ns2:annotationElement position="2142"><ns2:displayCharacter>A</ns2:displayCharacter><ns2:description>A 76.8%; T 10.7%; C 6.6%</ns2:description><ns2:value>76.838234</ns2:value></ns2:annotationElement><ns2:annotationElement position="2143"><ns2:displayCharacter>T</ns2:displayCharacter><ns2:description>T 77.6%; A 15.4%; C 3.7%; G 2.9%</ns2:description><ns2:value>77.57353</ns2:value></ns2:annotationElement><ns2:annotationElement position="2144"><ns2:displayCharacter>C</ns2:displayCharacter><ns2:description>C 70.2%; A 19.9%; T 8.5%; G 0.7%</ns2:description><ns2:value>70.22059</ns2:value></ns2:annotationElement><ns2:annotationElement position="2145"><ns2:displayCharacter>A</ns2:displayCharacter><ns2:description>A 88.2%; C 5.5%; T 5.5%</ns2:description><ns2:value>88.23529</ns2:value></ns2:annotationElement><ns2:annotationElement position="2146"><ns2:displayCharacter>A</ns2:displayCharacter><ns2:description>A 86.0%; C 7.4%</ns2:description><ns2:value>86.02941</ns2:value></ns2:annotationElement><ns2:annotationElement position="2147"><ns2:displayCharacter>T</ns2:displayCharacter><ns2:description>T 77.2%; A 11.4%; C 5.1%</ns2:description><ns2:value>77.20588</ns2:value></ns2:annotationElement><ns2:annotationElement position="2148"><ns2:displayCharacter>T</ns2:displayCharacter><ns2:description>T 97.4%; G 1.8%; C 0.4%</ns2:description><ns2:value>97.42647</ns2:value></ns2:annotationElement><ns2:annotationElement position="2149"><ns2:displayCharacter>T</ns2:displayCharacter><ns2:description>T 91.2%; C 7.7%; A 0.7%</ns2:description><ns2:value>91.17647</ns2:value></ns2:annotationElement><ns2:annotationElement position="2150"><ns2:displayCharacter>A</ns2:displayCharacter><ns2:description>A 99.3%; T 0.4%</ns2:description><ns2:value>99.26471</ns2:value></ns2:annotationElement><ns2:annotationElement position="2151"><ns2:displayCharacter>C</ns2:displayCharacter><ns2:description>C 99.3%; G 0.4%</ns2:description><ns2:value>99.26471</ns2:value></ns2:annotationElement><ns2:annotationElement position="2152"><ns2:displayCharacter>G</ns2:displayCharacter><ns2:description>G 99.6%</ns2:description><ns2:value>99.632355</ns2:value></ns2:annotationElement><ns2:annotationElement position="2153"><ns2:displayCharacter>T</ns2:displayCharacter><ns2:description>T 97.1%; C 2.2%; A 0.4%</ns2:description><ns2:value>97.05882</ns2:value></ns2:annotationElement><ns2:annotationElement position="2154"><ns2:displayCharacter>G</ns2:displayCharacter><ns2:description>G 97.4%; T 2.2%</ns2:description><ns2:value>97.42647</ns2:value></ns2:annotationElement><ns2:annotationElement position="2155"><ns2:displayCharacter>C</ns2:displayCharacter><ns2:description>C 98.5%; T 1.1%</ns2:description><ns2:value>98.52941</ns2:value></ns2:annotationElement><ns2:annotationElement position="2156"><ns2:displayCharacter>A</ns2:displayCharacter><ns2:description>A 86.8%; C 12.1%; G 0.4%; T 0.4%</ns2:description><ns2:value>86.76471</ns2:value></ns2:annotationElement><ns2:annotationElement position="2157"><ns2:displayCharacter>T</ns2:displayCharacter><ns2:description>T 92.3%; C 5.5%; A 1.8%</ns2:description><ns2:value>92.27941</ns2:value></ns2:annotationElement><ns2:annotationElement position="2158"><ns2:displayCharacter>A</ns2:displayCharacter><ns2:description>A 95.6%; C 1.8%; T 0.7%</ns2:description><ns2:value>95.588234</ns2:value></ns2:annotationElement><ns2:annotationElement position="2159"><ns2:displayCharacter>T</ns2:displayCharacter><ns2:description>T 95.6%; G 1.8%; A 0.7%</ns2:description><ns2:value>95.588234</ns2:value></ns2:annotationElement><ns2:annotationElement position="2160"><ns2:displayCharacter>T</ns2:displayCharacter><ns2:description>T 97.1%; C 0.7%; A 0.4%</ns2:description><ns2:value>97.05882</ns2:value></ns2:annotationElement><ns2:annotationElement position="2161"><ns2:displayCharacter>C</ns2:displayCharacter><ns2:description>C 96.7%; T 1.5%</ns2:description><ns2:value>96.69118</ns2:value></ns2:annotationElement><ns2:annotationElement position="2162"><ns2:displayCharacter>T</ns2:displayCharacter><ns2:description>T 96.0%; A 0.7%; C 0.4%; G 0.4%</ns2:description><ns2:value>95.95588</ns2:value></ns2:annotationElement><ns2:annotationElement position="2163"><ns2:displayCharacter>T</ns2:displayCharacter><ns2:description>T 80.9%; A 13.6%; G 2.6%; C 0.4%</ns2:description><ns2:value>80.882355</ns2:value></ns2:annotationElement><ns2:annotationElement position="2164"><ns2:displayCharacter>T</ns2:displayCharacter><ns2:description>T 91.2%; G 2.6%; C 1.8%; A 1.5%</ns2:description><ns2:value>91.17647</ns2:value></ns2:annotationElement><ns2:annotationElement position="2165"><ns2:displayCharacter>T</ns2:displayCharacter><ns2:description>T 79.4%; C 9.2%; G 5.5%; A 2.9%</ns2:description><ns2:value>79.411766</ns2:value></ns2:annotationElement><ns2:annotationElement position="2166"><ns2:displayCharacter>C</ns2:displayCharacter><ns2:description>C 54.0%; T 22.1%; G 10.7%; A 10.3%</ns2:description><ns2:value>54.044117</ns2:value></ns2:annotationElement><ns2:annotationElement position="2167"><ns2:displayCharacter>G</ns2:displayCharacter><ns2:description>G 80.5%; C 14.0%; T 2.2%; A 0.4%</ns2:description><ns2:value>80.51471</ns2:value></ns2:annotationElement><ns2:annotationElement position="2168"><ns2:displayCharacter>G</ns2:displayCharacter><ns2:description>G 67.3%; T 8.8%; C 8.5%</ns2:description><ns2:value>67.27941</ns2:value></ns2:annotationElement><ns2:annotationElement position="2169"><ns2:displayCharacter>T</ns2:displayCharacter><ns2:description>T 44.5%; C 34.2%; G 4.8%; A 1.1%</ns2:description><ns2:value>44.485294</ns2:value></ns2:annotationElement><ns2:annotationElement position="2170"><ns2:displayCharacter>C</ns2:displayCharacter><ns2:description>C 65.8%; T 9.9%; A 0.7%; G 0.4%</ns2:description><ns2:value>65.80882</ns2:value></ns2:annotationElement><ns2:annotationElement position="2171"><ns2:displayCharacter>C</ns2:displayCharacter><ns2:description>C 65.4%; T 8.8%; A 1.5%; G 1.1%</ns2:description><ns2:value>65.44118</ns2:value></ns2:annotationElement><ns2:annotationElement position="2172"><ns2:displayCharacter>G</ns2:displayCharacter><ns2:description>G 6.6%; C 2.2%; A 1.8%</ns2:description><ns2:value>6.617647</ns2:value></ns2:annotationElement><ns2:annotationElement position="2173"><ns2:displayCharacter>G</ns2:displayCharacter><ns2:description>G 8.5%; T 1.5%; C 0.7%</ns2:description><ns2:value>8.455882</ns2:value></ns2:annotationElement><ns2:annotationElement position="2174"><ns2:displayCharacter>T</ns2:displayCharacter><ns2:description>T 7.7%; C 1.1%</ns2:description><ns2:value>7.720588</ns2:value></ns2:annotationElement><ns2:annotationElement position="2175"><ns2:displayCharacter>T</ns2:displayCharacter><ns2:description>T 10.3%; G 0.4%</ns2:description><ns2:value>10.294118</ns2:value></ns2:annotationElement><ns2:annotationElement position="2176"><ns2:displayCharacter>C</ns2:displayCharacter><ns2:description>C 10.3%; G 0.4%</ns2:description><ns2:value>10.294118</ns2:value></ns2:annotationElement><ns2:annotationElement position="2177"><ns2:displayCharacter>C</ns2:displayCharacter><ns2:description>C 8.5%; G 1.5%; T 0.7%</ns2:description><ns2:value>8.455882</ns2:value></ns2:annotationElement><ns2:annotationElement position="2178"><ns2:displayCharacter>C</ns2:displayCharacter><ns2:description>C 15.1%; G 8.1%</ns2:description><ns2:value>15.073529</ns2:value></ns2:annotationElement><ns2:annotationElement position="2179"><ns2:displayCharacter>T</ns2:displayCharacter><ns2:description>T 8.1%; C 7.4%; G 0.4%</ns2:description><ns2:value>8.088235</ns2:value></ns2:annotationElement><ns2:annotationElement position="2180"><ns2:displayCharacter>C</ns2:displayCharacter><ns2:description>C 13.6%; T 2.2%</ns2:description><ns2:value>13.6029415</ns2:value></ns2:annotationElement><ns2:annotationElement position="2181"><ns2:displayCharacter>T</ns2:displayCharacter><ns2:description>T 5.5%; G 4.4%; C 3.7%; A 2.2%</ns2:description><ns2:value>5.5147057</ns2:value></ns2:annotationElement><ns2:annotationElement position="2182"><ns2:displayCharacter>T</ns2:displayCharacter><ns2:description>T 12.1%; A 1.8%; C 1.8%</ns2:description><ns2:value>12.132353</ns2:value></ns2:annotationElement><ns2:annotationElement position="2183"><ns2:displayCharacter>T</ns2:displayCharacter><ns2:description>T 16.9%; C 5.5%</ns2:description><ns2:value>16.911764</ns2:value></ns2:annotationElement><ns2:annotationElement position="2184"><ns2:displayCharacter>T</ns2:displayCharacter><ns2:description>T 7.4%; C 4.4%</ns2:description><ns2:value>7.352941</ns2:value></ns2:annotationElement><ns2:annotationElement position="2185"><ns2:displayCharacter>T</ns2:displayCharacter><ns2:description>T 10.7%; C 2.6%</ns2:description><ns2:value>10.661765</ns2:value></ns2:annotationElement><ns2:annotationElement position="2186"><ns2:displayCharacter>T</ns2:displayCharacter><ns2:description>T 53.3%; C 18.0%; G 4.8%; A 0.7%</ns2:description><ns2:value>53.308823</ns2:value></ns2:annotationElement><ns2:annotationElement position="2187"><ns2:displayCharacter>C</ns2:displayCharacter><ns2:description>C 59.6%; T 11.8%; A 2.2%</ns2:description><ns2:value>59.558823</ns2:value></ns2:annotationElement><ns2:annotationElement position="2188"><ns2:displayCharacter>G</ns2:displayCharacter><ns2:description>G 48.9%; C 11.0%; T 10.7%; A 1.5%</ns2:description><ns2:value>48.89706</ns2:value></ns2:annotationElement><ns2:annotationElement position="2189"><ns2:displayCharacter>C</ns2:displayCharacter><ns2:description>C 53.7%; T 18.0%; A 0.4%; G 0.4%</ns2:description><ns2:value>53.67647</ns2:value></ns2:annotationElement><ns2:annotationElement position="2190"><ns2:displayCharacter>A</ns2:displayCharacter><ns2:description>A 54.0%; T 10.7%; C 6.6%; G 1.8%</ns2:description><ns2:value>54.044117</ns2:value></ns2:annotationElement><ns2:annotationElement position="2191"><ns2:displayCharacter>A</ns2:displayCharacter><ns2:description>A 45.2%; T 9.9%; C 9.2%; G 0.7%</ns2:description><ns2:value>45.22059</ns2:value></ns2:annotationElement><ns2:annotationElement position="2192"><ns2:displayCharacter>T</ns2:displayCharacter><ns2:description>T 24.3%; A 1.5%; C 1.5%; G 0.7%</ns2:description><ns2:value>24.264706</ns2:value></ns2:annotationElement><ns2:annotationElement position="2193"><ns2:displayCharacter>T</ns2:displayCharacter><ns2:description>T 19.9%; G 11.0%; C 6.6%; A 4.0%</ns2:description><ns2:value>19.852942</ns2:value></ns2:annotationElement><ns2:annotationElement position="2194"><ns2:displayCharacter>T</ns2:displayCharacter><ns2:description>T 19.9%; A 9.2%; C 8.5%; G 7.0%</ns2:description><ns2:value>19.852942</ns2:value></ns2:annotationElement><ns2:annotationElement position="2195"><ns2:displayCharacter>T</ns2:displayCharacter><ns2:description>T 19.1%; C 11.4%; G 11.4%; A 2.6%</ns2:description><ns2:value>19.117647</ns2:value></ns2:annotationElement><ns2:annotationElement position="2196"><ns2:displayCharacter>G</ns2:displayCharacter><ns2:description>G 13.6%; T 12.1%; C 4.0%; A 2.9%</ns2:description><ns2:value>13.6029415</ns2:value></ns2:annotationElement><ns2:annotationElement position="2197"><ns2:displayCharacter>T</ns2:displayCharacter><ns2:description>T 19.9%; G 7.0%; A 3.3%; C 2.6%</ns2:description><ns2:value>19.852942</ns2:value></ns2:annotationElement><ns2:annotationElement position="2198"><ns2:displayCharacter>+</ns2:displayCharacter><ns2:description>C 11.8%; G 11.8%; A 9.9%; T 8.8%</ns2:description><ns2:value>11.764706</ns2:value></ns2:annotationElement><ns2:annotationElement position="2199"><ns2:displayCharacter>G</ns2:displayCharacter><ns2:description>G 17.3%; A 12.5%; C 11.8%; T 4.0%</ns2:description><ns2:value>17.279411</ns2:value></ns2:annotationElement><ns2:annotationElement position="2200"><ns2:displayCharacter>C</ns2:displayCharacter><ns2:description>C 20.2%; G 16.2%; T 7.0%; A 5.1%</ns2:description><ns2:value>20.220589</ns2:value></ns2:annotationElement><ns2:annotationElement position="2201"><ns2:displayCharacter>T</ns2:displayCharacter><ns2:description>T 15.8%; A 15.1%; C 12.5%; G 8.8%</ns2:description><ns2:value>15.808824</ns2:value></ns2:annotationElement><ns2:annotationElement position="2202"><ns2:displayCharacter>G</ns2:displayCharacter><ns2:description>G 66.9%; C 17.6%; A 4.8%; T 2.9%</ns2:description><ns2:value>66.911766</ns2:value></ns2:annotationElement><ns2:annotationElement position="2203"><ns2:displayCharacter>G</ns2:displayCharacter><ns2:description>G 73.9%; C 8.8%; A 5.1%; T 2.2%</ns2:description><ns2:value>73.89706</ns2:value></ns2:annotationElement><ns2:annotationElement position="2204"><ns2:displayCharacter>G</ns2:displayCharacter><ns2:description>G 44.1%; C 4.8%; A 4.0%; T 1.1%</ns2:description><ns2:value>44.117645</ns2:value></ns2:annotationElement><ns2:annotationElement position="2205"><ns2:displayCharacter>G</ns2:displayCharacter><ns2:description>G 75.0%; T 9.2%; A 6.3%; C 3.3%</ns2:description><ns2:value>75.0</ns2:value></ns2:annotationElement><ns2:annotationElement position="2206"><ns2:displayCharacter>G</ns2:displayCharacter><ns2:description>G 66.9%; C 12.9%; A 11.0%; T 5.1%</ns2:description><ns2:value>66.911766</ns2:value></ns2:annotationElement><ns2:annotationElement position="2207"><ns2:displayCharacter>G</ns2:displayCharacter><ns2:description>G 44.5%; A 27.9%; C 14.0%; T 11.8%</ns2:description><ns2:value>44.485294</ns2:value></ns2:annotationElement><ns2:annotationElement position="2208"><ns2:displayCharacter>C</ns2:displayCharacter><ns2:description>C 58.8%; T 23.2%; G 15.8%</ns2:description><ns2:value>58.82353</ns2:value></ns2:annotationElement><ns2:annotationElement position="2209"><ns2:displayCharacter>C</ns2:displayCharacter><ns2:description>C 73.2%; T 22.1%; G 2.2%; A 0.4%</ns2:description><ns2:value>73.161766</ns2:value></ns2:annotationElement><ns2:annotationElement position="2210"><ns2:displayCharacter>T</ns2:displayCharacter><ns2:description>T 81.6%; C 8.1%; A 3.3%; G 0.7%</ns2:description><ns2:value>81.617645</ns2:value></ns2:annotationElement><ns2:annotationElement position="2211"><ns2:displayCharacter>T</ns2:displayCharacter><ns2:description>T 70.2%; C 16.9%; G 5.9%; A 5.1%</ns2:description><ns2:value>70.22059</ns2:value></ns2:annotationElement><ns2:annotationElement position="2212"><ns2:displayCharacter>T</ns2:displayCharacter><ns2:description>T 81.6%; C 14.0%; A 1.5%; G 1.1%</ns2:description><ns2:value>81.617645</ns2:value></ns2:annotationElement><ns2:annotationElement position="2213"><ns2:displayCharacter>A</ns2:displayCharacter><ns2:description>A 59.2%; T 33.5%; G 3.3%; C 2.2%</ns2:description><ns2:value>59.191177</ns2:value></ns2:annotationElement><ns2:annotationElement position="2214"><ns2:displayCharacter>A</ns2:displayCharacter><ns2:description>A 95.6%; T 1.8%; C 0.7%</ns2:description><ns2:value>95.588234</ns2:value></ns2:annotationElement><ns2:annotationElement position="2215"><ns2:displayCharacter>C</ns2:displayCharacter><ns2:description>C 95.2%; T 1.8%; A 0.7%; G 0.4%</ns2:description><ns2:value>95.22059</ns2:value></ns2:annotationElement><ns2:annotationElement position="2216"><ns2:displayCharacter>G</ns2:displayCharacter><ns2:description>G 97.4%; C 0.7%</ns2:description><ns2:value>97.42647</ns2:value></ns2:annotationElement><ns2:annotationElement position="2217"><ns2:displayCharacter>G</ns2:displayCharacter><ns2:description>G 96.3%; C 1.8%</ns2:description><ns2:value>96.32353</ns2:value></ns2:annotationElement><ns2:annotationElement position="2218"><ns2:displayCharacter>G</ns2:displayCharacter><ns2:description>G 97.4%; A 0.7%</ns2:description><ns2:value>97.42647</ns2:value></ns2:annotationElement><ns2:annotationElement position="2219"><ns2:displayCharacter>A</ns2:displayCharacter><ns2:description>A 96.7%; G 1.1%; C 0.4%</ns2:description><ns2:value>96.69118</ns2:value></ns2:annotationElement><ns2:annotationElement position="2220"><ns2:displayCharacter>A</ns2:displayCharacter><ns2:description>A 97.8%; T 0.4%</ns2:description><ns2:value>97.79412</ns2:value></ns2:annotationElement><ns2:annotationElement position="2221"><ns2:displayCharacter>T</ns2:displayCharacter><ns2:description>T 96.3%; C 1.8%</ns2:description><ns2:value>96.32353</ns2:value></ns2:annotationElement><ns2:annotationElement position="2222"><ns2:displayCharacter>A</ns2:displayCharacter><ns2:description>A 90.8%; G 7.4%</ns2:description><ns2:value>90.80882</ns2:value></ns2:annotationElement><ns2:annotationElement position="2223"><ns2:displayCharacter>T</ns2:displayCharacter><ns2:description>T 98.2%</ns2:description><ns2:value>98.161766</ns2:value></ns2:annotationElement><ns2:annotationElement position="2224"><ns2:displayCharacter>C</ns2:displayCharacter><ns2:description>C 96.3%; A 1.8%</ns2:description><ns2:value>96.32353</ns2:value></ns2:annotationElement><ns2:annotationElement position="2225"><ns2:displayCharacter>C</ns2:displayCharacter><ns2:description>C 98.2%</ns2:description><ns2:value>98.161766</ns2:value></ns2:annotationElement><ns2:annotationElement position="2226"><ns2:displayCharacter>T</ns2:displayCharacter><ns2:description>T 98.2%</ns2:description><ns2:value>98.161766</ns2:value></ns2:annotationElement><ns2:annotationElement position="2227"><ns2:displayCharacter>C</ns2:displayCharacter><ns2:description>C 98.2%</ns2:description><ns2:value>98.161766</ns2:value></ns2:annotationElement><ns2:annotationElement position="2228"><ns2:displayCharacter>A</ns2:displayCharacter><ns2:description>A 90.8%; C 1.8%</ns2:description><ns2:value>90.80882</ns2:value></ns2:annotationElement><ns2:annotationElement position="2229"><ns2:displayCharacter>G</ns2:displayCharacter><ns2:description>G 90.8%; C 1.8%</ns2:description><ns2:value>90.80882</ns2:value></ns2:annotationElement><ns2:annotationElement position="2230"><ns2:displayCharacter>C</ns2:displayCharacter><ns2:description>C 92.6%</ns2:description><ns2:value>92.64706</ns2:value></ns2:annotationElement><ns2:annotationElement position="2231"><ns2:displayCharacter>A</ns2:displayCharacter><ns2:description>A 96.3%; C 1.8%</ns2:description><ns2:value>96.32353</ns2:value></ns2:annotationElement><ns2:annotationElement position="2232"><ns2:displayCharacter>C</ns2:displayCharacter><ns2:description>C 92.3%; G 5.5%</ns2:description><ns2:value>92.27941</ns2:value></ns2:annotationElement><ns2:annotationElement position="2233"><ns2:displayCharacter>G</ns2:displayCharacter><ns2:description>G 90.4%; C 5.9%; T 1.8%</ns2:description><ns2:value>90.44118</ns2:value></ns2:annotationElement><ns2:annotationElement position="2234"><ns2:displayCharacter>T</ns2:displayCharacter><ns2:description>T 68.0%</ns2:description><ns2:value>68.01471</ns2:value></ns2:annotationElement><ns2:annotationElement position="2235"><ns2:displayCharacter>T</ns2:displayCharacter><ns2:description>T 82.7%; A 5.5%; C 1.1%; G 0.4%</ns2:description><ns2:value>82.72059</ns2:value></ns2:annotationElement><ns2:annotationElement position="2236"><ns2:displayCharacter>A</ns2:displayCharacter><ns2:description>A 54.0%; T 34.2%; C 6.3%; G 1.8%</ns2:description><ns2:value>54.044117</ns2:value></ns2:annotationElement><ns2:annotationElement position="2237"><ns2:displayCharacter>T</ns2:displayCharacter><ns2:description>T 80.5%; A 7.7%</ns2:description><ns2:value>80.51471</ns2:value></ns2:annotationElement><ns2:annotationElement position="2238"><ns2:displayCharacter>C</ns2:displayCharacter><ns2:description>C 73.9%; T 15.1%; G 6.6%</ns2:description><ns2:value>73.89706</ns2:value></ns2:annotationElement><ns2:annotationElement position="2239"><ns2:displayCharacter>T</ns2:displayCharacter><ns2:description>T 76.5%; C 13.2%; A 6.6%</ns2:description><ns2:value>76.47059</ns2:value></ns2:annotationElement><ns2:annotationElement position="2240"><ns2:displayCharacter>G</ns2:displayCharacter><ns2:description>G 54.8%; T 29.8%; C 10.3%; A 1.1%</ns2:description><ns2:value>54.77941</ns2:value></ns2:annotationElement><ns2:annotationElement position="2241"><ns2:displayCharacter>A</ns2:displayCharacter><ns2:description>A 70.6%; T 20.2%; G 5.9%; C 1.5%</ns2:description><ns2:value>70.588234</ns2:value></ns2:annotationElement><ns2:annotationElement position="2242"><ns2:displayCharacter>C</ns2:displayCharacter><ns2:description>C 69.5%; A 26.1%; T 2.6%</ns2:description><ns2:value>69.48529</ns2:value></ns2:annotationElement><ns2:annotationElement position="2243"><ns2:displayCharacter>T</ns2:displayCharacter><ns2:description>T 68.4%; C 22.1%; A 6.3%; G 1.5%</ns2:description><ns2:value>68.382355</ns2:value></ns2:annotationElement><ns2:annotationElement position="2244"><ns2:displayCharacter>T</ns2:displayCharacter><ns2:description>T 90.4%; C 5.5%; A 1.8%</ns2:description><ns2:value>90.44118</ns2:value></ns2:annotationElement><ns2:annotationElement position="2245"><ns2:displayCharacter>C</ns2:displayCharacter><ns2:description>C 70.6%; T 27.6%</ns2:description><ns2:value>70.588234</ns2:value></ns2:annotationElement><ns2:annotationElement position="2246"><ns2:displayCharacter>T</ns2:displayCharacter><ns2:description>T 72.4%; C 21.7%; G 2.2%; A 1.8%</ns2:description><ns2:value>72.42647</ns2:value></ns2:annotationElement><ns2:annotationElement position="2247"><ns2:displayCharacter>T</ns2:displayCharacter><ns2:description>T 27.9%; C 2.2%; G 2.2%</ns2:description><ns2:value>27.941177</ns2:value></ns2:annotationElement><ns2:annotationElement position="2248"><ns2:displayCharacter>T</ns2:displayCharacter><ns2:description>T 92.6%; C 5.5%</ns2:description><ns2:value>92.64706</ns2:value></ns2:annotationElement><ns2:annotationElement position="2249"><ns2:displayCharacter>C</ns2:displayCharacter><ns2:description>C 95.6%; A 1.8%</ns2:description><ns2:value>95.588234</ns2:value></ns2:annotationElement><ns2:annotationElement position="2250"><ns2:displayCharacter>A</ns2:displayCharacter><ns2:description>A 97.8%; C 0.4%</ns2:description><ns2:value>97.79412</ns2:value></ns2:annotationElement><ns2:annotationElement position="2251"><ns2:displayCharacter>C</ns2:displayCharacter><ns2:description>C 97.8%; A 0.4%</ns2:description><ns2:value>97.79412</ns2:value></ns2:annotationElement><ns2:annotationElement position="2252"><ns2:displayCharacter>G</ns2:displayCharacter><ns2:description>G 96.0%; C 2.2%</ns2:description><ns2:value>95.95588</ns2:value></ns2:annotationElement><ns2:annotationElement position="2253"><ns2:displayCharacter>C</ns2:displayCharacter><ns2:description>C 96.0%; T 1.8%; G 0.4%</ns2:description><ns2:value>95.95588</ns2:value></ns2:annotationElement><ns2:annotationElement position="2254"><ns2:displayCharacter>G</ns2:displayCharacter><ns2:description>G 95.6%; C 2.2%; A 0.4%</ns2:description><ns2:value>95.588234</ns2:value></ns2:annotationElement><ns2:annotationElement position="2255"><ns2:displayCharacter>A</ns2:displayCharacter><ns2:description>A 96.0%; C 1.8%; G 0.4%</ns2:description><ns2:value>95.95588</ns2:value></ns2:annotationElement><ns2:annotationElement position="2256"><ns2:displayCharacter>A</ns2:displayCharacter><ns2:description>A 98.2%</ns2:description><ns2:value>98.161766</ns2:value></ns2:annotationElement><ns2:annotationElement position="2257"><ns2:displayCharacter>A</ns2:displayCharacter><ns2:description>A 97.8%; G 0.4%</ns2:description><ns2:value>97.79412</ns2:value></ns2:annotationElement><ns2:annotationElement position="2258"><ns2:displayCharacter>G</ns2:displayCharacter><ns2:description>G 97.4%; A 0.4%; T 0.4%</ns2:description><ns2:value>97.42647</ns2:value></ns2:annotationElement><ns2:annotationElement position="2259"><ns2:displayCharacter>C</ns2:displayCharacter><ns2:description>C 97.8%; G 0.4%</ns2:description><ns2:value>97.79412</ns2:value></ns2:annotationElement><ns2:annotationElement position="2260"><ns2:displayCharacter>T</ns2:displayCharacter><ns2:description>T 97.8%; C 0.4%</ns2:description><ns2:value>97.79412</ns2:value></ns2:annotationElement><ns2:annotationElement position="2261"><ns2:displayCharacter>T</ns2:displayCharacter><ns2:description>T 98.2%</ns2:description><ns2:value>98.161766</ns2:value></ns2:annotationElement><ns2:annotationElement position="2262"><ns2:displayCharacter>T</ns2:displayCharacter><ns2:description>T 91.2%; G 7.0%</ns2:description><ns2:value>91.17647</ns2:value></ns2:annotationElement><ns2:annotationElement position="2263"><ns2:displayCharacter>G</ns2:displayCharacter><ns2:description>G 96.3%; C 1.8%</ns2:description><ns2:value>96.32353</ns2:value></ns2:annotationElement><ns2:annotationElement position="2264"><ns2:displayCharacter>A</ns2:displayCharacter><ns2:description>A 96.3%; G 1.8%</ns2:description><ns2:value>96.32353</ns2:value></ns2:annotationElement><ns2:annotationElement position="2265"><ns2:displayCharacter>G</ns2:displayCharacter><ns2:description>G 96.3%; C 1.8%</ns2:description><ns2:value>96.32353</ns2:value></ns2:annotationElement><ns2:annotationElement position="2266"><ns2:displayCharacter>G</ns2:displayCharacter><ns2:description>G 98.2%</ns2:description><ns2:value>98.161766</ns2:value></ns2:annotationElement><ns2:annotationElement position="2267"><ns2:displayCharacter>T</ns2:displayCharacter><ns2:description>T 97.4%; C 0.7%</ns2:description><ns2:value>97.42647</ns2:value></ns2:annotationElement><ns2:annotationElement position="2268"><ns2:displayCharacter>T</ns2:displayCharacter><ns2:description>T 96.3%; G 1.8%</ns2:description><ns2:value>96.32353</ns2:value></ns2:annotationElement><ns2:annotationElement position="2269"><ns2:displayCharacter>A</ns2:displayCharacter><ns2:description>A 98.2%</ns2:description><ns2:value>98.161766</ns2:value></ns2:annotationElement><ns2:annotationElement position="2270"><ns2:displayCharacter>C</ns2:displayCharacter><ns2:description>C 95.6%; A 1.8%; T 0.7%</ns2:description><ns2:value>95.588234</ns2:value></ns2:annotationElement><ns2:annotationElement position="2271"><ns2:displayCharacter>A</ns2:displayCharacter><ns2:description>A 96.3%; G 1.8%</ns2:description><ns2:value>96.32353</ns2:value></ns2:annotationElement><ns2:annotationElement position="2272"><ns2:displayCharacter>G</ns2:displayCharacter><ns2:description>G 95.6%; A 1.8%; C 0.7%</ns2:description><ns2:value>95.588234</ns2:value></ns2:annotationElement><ns2:annotationElement position="2273"><ns2:displayCharacter>T</ns2:displayCharacter><ns2:description>T 96.0%; A 2.2%</ns2:description><ns2:value>95.95588</ns2:value></ns2:annotationElement><ns2:annotationElement position="2274"><ns2:displayCharacter>C</ns2:displayCharacter><ns2:description>C 96.0%; G 1.8%; T 0.4%</ns2:description><ns2:value>95.95588</ns2:value></ns2:annotationElement><ns2:annotationElement position="2275"><ns2:displayCharacter>T</ns2:displayCharacter><ns2:description>T 98.2%</ns2:description><ns2:value>98.161766</ns2:value></ns2:annotationElement><ns2:annotationElement position="2276"><ns2:displayCharacter>C</ns2:displayCharacter><ns2:description>C 96.0%; A 1.8%; T 0.4%</ns2:description><ns2:value>95.95588</ns2:value></ns2:annotationElement><ns2:annotationElement position="2277"><ns2:displayCharacter>A</ns2:displayCharacter><ns2:description>A 96.7%; G 0.7%; C 0.4%; T 0.4%</ns2:description><ns2:value>96.69118</ns2:value></ns2:annotationElement><ns2:annotationElement position="2278"><ns2:displayCharacter>G</ns2:displayCharacter><ns2:description>G 97.4%; A 0.7%</ns2:description><ns2:value>97.42647</ns2:value></ns2:annotationElement><ns2:annotationElement position="2279"><ns2:displayCharacter>G</ns2:displayCharacter><ns2:description>G 95.2%; A 2.6%; R 0.4%</ns2:description><ns2:value>95.22059</ns2:value></ns2:annotationElement><ns2:annotationElement position="2280"><ns2:displayCharacter>G</ns2:displayCharacter><ns2:description>G 95.6%; A 1.8%; C 0.7%</ns2:description><ns2:value>95.588234</ns2:value></ns2:annotationElement><ns2:annotationElement position="2281"><ns2:displayCharacter>G</ns2:displayCharacter><ns2:description>G 89.7%; A 1.8%</ns2:description><ns2:value>89.70588</ns2:value></ns2:annotationElement><ns2:annotationElement position="2282"><ns2:displayCharacter>G</ns2:displayCharacter><ns2:description>G 79.0%; C 1.8%</ns2:description><ns2:value>79.04412</ns2:value></ns2:annotationElement><ns2:annotationElement position="2283"><ns2:displayCharacter>G</ns2:displayCharacter><ns2:description>G 67.3%</ns2:description><ns2:value>67.27941</ns2:value></ns2:annotationElement><ns2:annotationElement position="2284"><ns2:displayCharacter>A</ns2:displayCharacter><ns2:description>A 63.6%; G 2.6%; T 1.8%</ns2:description><ns2:value>63.60294</ns2:value></ns2:annotationElement><ns2:annotationElement position="2285"><ns2:displayCharacter>G</ns2:displayCharacter><ns2:description>G 65.8%; A 2.2%</ns2:description><ns2:value>65.80882</ns2:value></ns2:annotationElement><ns2:annotationElement position="2286"><ns2:displayCharacter>T</ns2:displayCharacter><ns2:description>T 64.0%; C 1.8%; G 1.8%; A 0.4%</ns2:description><ns2:value>63.97059</ns2:value></ns2:annotationElement><ns2:annotationElement position="2287"><ns2:displayCharacter>A</ns2:displayCharacter><ns2:description>A 63.2%; G 30.5%; T 4.4%</ns2:description><ns2:value>63.235294</ns2:value></ns2:annotationElement><ns2:annotationElement position="2288"><ns2:displayCharacter>C</ns2:displayCharacter><ns2:description>C 64.0%; G 22.4%; A 11.0%; T 0.7%</ns2:description><ns2:value>63.97059</ns2:value></ns2:annotationElement><ns2:annotationElement position="2289"><ns2:displayCharacter>G</ns2:displayCharacter><ns2:description>G 72.8%; A 23.5%; C 1.8%</ns2:description><ns2:value>72.79412</ns2:value></ns2:annotationElement><ns2:annotationElement position="2290"><ns2:displayCharacter>T</ns2:displayCharacter><ns2:description>T 72.8%; G 25.0%; C 0.4%</ns2:description><ns2:value>72.79412</ns2:value></ns2:annotationElement><ns2:annotationElement position="2291"><ns2:displayCharacter>T</ns2:displayCharacter><ns2:description>T 86.8%; A 9.2%; G 2.2%</ns2:description><ns2:value>86.76471</ns2:value></ns2:annotationElement><ns2:annotationElement position="2292"><ns2:displayCharacter>A</ns2:displayCharacter><ns2:description>A 23.2%; C 8.8%</ns2:description><ns2:value>23.161764</ns2:value></ns2:annotationElement><ns2:annotationElement position="2293"><ns2:displayCharacter>C</ns2:displayCharacter><ns2:description>C 85.3%; G 8.8%; T 4.0%</ns2:description><ns2:value>85.29412</ns2:value></ns2:annotationElement><ns2:annotationElement position="2294"><ns2:displayCharacter>G</ns2:displayCharacter><ns2:description>G 33.5%; A 1.8%; C 1.8%; T 0.7%</ns2:description><ns2:value>33.455883</ns2:value></ns2:annotationElement><ns2:annotationElement position="2295"><ns2:displayCharacter>T</ns2:displayCharacter><ns2:description>T 32.0%; C 12.5%; G 1.8%</ns2:description><ns2:value>31.985294</ns2:value></ns2:annotationElement><ns2:annotationElement position="2296"><ns2:displayCharacter>T</ns2:displayCharacter><ns2:description>T 32.0%; A 11.4%; C 1.1%</ns2:description><ns2:value>31.985294</ns2:value></ns2:annotationElement><ns2:annotationElement position="2297"><ns2:displayCharacter>C</ns2:displayCharacter><ns2:description>C 32.0%; A 12.1%; G 1.8%</ns2:description><ns2:value>31.985294</ns2:value></ns2:annotationElement><ns2:annotationElement position="2298"><ns2:displayCharacter>G</ns2:displayCharacter><ns2:description>G 88.6%; C 2.2%</ns2:description><ns2:value>88.60294</ns2:value></ns2:annotationElement><ns2:annotationElement position="2299"><ns2:displayCharacter>C</ns2:displayCharacter><ns2:description>C 85.7%; A 8.5%</ns2:description><ns2:value>85.661766</ns2:value></ns2:annotationElement><ns2:annotationElement position="2300"><ns2:displayCharacter>A</ns2:displayCharacter><ns2:description>A 83.8%; G 10.3%</ns2:description><ns2:value>83.82353</ns2:value></ns2:annotationElement><ns2:annotationElement position="2301"><ns2:displayCharacter>A</ns2:displayCharacter><ns2:description>A 83.8%; T 9.9%; G 0.4%</ns2:description><ns2:value>83.82353</ns2:value></ns2:annotationElement><ns2:annotationElement position="2302"><ns2:displayCharacter>G</ns2:displayCharacter><ns2:description>G 87.9%; A 2.2%</ns2:description><ns2:value>87.867645</ns2:value></ns2:annotationElement><ns2:annotationElement position="2303"><ns2:displayCharacter>A</ns2:displayCharacter><ns2:description>A 84.9%; G 5.1%</ns2:description><ns2:value>84.92647</ns2:value></ns2:annotationElement><ns2:annotationElement position="2304"><ns2:displayCharacter>G</ns2:displayCharacter><ns2:description>G 87.9%; A 1.8%; T 0.4%</ns2:description><ns2:value>87.867645</ns2:value></ns2:annotationElement><ns2:annotationElement position="2305"><ns2:displayCharacter>T</ns2:displayCharacter><ns2:description>T 87.1%; A 2.2%; C 0.4%; G 0.4%</ns2:description><ns2:value>87.132355</ns2:value></ns2:annotationElement><ns2:annotationElement position="2306"><ns2:displayCharacter>G</ns2:displayCharacter><ns2:description>G 87.9%; A 2.2%</ns2:description><ns2:value>87.867645</ns2:value></ns2:annotationElement><ns2:annotationElement position="2307"><ns2:displayCharacter>A</ns2:displayCharacter><ns2:description>A 86.4%; G 8.1%</ns2:description><ns2:value>86.39706</ns2:value></ns2:annotationElement><ns2:annotationElement position="2308"><ns2:displayCharacter>A</ns2:displayCharacter><ns2:description>A 96.3%; C 1.8%</ns2:description><ns2:value>96.32353</ns2:value></ns2:annotationElement><ns2:annotationElement position="2309"><ns2:displayCharacter>A</ns2:displayCharacter><ns2:description>A 96.0%; C 1.8%</ns2:description><ns2:value>95.95588</ns2:value></ns2:annotationElement><ns2:annotationElement position="2310"><ns2:displayCharacter>C</ns2:displayCharacter><ns2:description>C 86.4%; A 11.0%; G 0.7%</ns2:description><ns2:value>86.39706</ns2:value></ns2:annotationElement><ns2:annotationElement position="2311"><ns2:displayCharacter>T</ns2:displayCharacter><ns2:description>T 84.2%; C 14.0%</ns2:description><ns2:value>84.19118</ns2:value></ns2:annotationElement><ns2:annotationElement position="2312"><ns2:displayCharacter>T</ns2:displayCharacter><ns2:description>T 96.0%; G 1.8%</ns2:description><ns2:value>95.95588</ns2:value></ns2:annotationElement><ns2:annotationElement position="2313"><ns2:displayCharacter>A</ns2:displayCharacter><ns2:description>A 84.2%; T 12.1%; G 1.8%</ns2:description><ns2:value>84.19118</ns2:value></ns2:annotationElement><ns2:annotationElement position="2314"><ns2:displayCharacter>A</ns2:displayCharacter><ns2:description>A 98.2%</ns2:description><ns2:value>98.161766</ns2:value></ns2:annotationElement><ns2:annotationElement position="2315"><ns2:displayCharacter>A</ns2:displayCharacter><ns2:description>A 98.2%</ns2:description><ns2:value>98.161766</ns2:value></ns2:annotationElement><ns2:annotationElement position="2316"><ns2:displayCharacter>G</ns2:displayCharacter><ns2:description>G 86.0%; A 12.1%</ns2:description><ns2:value>86.02941</ns2:value></ns2:annotationElement><ns2:annotationElement position="2317"><ns2:displayCharacter>A</ns2:displayCharacter><ns2:description>A 86.0%; G 12.1%</ns2:description><ns2:value>86.02941</ns2:value></ns2:annotationElement><ns2:annotationElement position="2318"><ns2:displayCharacter>A</ns2:displayCharacter><ns2:description>A 98.2%</ns2:description><ns2:value>98.161766</ns2:value></ns2:annotationElement><ns2:annotationElement position="2319"><ns2:displayCharacter>A</ns2:displayCharacter><ns2:description>A 95.6%; C 2.6%</ns2:description><ns2:value>95.588234</ns2:value></ns2:annotationElement><ns2:annotationElement position="2320"><ns2:displayCharacter>T</ns2:displayCharacter><ns2:description>T 83.8%; A 12.5%; C 1.8%</ns2:description><ns2:value>83.82353</ns2:value></ns2:annotationElement><ns2:annotationElement position="2321"><ns2:displayCharacter>T</ns2:displayCharacter><ns2:description>T 98.2%</ns2:description><ns2:value>98.161766</ns2:value></ns2:annotationElement><ns2:annotationElement position="2322"><ns2:displayCharacter>G</ns2:displayCharacter><ns2:description>G 83.5%; T 12.9%; C 1.8%</ns2:description><ns2:value>83.45588</ns2:value></ns2:annotationElement><ns2:annotationElement position="2323"><ns2:displayCharacter>A</ns2:displayCharacter><ns2:description>A 85.3%; G 12.9%</ns2:description><ns2:value>85.29412</ns2:value></ns2:annotationElement><ns2:annotationElement position="2324"><ns2:displayCharacter>C</ns2:displayCharacter><ns2:description>C 83.1%; A 14.7%; G 0.4%</ns2:description><ns2:value>83.088234</ns2:value></ns2:annotationElement><ns2:annotationElement position="2325"><ns2:displayCharacter>G</ns2:displayCharacter><ns2:description>G 83.1%; C 12.9%; A 2.2%</ns2:description><ns2:value>83.088234</ns2:value></ns2:annotationElement><ns2:annotationElement position="2326"><ns2:displayCharacter>G</ns2:displayCharacter><ns2:description>G 96.3%; A 1.8%</ns2:description><ns2:value>96.32353</ns2:value></ns2:annotationElement><ns2:annotationElement position="2327"><ns2:displayCharacter>A</ns2:displayCharacter><ns2:description>A 83.5%; G 14.7%</ns2:description><ns2:value>83.45588</ns2:value></ns2:annotationElement><ns2:annotationElement position="2328"><ns2:displayCharacter>A</ns2:displayCharacter><ns2:description>A 43.4%</ns2:description><ns2:value>43.382355</ns2:value></ns2:annotationElement><ns2:annotationElement position="2329"><ns2:displayCharacter>T</ns2:displayCharacter><ns2:description>T 29.0%; A 0.4%</ns2:description><ns2:value>29.044117</ns2:value></ns2:annotationElement><ns2:annotationElement position="2330"><ns2:displayCharacter>G</ns2:displayCharacter><ns2:description>G 1.5%; T 0.4%</ns2:description><ns2:value>1.4705882</ns2:value></ns2:annotationElement><ns2:annotationElement position="2331"><ns2:displayCharacter>A</ns2:displayCharacter><ns2:description>A 65.8%; G 3.3%; T 1.5%</ns2:description><ns2:value>65.80882</ns2:value></ns2:annotationElement><ns2:annotationElement position="2332"><ns2:displayCharacter>T</ns2:displayCharacter><ns2:description>T 65.4%; G 3.7%; C 0.4%</ns2:description><ns2:value>65.44118</ns2:value></ns2:annotationElement><ns2:annotationElement position="2333"><ns2:displayCharacter>G</ns2:displayCharacter><ns2:description>G 96.3%; A 0.4%; C 0.4%</ns2:description><ns2:value>96.32353</ns2:value></ns2:annotationElement><ns2:annotationElement position="2334"><ns2:displayCharacter>G</ns2:displayCharacter><ns2:description>G 94.9%; C 1.8%; A 0.4%</ns2:description><ns2:value>94.85294</ns2:value></ns2:annotationElement><ns2:annotationElement position="2335"><ns2:displayCharacter>C</ns2:displayCharacter><ns2:description>C 94.5%; A 3.7%</ns2:description><ns2:value>94.48529</ns2:value></ns2:annotationElement><ns2:annotationElement position="2336"><ns2:displayCharacter>A</ns2:displayCharacter><ns2:description>A 95.2%; C 2.2%; G 0.4%</ns2:description><ns2:value>95.22059</ns2:value></ns2:annotationElement><ns2:annotationElement position="2337"><ns2:displayCharacter>C</ns2:displayCharacter><ns2:description>C 97.8%</ns2:description><ns2:value>97.79412</ns2:value></ns2:annotationElement><ns2:annotationElement position="2338"><ns2:displayCharacter>C</ns2:displayCharacter><ns2:description>C 96.0%; A 1.8%</ns2:description><ns2:value>95.95588</ns2:value></ns2:annotationElement><ns2:annotationElement position="2339"><ns2:displayCharacter>A</ns2:displayCharacter><ns2:description>A 94.5%; C 1.8%; G 1.8%</ns2:description><ns2:value>94.48529</ns2:value></ns2:annotationElement><ns2:annotationElement position="2340"><ns2:displayCharacter>C</ns2:displayCharacter><ns2:description>C 94.5%; A 1.8%; G 1.8%</ns2:description><ns2:value>94.48529</ns2:value></ns2:annotationElement><ns2:annotationElement position="2341"><ns2:displayCharacter>A</ns2:displayCharacter><ns2:description>A 95.2%; G 1.8%</ns2:description><ns2:value>95.22059</ns2:value></ns2:annotationElement><ns2:annotationElement position="2342"><ns2:displayCharacter>A</ns2:displayCharacter><ns2:description>A 95.6%; G 2.2%; T 0.4%</ns2:description><ns2:value>95.588234</ns2:value></ns2:annotationElement><ns2:annotationElement position="2343"><ns2:displayCharacter>G</ns2:displayCharacter><ns2:description>G 97.8%; A 0.4%</ns2:description><ns2:value>97.79412</ns2:value></ns2:annotationElement><ns2:annotationElement position="2344"><ns2:displayCharacter>A</ns2:displayCharacter><ns2:description>A 96.0%; T 1.8%; C 0.4%</ns2:description><ns2:value>95.95588</ns2:value></ns2:annotationElement><ns2:annotationElement position="2345"><ns2:displayCharacter>C</ns2:displayCharacter><ns2:description>C 96.3%; G 1.8%</ns2:description><ns2:value>96.32353</ns2:value></ns2:annotationElement><ns2:annotationElement position="2346"><ns2:displayCharacter>G</ns2:displayCharacter><ns2:description>G 96.3%; A 1.8%</ns2:description><ns2:value>96.32353</ns2:value></ns2:annotationElement><ns2:annotationElement position="2347"><ns2:displayCharacter>T</ns2:displayCharacter><ns2:description>T 98.2%</ns2:description><ns2:value>98.161766</ns2:value></ns2:annotationElement><ns2:annotationElement position="2348"><ns2:displayCharacter>G</ns2:displayCharacter><ns2:description>G 96.3%; A 1.8%</ns2:description><ns2:value>96.32353</ns2:value></ns2:annotationElement><ns2:annotationElement position="2349"><ns2:displayCharacter>G</ns2:displayCharacter><ns2:description>G 97.8%; A 0.4%</ns2:description><ns2:value>97.79412</ns2:value></ns2:annotationElement><ns2:annotationElement position="2350"><ns2:displayCharacter>A</ns2:displayCharacter><ns2:description>A 98.2%</ns2:description><ns2:value>98.161766</ns2:value></ns2:annotationElement><ns2:annotationElement position="2351"><ns2:displayCharacter>G</ns2:displayCharacter><ns2:description>G 96.3%; A 1.8%</ns2:description><ns2:value>96.32353</ns2:value></ns2:annotationElement><ns2:annotationElement position="2352"><ns2:displayCharacter>C</ns2:displayCharacter><ns2:description>C 89.0%; T 9.2%</ns2:description><ns2:value>88.97059</ns2:value></ns2:annotationElement><ns2:annotationElement position="2353"><ns2:displayCharacter>G</ns2:displayCharacter><ns2:description>G 96.3%; A 1.8%</ns2:description><ns2:value>96.32353</ns2:value></ns2:annotationElement><ns2:annotationElement position="2354"><ns2:displayCharacter>T</ns2:displayCharacter><ns2:description>T 96.0%; G 1.8%; A 0.4%</ns2:description><ns2:value>95.95588</ns2:value></ns2:annotationElement><ns2:annotationElement position="2355"><ns2:displayCharacter>G</ns2:displayCharacter><ns2:description>G 98.2%</ns2:description><ns2:value>98.161766</ns2:value></ns2:annotationElement><ns2:annotationElement position="2356"><ns2:displayCharacter>C</ns2:displayCharacter><ns2:description>C 98.2%</ns2:description><ns2:value>98.161766</ns2:value></ns2:annotationElement><ns2:annotationElement position="2357"><ns2:displayCharacter>G</ns2:displayCharacter><ns2:description>G 96.3%; A 1.8%</ns2:description><ns2:value>96.32353</ns2:value></ns2:annotationElement><ns2:annotationElement position="2358"><ns2:displayCharacter>G</ns2:displayCharacter><ns2:description>G 95.2%; C 1.8%; T 0.7%</ns2:description><ns2:value>95.22059</ns2:value></ns2:annotationElement><ns2:annotationElement position="2359"><ns2:displayCharacter>T</ns2:displayCharacter><ns2:description>T 96.0%; G 1.8%</ns2:description><ns2:value>95.95588</ns2:value></ns2:annotationElement><ns2:annotationElement position="2360"><ns2:displayCharacter>T</ns2:displayCharacter><ns2:description>T 98.2%</ns2:description><ns2:value>98.161766</ns2:value></ns2:annotationElement><ns2:annotationElement position="2361"><ns2:displayCharacter>T</ns2:displayCharacter><ns2:description>T 96.0%; A 2.2%</ns2:description><ns2:value>95.95588</ns2:value></ns2:annotationElement><ns2:annotationElement position="2362"><ns2:displayCharacter>A</ns2:displayCharacter><ns2:description>A 97.8%; T 0.4%</ns2:description><ns2:value>97.79412</ns2:value></ns2:annotationElement><ns2:annotationElement position="2363"><ns2:displayCharacter>A</ns2:displayCharacter><ns2:description>A 96.7%; T 1.5%</ns2:description><ns2:value>96.69118</ns2:value></ns2:annotationElement><ns2:annotationElement position="2364"><ns2:displayCharacter>T</ns2:displayCharacter><ns2:description>T 98.2%</ns2:description><ns2:value>98.161766</ns2:value></ns2:annotationElement><ns2:annotationElement position="2365"><ns2:displayCharacter>T</ns2:displayCharacter><ns2:description>T 97.8%; C 0.4%</ns2:description><ns2:value>97.79412</ns2:value></ns2:annotationElement><ns2:annotationElement position="2366"><ns2:displayCharacter>T</ns2:displayCharacter><ns2:description>T 95.2%; G 2.6%; A 0.4%</ns2:description><ns2:value>95.22059</ns2:value></ns2:annotationElement><ns2:annotationElement position="2367"><ns2:displayCharacter>G</ns2:displayCharacter><ns2:description>G 95.6%; A 2.6%</ns2:description><ns2:value>95.588234</ns2:value></ns2:annotationElement><ns2:annotationElement position="2368"><ns2:displayCharacter>A</ns2:displayCharacter><ns2:description>A 95.6%; T 1.8%; C 0.7%</ns2:description><ns2:value>95.588234</ns2:value></ns2:annotationElement><ns2:annotationElement position="2369"><ns2:displayCharacter>C</ns2:displayCharacter><ns2:description>C 95.6%; A 1.8%; T 0.4%</ns2:description><ns2:value>95.588234</ns2:value></ns2:annotationElement><ns2:annotationElement position="2370"><ns2:displayCharacter>T</ns2:displayCharacter><ns2:description>T 93.0%; A 1.8%; C 0.4%</ns2:description><ns2:value>93.01471</ns2:value></ns2:annotationElement><ns2:annotationElement position="2371"><ns2:displayCharacter>C</ns2:displayCharacter><ns2:description>C 92.3%; T 0.4%</ns2:description><ns2:value>92.27941</ns2:value></ns2:annotationElement><ns2:annotationElement position="2372"><ns2:displayCharacter>A</ns2:displayCharacter><ns2:description>A 92.6%; C 0.7%</ns2:description><ns2:value>92.64706</ns2:value></ns2:annotationElement><ns2:annotationElement position="2373"><ns2:displayCharacter>A</ns2:displayCharacter><ns2:description>A 93.4%</ns2:description><ns2:value>93.382355</ns2:value></ns2:annotationElement><ns2:annotationElement position="2374"><ns2:displayCharacter>C</ns2:displayCharacter><ns2:description>C 92.6%; A 0.7%</ns2:description><ns2:value>92.64706</ns2:value></ns2:annotationElement><ns2:annotationElement position="2375"><ns2:displayCharacter>A</ns2:displayCharacter><ns2:description>A 92.6%; C 0.7%</ns2:description><ns2:value>92.64706</ns2:value></ns2:annotationElement><ns2:annotationElement position="2376"><ns2:displayCharacter>C</ns2:displayCharacter><ns2:description>C 92.6%; A 0.7%</ns2:description><ns2:value>92.64706</ns2:value></ns2:annotationElement><ns2:annotationElement position="2377"><ns2:displayCharacter>G</ns2:displayCharacter><ns2:description>G 92.6%; C 0.7%</ns2:description><ns2:value>92.64706</ns2:value></ns2:annotationElement><ns2:annotationElement position="2378"><ns2:displayCharacter>G</ns2:displayCharacter><ns2:description>G 93.4%</ns2:description><ns2:value>93.382355</ns2:value></ns2:annotationElement><ns2:annotationElement position="2379"><ns2:displayCharacter>G</ns2:displayCharacter><ns2:description>G 93.4%</ns2:description><ns2:value>93.382355</ns2:value></ns2:annotationElement><ns2:annotationElement position="2380"><ns2:displayCharacter>G</ns2:displayCharacter><ns2:description>G 93.4%</ns2:description><ns2:value>93.382355</ns2:value></ns2:annotationElement><ns2:annotationElement position="2381"><ns2:displayCharacter>A</ns2:displayCharacter><ns2:description>A 93.0%; G 0.4%</ns2:description><ns2:value>93.01471</ns2:value></ns2:annotationElement><ns2:annotationElement position="2382"><ns2:displayCharacter>A</ns2:displayCharacter><ns2:description>A 92.6%; C 0.4%</ns2:description><ns2:value>92.64706</ns2:value></ns2:annotationElement><ns2:annotationElement position="2383"><ns2:displayCharacter>C</ns2:displayCharacter><ns2:description>C 92.6%; A 0.4%</ns2:description><ns2:value>92.64706</ns2:value></ns2:annotationElement><ns2:annotationElement position="2384"><ns2:displayCharacter>T</ns2:displayCharacter><ns2:description>T 92.6%; C 0.4%</ns2:description><ns2:value>92.64706</ns2:value></ns2:annotationElement><ns2:annotationElement position="2385"><ns2:displayCharacter>T</ns2:displayCharacter><ns2:description>T 93.0%; A 0.4%</ns2:description><ns2:value>93.01471</ns2:value></ns2:annotationElement><ns2:annotationElement position="2386"><ns2:displayCharacter>T</ns2:displayCharacter><ns2:description>T 93.0%; C 0.4%</ns2:description><ns2:value>93.01471</ns2:value></ns2:annotationElement><ns2:annotationElement position="2387"><ns2:displayCharacter>A</ns2:displayCharacter><ns2:description>A 92.6%; T 0.7%</ns2:description><ns2:value>92.64706</ns2:value></ns2:annotationElement><ns2:annotationElement position="2388"><ns2:displayCharacter>C</ns2:displayCharacter><ns2:description>C 0.7%</ns2:description><ns2:value>0.7352941</ns2:value></ns2:annotationElement><ns2:annotationElement position="2389"><ns2:displayCharacter>C</ns2:displayCharacter><ns2:description>C 92.6%; A 2.2%; T 0.4%</ns2:description><ns2:value>92.64706</ns2:value></ns2:annotationElement><ns2:annotationElement position="2390"><ns2:displayCharacter>C</ns2:displayCharacter><ns2:description>C 92.6%; T 2.2%; A 0.4%</ns2:description><ns2:value>92.64706</ns2:value></ns2:annotationElement><ns2:annotationElement position="2391"><ns2:displayCharacter>A</ns2:displayCharacter><ns2:description>A 94.1%; G 0.7%; C 0.4%</ns2:description><ns2:value>94.117645</ns2:value></ns2:annotationElement><ns2:annotationElement position="2392"><ns2:displayCharacter>G</ns2:displayCharacter><ns2:description>G 92.3%; A 2.6%; C 0.4%</ns2:description><ns2:value>92.27941</ns2:value></ns2:annotationElement><ns2:annotationElement position="2393"><ns2:displayCharacter>A</ns2:displayCharacter><ns2:description>A 94.5%; G 0.4%; T 0.4%</ns2:description><ns2:value>94.48529</ns2:value></ns2:annotationElement><ns2:annotationElement position="2394"><ns2:displayCharacter>T</ns2:displayCharacter><ns2:description>T 94.1%; C 0.7%; A 0.4%</ns2:description><ns2:value>94.117645</ns2:value></ns2:annotationElement><ns2:annotationElement position="2395"><ns2:displayCharacter>C</ns2:displayCharacter><ns2:description>C 93.0%; T 2.2%</ns2:description><ns2:value>93.01471</ns2:value></ns2:annotationElement><ns2:annotationElement position="2396"><ns2:displayCharacter>C</ns2:displayCharacter><ns2:description>C 93.0%; G 1.8%; T 0.4%</ns2:description><ns2:value>93.01471</ns2:value></ns2:annotationElement><ns2:annotationElement position="2397"><ns2:displayCharacter>G</ns2:displayCharacter><ns2:description>G 93.0%; C 0.4%</ns2:description><ns2:value>93.01471</ns2:value></ns2:annotationElement><ns2:annotationElement position="2398"><ns2:displayCharacter>G</ns2:displayCharacter><ns2:description>G 93.4%</ns2:description><ns2:value>93.382355</ns2:value></ns2:annotationElement><ns2:annotationElement position="2399"><ns2:displayCharacter>A</ns2:displayCharacter><ns2:description>A 93.4%</ns2:description><ns2:value>93.382355</ns2:value></ns2:annotationElement><ns2:annotationElement position="2400"><ns2:displayCharacter>C</ns2:displayCharacter><ns2:description>C 93.4%</ns2:description><ns2:value>93.382355</ns2:value></ns2:annotationElement><ns2:annotationElement position="2401"><ns2:displayCharacter>A</ns2:displayCharacter><ns2:description>A 93.4%; G 1.8%</ns2:description><ns2:value>93.382355</ns2:value></ns2:annotationElement><ns2:annotationElement position="2402"><ns2:displayCharacter>G</ns2:displayCharacter><ns2:description>G 94.9%; C 0.4%</ns2:description><ns2:value>94.85294</ns2:value></ns2:annotationElement><ns2:annotationElement position="2403"><ns2:displayCharacter>G</ns2:displayCharacter><ns2:description>G 90.4%; A 4.8%</ns2:description><ns2:value>90.44118</ns2:value></ns2:annotationElement><ns2:annotationElement position="2404"><ns2:displayCharacter>G</ns2:displayCharacter><ns2:description>G 87.9%; A 5.5%; C 1.8%</ns2:description><ns2:value>87.867645</ns2:value></ns2:annotationElement><ns2:annotationElement position="2405"><ns2:displayCharacter>T</ns2:displayCharacter><ns2:description>T 93.4%; C 1.8%</ns2:description><ns2:value>93.382355</ns2:value></ns2:annotationElement><ns2:annotationElement position="2406"><ns2:displayCharacter>G</ns2:displayCharacter><ns2:description>G 94.9%; A 0.4%</ns2:description><ns2:value>94.85294</ns2:value></ns2:annotationElement><ns2:annotationElement position="2407"><ns2:displayCharacter>A</ns2:displayCharacter><ns2:description>A 95.2%</ns2:description><ns2:value>95.22059</ns2:value></ns2:annotationElement><ns2:annotationElement position="2408"><ns2:displayCharacter>G</ns2:displayCharacter><ns2:description>G 95.2%</ns2:description><ns2:value>95.22059</ns2:value></ns2:annotationElement><ns2:annotationElement position="2409"><ns2:displayCharacter>G</ns2:displayCharacter><ns2:description>G 95.2%</ns2:description><ns2:value>95.22059</ns2:value></ns2:annotationElement><ns2:annotationElement position="2410"><ns2:displayCharacter>A</ns2:displayCharacter><ns2:description>A 93.4%; G 1.8%</ns2:description><ns2:value>93.382355</ns2:value></ns2:annotationElement><ns2:annotationElement position="2411"><ns2:displayCharacter>T</ns2:displayCharacter><ns2:description>T 95.2%</ns2:description><ns2:value>95.22059</ns2:value></ns2:annotationElement><ns2:annotationElement position="2412"><ns2:displayCharacter>T</ns2:displayCharacter><ns2:description>T 93.0%; C 1.8%; G 0.4%</ns2:description><ns2:value>93.01471</ns2:value></ns2:annotationElement><ns2:annotationElement position="2413"><ns2:displayCharacter>G</ns2:displayCharacter><ns2:description>G 95.2%</ns2:description><ns2:value>95.22059</ns2:value></ns2:annotationElement><ns2:annotationElement position="2414"><ns2:displayCharacter>A</ns2:displayCharacter><ns2:description>A 93.4%; G 1.8%</ns2:description><ns2:value>93.382355</ns2:value></ns2:annotationElement><ns2:annotationElement position="2415"><ns2:displayCharacter>C</ns2:displayCharacter><ns2:description>C 95.2%</ns2:description><ns2:value>95.22059</ns2:value></ns2:annotationElement><ns2:annotationElement position="2416"><ns2:displayCharacter>A</ns2:displayCharacter><ns2:description>A 95.2%</ns2:description><ns2:value>95.22059</ns2:value></ns2:annotationElement><ns2:annotationElement position="2417"><ns2:displayCharacter>G</ns2:displayCharacter><ns2:description>G 93.4%; C 1.8%</ns2:description><ns2:value>93.382355</ns2:value></ns2:annotationElement><ns2:annotationElement position="2418"><ns2:displayCharacter>A</ns2:displayCharacter><ns2:description>A 94.9%; T 0.4%</ns2:description><ns2:value>94.85294</ns2:value></ns2:annotationElement><ns2:annotationElement position="2419"><ns2:displayCharacter>T</ns2:displayCharacter><ns2:description>T 93.4%; A 1.8%</ns2:description><ns2:value>93.382355</ns2:value></ns2:annotationElement><ns2:annotationElement position="2420"><ns2:displayCharacter>T</ns2:displayCharacter><ns2:description>T 84.6%; G 8.8%; A 1.8%</ns2:description><ns2:value>84.55882</ns2:value></ns2:annotationElement><ns2:annotationElement position="2421"><ns2:displayCharacter>G</ns2:displayCharacter><ns2:description>G 93.4%; A 1.8%</ns2:description><ns2:value>93.382355</ns2:value></ns2:annotationElement><ns2:annotationElement position="2422"><ns2:displayCharacter>A</ns2:displayCharacter><ns2:description>A 93.4%; G 1.8%</ns2:description><ns2:value>93.382355</ns2:value></ns2:annotationElement><ns2:annotationElement position="2423"><ns2:displayCharacter>G</ns2:displayCharacter><ns2:description>G 95.2%</ns2:description><ns2:value>95.22059</ns2:value></ns2:annotationElement><ns2:annotationElement position="2424"><ns2:displayCharacter>T</ns2:displayCharacter><ns2:description>T 93.4%; C 1.8%</ns2:description><ns2:value>93.382355</ns2:value></ns2:annotationElement><ns2:annotationElement position="2425"><ns2:displayCharacter>G</ns2:displayCharacter><ns2:description>G 93.4%; C 1.8%</ns2:description><ns2:value>93.382355</ns2:value></ns2:annotationElement><ns2:annotationElement position="2426"><ns2:displayCharacter>T</ns2:displayCharacter><ns2:description>T 93.4%; G 1.8%</ns2:description><ns2:value>93.382355</ns2:value></ns2:annotationElement><ns2:annotationElement position="2427"><ns2:displayCharacter>T</ns2:displayCharacter><ns2:description>T 93.4%; C 1.8%</ns2:description><ns2:value>93.382355</ns2:value></ns2:annotationElement><ns2:annotationElement position="2428"><ns2:displayCharacter>C</ns2:displayCharacter><ns2:description>C 95.2%</ns2:description><ns2:value>95.22059</ns2:value></ns2:annotationElement><ns2:annotationElement position="2429"><ns2:displayCharacter>T</ns2:displayCharacter><ns2:description>T 93.4%; A 1.8%</ns2:description><ns2:value>93.382355</ns2:value></ns2:annotationElement><ns2:annotationElement position="2430"><ns2:displayCharacter>T</ns2:displayCharacter><ns2:description>T 93.4%; C 1.8%</ns2:description><ns2:value>93.382355</ns2:value></ns2:annotationElement><ns2:annotationElement position="2431"><ns2:displayCharacter>T</ns2:displayCharacter><ns2:description>T 93.4%; A 1.8%</ns2:description><ns2:value>93.382355</ns2:value></ns2:annotationElement><ns2:annotationElement position="2432"><ns2:displayCharacter>C</ns2:displayCharacter><ns2:description>C 95.2%</ns2:description><ns2:value>95.22059</ns2:value></ns2:annotationElement><ns2:annotationElement position="2433"><ns2:displayCharacter>T</ns2:displayCharacter><ns2:description>T 93.4%; G 1.8%</ns2:description><ns2:value>93.382355</ns2:value></ns2:annotationElement><ns2:annotationElement position="2434"><ns2:displayCharacter>C</ns2:displayCharacter><ns2:description>C 93.4%; G 1.8%</ns2:description><ns2:value>93.382355</ns2:value></ns2:annotationElement><ns2:annotationElement position="2435"><ns2:displayCharacter>G</ns2:displayCharacter><ns2:description>G 95.2%</ns2:description><ns2:value>95.22059</ns2:value></ns2:annotationElement><ns2:annotationElement position="2436"><ns2:displayCharacter>A</ns2:displayCharacter><ns2:description>A 93.8%; C 1.5%</ns2:description><ns2:value>93.75</ns2:value></ns2:annotationElement><ns2:annotationElement position="2437"><ns2:displayCharacter>T</ns2:displayCharacter><ns2:description>T 93.4%; A 1.8%</ns2:description><ns2:value>93.382355</ns2:value></ns2:annotationElement><ns2:annotationElement position="2438"><ns2:displayCharacter>C</ns2:displayCharacter><ns2:description>C 89.3%; T 5.9%; A 0.4%</ns2:description><ns2:value>89.338234</ns2:value></ns2:annotationElement><ns2:annotationElement position="2439"><ns2:displayCharacter>C</ns2:displayCharacter><ns2:description>C 95.2%; T 0.4%</ns2:description><ns2:value>95.22059</ns2:value></ns2:annotationElement><ns2:annotationElement position="2440"><ns2:displayCharacter>C</ns2:displayCharacter><ns2:description>C 90.8%; T 4.8%</ns2:description><ns2:value>90.80882</ns2:value></ns2:annotationElement><ns2:annotationElement position="2441"><ns2:displayCharacter>C</ns2:displayCharacter><ns2:description>C 91.2%; T 2.6%; A 1.8%</ns2:description><ns2:value>91.17647</ns2:value></ns2:annotationElement><ns2:annotationElement position="2442"><ns2:displayCharacter>T</ns2:displayCharacter><ns2:description>T 93.4%; A 2.2%</ns2:description><ns2:value>93.382355</ns2:value></ns2:annotationElement><ns2:annotationElement position="2443"><ns2:displayCharacter>G</ns2:displayCharacter><ns2:description>G 93.4%; A 0.4%</ns2:description><ns2:value>93.382355</ns2:value></ns2:annotationElement><ns2:annotationElement position="2444"><ns2:displayCharacter>A</ns2:displayCharacter><ns2:description>A 93.8%</ns2:description><ns2:value>93.75</ns2:value></ns2:annotationElement><ns2:annotationElement position="2445"><ns2:displayCharacter>A</ns2:displayCharacter><ns2:description>A 93.8%</ns2:description><ns2:value>93.75</ns2:value></ns2:annotationElement><ns2:annotationElement position="2446"><ns2:displayCharacter>T</ns2:displayCharacter><ns2:description>T 93.8%</ns2:description><ns2:value>93.75</ns2:value></ns2:annotationElement><ns2:annotationElement position="2447"><ns2:displayCharacter>G</ns2:displayCharacter><ns2:description>G 93.8%</ns2:description><ns2:value>93.75</ns2:value></ns2:annotationElement><ns2:annotationElement position="2448"><ns2:displayCharacter>G</ns2:displayCharacter><ns2:description>G 93.8%</ns2:description><ns2:value>93.75</ns2:value></ns2:annotationElement><ns2:annotationElement position="2449"><ns2:displayCharacter>T</ns2:displayCharacter><ns2:description>T 93.4%; G 0.4%</ns2:description><ns2:value>93.382355</ns2:value></ns2:annotationElement><ns2:annotationElement position="2450"><ns2:displayCharacter>G</ns2:displayCharacter><ns2:description>G 93.4%; T 0.4%</ns2:description><ns2:value>93.382355</ns2:value></ns2:annotationElement><ns2:annotationElement position="2451"><ns2:displayCharacter>G</ns2:displayCharacter><ns2:description>G 93.8%</ns2:description><ns2:value>93.75</ns2:value></ns2:annotationElement><ns2:annotationElement position="2452"><ns2:displayCharacter>T</ns2:displayCharacter><ns2:description>T 95.6%</ns2:description><ns2:value>95.588234</ns2:value></ns2:annotationElement><ns2:annotationElement position="2453"><ns2:displayCharacter>G</ns2:displayCharacter><ns2:description>G 95.6%</ns2:description><ns2:value>95.588234</ns2:value></ns2:annotationElement><ns2:annotationElement position="2454"><ns2:displayCharacter>C</ns2:displayCharacter><ns2:description>C 93.8%; A 1.8%</ns2:description><ns2:value>93.75</ns2:value></ns2:annotationElement><ns2:annotationElement position="2455"><ns2:displayCharacter>A</ns2:displayCharacter><ns2:description>A 93.4%; T 1.8%; G 0.4%</ns2:description><ns2:value>93.382355</ns2:value></ns2:annotationElement><ns2:annotationElement position="2456"><ns2:displayCharacter>T</ns2:displayCharacter><ns2:description>T 93.4%; G 2.2%</ns2:description><ns2:value>93.382355</ns2:value></ns2:annotationElement><ns2:annotationElement position="2457"><ns2:displayCharacter>G</ns2:displayCharacter><ns2:description>G 93.8%; T 1.8%</ns2:description><ns2:value>93.75</ns2:value></ns2:annotationElement><ns2:annotationElement position="2458"><ns2:displayCharacter>G</ns2:displayCharacter><ns2:description>G 93.8%; T 1.8%</ns2:description><ns2:value>93.75</ns2:value></ns2:annotationElement><ns2:annotationElement position="2459"><ns2:displayCharacter>C</ns2:displayCharacter><ns2:description>C 95.2%; T 0.4%</ns2:description><ns2:value>95.22059</ns2:value></ns2:annotationElement><ns2:annotationElement position="2460"><ns2:displayCharacter>C</ns2:displayCharacter><ns2:description>C 95.2%; G 0.4%</ns2:description><ns2:value>95.22059</ns2:value></ns2:annotationElement><ns2:annotationElement position="2461"><ns2:displayCharacter>G</ns2:displayCharacter><ns2:description>G 93.8%; C 1.8%</ns2:description><ns2:value>93.75</ns2:value></ns2:annotationElement><ns2:annotationElement position="2462"><ns2:displayCharacter>C</ns2:displayCharacter><ns2:description>C 94.9%; G 0.4%; T 0.4%</ns2:description><ns2:value>94.85294</ns2:value></ns2:annotationElement><ns2:annotationElement position="2463"><ns2:displayCharacter>T</ns2:displayCharacter><ns2:description>T 93.0%; A 1.8%; G 0.4%</ns2:description><ns2:value>93.01471</ns2:value></ns2:annotationElement><ns2:annotationElement position="2464"><ns2:displayCharacter>T</ns2:displayCharacter><ns2:description>T 93.8%; A 1.8%</ns2:description><ns2:value>93.75</ns2:value></ns2:annotationElement><ns2:annotationElement position="2465"><ns2:displayCharacter>T</ns2:displayCharacter><ns2:description>T 95.6%</ns2:description><ns2:value>95.588234</ns2:value></ns2:annotationElement><ns2:annotationElement position="2466"><ns2:displayCharacter>T</ns2:displayCharacter><ns2:description>T 95.2%; A 0.4%</ns2:description><ns2:value>95.22059</ns2:value></ns2:annotationElement><ns2:annotationElement position="2467"><ns2:displayCharacter>G</ns2:displayCharacter><ns2:description>G 93.8%; C 1.8%</ns2:description><ns2:value>93.75</ns2:value></ns2:annotationElement><ns2:annotationElement position="2468"><ns2:displayCharacter>G</ns2:displayCharacter><ns2:description>G 93.8%; A 1.8%</ns2:description><ns2:value>93.75</ns2:value></ns2:annotationElement><ns2:annotationElement position="2469"><ns2:displayCharacter>T</ns2:displayCharacter><ns2:description>T 95.2%; G 0.4%</ns2:description><ns2:value>95.22059</ns2:value></ns2:annotationElement><ns2:annotationElement position="2470"><ns2:displayCharacter>C</ns2:displayCharacter><ns2:description>C 93.4%; G 1.8%; T 0.4%</ns2:description><ns2:value>93.382355</ns2:value></ns2:annotationElement><ns2:annotationElement position="2471"><ns2:displayCharacter>G</ns2:displayCharacter><ns2:description>G 95.2%; A 0.4%</ns2:description><ns2:value>95.22059</ns2:value></ns2:annotationElement><ns2:annotationElement position="2472"><ns2:displayCharacter>G</ns2:displayCharacter><ns2:description>G 95.2%; T 0.4%</ns2:description><ns2:value>95.22059</ns2:value></ns2:annotationElement><ns2:annotationElement position="2473"><ns2:displayCharacter>T</ns2:displayCharacter><ns2:description>T 95.2%; A 0.4%</ns2:description><ns2:value>95.22059</ns2:value></ns2:annotationElement><ns2:annotationElement position="2474"><ns2:displayCharacter>G</ns2:displayCharacter><ns2:description>G 95.2%; T 0.4%</ns2:description><ns2:value>95.22059</ns2:value></ns2:annotationElement><ns2:annotationElement position="2475"><ns2:displayCharacter>G</ns2:displayCharacter><ns2:description>G 93.8%; T 1.8%</ns2:description><ns2:value>93.75</ns2:value></ns2:annotationElement><ns2:annotationElement position="2476"><ns2:displayCharacter>A</ns2:displayCharacter><ns2:description>A 93.4%; C 1.8%; T 0.4%</ns2:description><ns2:value>93.382355</ns2:value></ns2:annotationElement><ns2:annotationElement position="2477"><ns2:displayCharacter>G</ns2:displayCharacter><ns2:description>G 93.8%; A 1.8%</ns2:description><ns2:value>93.75</ns2:value></ns2:annotationElement><ns2:annotationElement position="2478"><ns2:displayCharacter>T</ns2:displayCharacter><ns2:description>T 95.6%</ns2:description><ns2:value>95.588234</ns2:value></ns2:annotationElement><ns2:annotationElement position="2479"><ns2:displayCharacter>G</ns2:displayCharacter><ns2:description>G 95.2%; A 0.4%</ns2:description><ns2:value>95.22059</ns2:value></ns2:annotationElement><ns2:annotationElement position="2480"><ns2:displayCharacter>A</ns2:displayCharacter><ns2:description>A 93.4%; G 2.2%</ns2:description><ns2:value>93.382355</ns2:value></ns2:annotationElement><ns2:annotationElement position="2481"><ns2:displayCharacter>T</ns2:displayCharacter><ns2:description>T 95.6%</ns2:description><ns2:value>95.588234</ns2:value></ns2:annotationElement><ns2:annotationElement position="2482"><ns2:displayCharacter>T</ns2:displayCharacter><ns2:description>T 95.6%</ns2:description><ns2:value>95.588234</ns2:value></ns2:annotationElement><ns2:annotationElement position="2483"><ns2:displayCharacter>T</ns2:displayCharacter><ns2:description>T 95.6%</ns2:description><ns2:value>95.588234</ns2:value></ns2:annotationElement><ns2:annotationElement position="2484"><ns2:displayCharacter>G</ns2:displayCharacter><ns2:description>G 95.6%</ns2:description><ns2:value>95.588234</ns2:value></ns2:annotationElement><ns2:annotationElement position="2485"><ns2:displayCharacter>T</ns2:displayCharacter><ns2:description>T 93.0%; C 2.2%; A 0.4%</ns2:description><ns2:value>93.01471</ns2:value></ns2:annotationElement><ns2:annotationElement position="2486"><ns2:displayCharacter>T</ns2:displayCharacter><ns2:description>T 93.4%; A 1.8%; G 0.4%</ns2:description><ns2:value>93.382355</ns2:value></ns2:annotationElement><ns2:annotationElement position="2487"><ns2:displayCharacter>T</ns2:displayCharacter><ns2:description>T 93.4%; G 1.8%</ns2:description><ns2:value>93.382355</ns2:value></ns2:annotationElement><ns2:annotationElement position="2488"><ns2:displayCharacter>T</ns2:displayCharacter><ns2:description>T 2.2%</ns2:description><ns2:value>2.2058823</ns2:value></ns2:annotationElement><ns2:annotationElement position="2489"><ns2:displayCharacter>G</ns2:displayCharacter><ns2:description>G 95.2%</ns2:description><ns2:value>95.22059</ns2:value></ns2:annotationElement><ns2:annotationElement position="2490"><ns2:displayCharacter>G</ns2:displayCharacter><ns2:description>G 93.4%; T 1.8%</ns2:description><ns2:value>93.382355</ns2:value></ns2:annotationElement><ns2:annotationElement position="2491"><ns2:displayCharacter>T</ns2:displayCharacter><ns2:description>T 93.4%; G 1.8%</ns2:description><ns2:value>93.382355</ns2:value></ns2:annotationElement><ns2:annotationElement position="2492"><ns2:displayCharacter>T</ns2:displayCharacter><ns2:description>T 93.0%; G 1.8%; C 0.4%</ns2:description><ns2:value>93.01471</ns2:value></ns2:annotationElement><ns2:annotationElement position="2493"><ns2:displayCharacter>G</ns2:displayCharacter><ns2:description>G 93.4%; A 1.8%</ns2:description><ns2:value>93.382355</ns2:value></ns2:annotationElement><ns2:annotationElement position="2494"><ns2:displayCharacter>A</ns2:displayCharacter><ns2:description>A 93.4%; C 1.8%</ns2:description><ns2:value>93.382355</ns2:value></ns2:annotationElement><ns2:annotationElement position="2495"><ns2:displayCharacter>T</ns2:displayCharacter><ns2:description>T 94.9%; A 0.4%</ns2:description><ns2:value>94.85294</ns2:value></ns2:annotationElement><ns2:annotationElement position="2496"><ns2:displayCharacter>T</ns2:displayCharacter><ns2:description>T 93.0%; A 1.8%; G 0.4%</ns2:description><ns2:value>93.01471</ns2:value></ns2:annotationElement><ns2:annotationElement position="2497"><ns2:displayCharacter>C</ns2:displayCharacter><ns2:description>C 95.2%</ns2:description><ns2:value>95.22059</ns2:value></ns2:annotationElement><ns2:annotationElement position="2498"><ns2:displayCharacter>C</ns2:displayCharacter><ns2:description>C 93.4%; A 1.8%</ns2:description><ns2:value>93.382355</ns2:value></ns2:annotationElement><ns2:annotationElement position="2499"><ns2:displayCharacter>G</ns2:displayCharacter><ns2:description>G 93.4%; A 1.8%</ns2:description><ns2:value>93.382355</ns2:value></ns2:annotationElement><ns2:annotationElement position="2500"><ns2:displayCharacter>T</ns2:displayCharacter><ns2:description>T 94.9%; G 0.4%</ns2:description><ns2:value>94.85294</ns2:value></ns2:annotationElement><ns2:annotationElement position="2501"><ns2:displayCharacter>C</ns2:displayCharacter><ns2:description>C 93.0%; G 1.8%; A 0.4%</ns2:description><ns2:value>93.01471</ns2:value></ns2:annotationElement><ns2:annotationElement position="2502"><ns2:displayCharacter>A</ns2:displayCharacter><ns2:description>A 93.4%; G 1.8%</ns2:description><ns2:value>93.382355</ns2:value></ns2:annotationElement><ns2:annotationElement position="2503"><ns2:displayCharacter>A</ns2:displayCharacter><ns2:description>A 93.0%; T 1.8%; C 0.4%</ns2:description><ns2:value>93.01471</ns2:value></ns2:annotationElement><ns2:annotationElement position="2504"><ns2:displayCharacter>C</ns2:displayCharacter><ns2:description>C 94.5%; G 0.7%</ns2:description><ns2:value>94.48529</ns2:value></ns2:annotationElement><ns2:annotationElement position="2505"><ns2:displayCharacter>G</ns2:displayCharacter><ns2:description>G 93.4%; T 1.8%</ns2:description><ns2:value>93.382355</ns2:value></ns2:annotationElement><ns2:annotationElement position="2506"><ns2:displayCharacter>G</ns2:displayCharacter><ns2:description>G 92.3%; C 1.8%; A 0.4%</ns2:description><ns2:value>92.27941</ns2:value></ns2:annotationElement><ns2:annotationElement position="2507"><ns2:displayCharacter>T</ns2:displayCharacter><ns2:description>T 1.8%</ns2:description><ns2:value>1.8382353</ns2:value></ns2:annotationElement><ns2:annotationElement position="2508"><ns2:displayCharacter>A</ns2:displayCharacter><ns2:description>A 1.8%</ns2:description><ns2:value>1.8382353</ns2:value></ns2:annotationElement><ns2:annotationElement position="2509"><ns2:displayCharacter>A</ns2:displayCharacter><ns2:description>A 94.9%</ns2:description><ns2:value>94.85294</ns2:value></ns2:annotationElement><ns2:annotationElement position="2510"><ns2:displayCharacter>C</ns2:displayCharacter><ns2:description>C 93.0%; T 1.8%</ns2:description><ns2:value>93.01471</ns2:value></ns2:annotationElement><ns2:annotationElement position="2511"><ns2:displayCharacter>G</ns2:displayCharacter><ns2:description>G 93.0%; C 1.8%</ns2:description><ns2:value>93.01471</ns2:value></ns2:annotationElement><ns2:annotationElement position="2512"><ns2:displayCharacter>A</ns2:displayCharacter><ns2:description>A 94.9%</ns2:description><ns2:value>94.85294</ns2:value></ns2:annotationElement><ns2:annotationElement position="2513"><ns2:displayCharacter>G</ns2:displayCharacter><ns2:description>G 93.0%; T 1.8%</ns2:description><ns2:value>93.01471</ns2:value></ns2:annotationElement><ns2:annotationElement position="2514"><ns2:displayCharacter>A</ns2:displayCharacter><ns2:description>A 93.0%; C 1.8%</ns2:description><ns2:value>93.01471</ns2:value></ns2:annotationElement><ns2:annotationElement position="2515"><ns2:displayCharacter>T</ns2:displayCharacter><ns2:description>T 94.9%</ns2:description><ns2:value>94.85294</ns2:value></ns2:annotationElement><ns2:annotationElement position="2516"><ns2:displayCharacter>C</ns2:displayCharacter><ns2:description>C 93.0%; T 1.8%</ns2:description><ns2:value>93.01471</ns2:value></ns2:annotationElement><ns2:annotationElement position="2517"><ns2:displayCharacter>C</ns2:displayCharacter><ns2:description>C 93.0%; T 1.8%</ns2:description><ns2:value>93.01471</ns2:value></ns2:annotationElement><ns2:annotationElement position="2518"><ns2:displayCharacter>A</ns2:displayCharacter><ns2:description>A 93.0%; G 1.8%</ns2:description><ns2:value>93.01471</ns2:value></ns2:annotationElement><ns2:annotationElement position="2519"><ns2:displayCharacter>A</ns2:displayCharacter><ns2:description>A 89.3%; G 5.5%</ns2:description><ns2:value>89.338234</ns2:value></ns2:annotationElement><ns2:annotationElement position="2520"><ns2:displayCharacter>G</ns2:displayCharacter><ns2:description>G 92.3%; T 1.8%; A 0.7%</ns2:description><ns2:value>92.27941</ns2:value></ns2:annotationElement><ns2:annotationElement position="2521"><ns2:displayCharacter>C</ns2:displayCharacter><ns2:description>C 94.9%</ns2:description><ns2:value>94.85294</ns2:value></ns2:annotationElement><ns2:annotationElement position="2522"><ns2:displayCharacter>T</ns2:displayCharacter><ns2:description>T 87.5%; C 7.4%</ns2:description><ns2:value>87.5</ns2:value></ns2:annotationElement><ns2:annotationElement position="2523"><ns2:displayCharacter>G</ns2:displayCharacter><ns2:description>G 92.6%; C 2.2%</ns2:description><ns2:value>92.64706</ns2:value></ns2:annotationElement><ns2:annotationElement position="2524"><ns2:displayCharacter>C</ns2:displayCharacter><ns2:description>C 93.8%; T 0.7%; A 0.4%</ns2:description><ns2:value>93.75</ns2:value></ns2:annotationElement><ns2:annotationElement position="2525"><ns2:displayCharacter>C</ns2:displayCharacter><ns2:description>C 93.0%; A 1.8%</ns2:description><ns2:value>93.01471</ns2:value></ns2:annotationElement><ns2:annotationElement position="2526"><ns2:displayCharacter>C</ns2:displayCharacter><ns2:description>C 90.1%; T 4.8%</ns2:description><ns2:value>90.07353</ns2:value></ns2:annotationElement><ns2:annotationElement position="2527"><ns2:displayCharacter>A</ns2:displayCharacter><ns2:description>A 94.9%</ns2:description><ns2:value>94.85294</ns2:value></ns2:annotationElement><ns2:annotationElement position="2528"><ns2:displayCharacter>G</ns2:displayCharacter><ns2:description>G 92.3%; C 1.8%; A 0.4%; T 0.4%</ns2:description><ns2:value>92.27941</ns2:value></ns2:annotationElement><ns2:annotationElement position="2529"><ns2:displayCharacter>T</ns2:displayCharacter><ns2:description>T 94.9%</ns2:description><ns2:value>94.85294</ns2:value></ns2:annotationElement><ns2:annotationElement position="2530"><ns2:displayCharacter>A</ns2:displayCharacter><ns2:description>A 93.0%; T 1.8%</ns2:description><ns2:value>93.01471</ns2:value></ns2:annotationElement><ns2:annotationElement position="2531"><ns2:displayCharacter>G</ns2:displayCharacter><ns2:description>G 93.0%; T 1.8%</ns2:description><ns2:value>93.01471</ns2:value></ns2:annotationElement><ns2:annotationElement position="2532"><ns2:displayCharacter>G</ns2:displayCharacter><ns2:description>G 93.8%; A 1.1%</ns2:description><ns2:value>93.75</ns2:value></ns2:annotationElement><ns2:annotationElement position="2533"><ns2:displayCharacter>A</ns2:displayCharacter><ns2:description>A 77.6%; T 7.0%; C 5.5%; G 4.8%</ns2:description><ns2:value>77.57353</ns2:value></ns2:annotationElement><ns2:annotationElement position="2534"><ns2:displayCharacter>T</ns2:displayCharacter><ns2:description>T 75.0%; C 12.5%; G 7.0%; A 0.4%</ns2:description><ns2:value>75.0</ns2:value></ns2:annotationElement><ns2:annotationElement position="2535"><ns2:displayCharacter>T</ns2:displayCharacter><ns2:description>T 73.9%; C 15.8%; G 4.4%; A 0.7%</ns2:description><ns2:value>73.89706</ns2:value></ns2:annotationElement><ns2:annotationElement position="2536"><ns2:displayCharacter>C</ns2:displayCharacter><ns2:description>C 94.9%</ns2:description><ns2:value>94.85294</ns2:value></ns2:annotationElement><ns2:annotationElement position="2537"><ns2:displayCharacter>A</ns2:displayCharacter><ns2:description>A 82.4%; G 10.3%; T 1.5%; C 0.7%</ns2:description><ns2:value>82.35294</ns2:value></ns2:annotationElement><ns2:annotationElement position="2538"><ns2:displayCharacter>G</ns2:displayCharacter><ns2:description>G 90.1%; T 4.8%</ns2:description><ns2:value>90.07353</ns2:value></ns2:annotationElement><ns2:annotationElement position="2539"><ns2:displayCharacter>A</ns2:displayCharacter><ns2:description>A 69.9%; G 25.0%</ns2:description><ns2:value>69.85294</ns2:value></ns2:annotationElement><ns2:annotationElement position="2540"><ns2:displayCharacter>A</ns2:displayCharacter><ns2:description>A 94.9%</ns2:description><ns2:value>94.85294</ns2:value></ns2:annotationElement><ns2:annotationElement position="2541"><ns2:displayCharacter>T</ns2:displayCharacter><ns2:description>T 94.9%</ns2:description><ns2:value>94.85294</ns2:value></ns2:annotationElement><ns2:annotationElement position="2542"><ns2:displayCharacter>T</ns2:displayCharacter><ns2:description>T 89.3%; C 5.5%</ns2:description><ns2:value>89.338234</ns2:value></ns2:annotationElement><ns2:annotationElement position="2543"><ns2:displayCharacter>G</ns2:displayCharacter><ns2:description>G 88.2%; A 6.6%</ns2:description><ns2:value>88.23529</ns2:value></ns2:annotationElement><ns2:annotationElement position="2544"><ns2:displayCharacter>C</ns2:displayCharacter><ns2:description>C 74.3%; T 18.0%; A 2.6%</ns2:description><ns2:value>74.26471</ns2:value></ns2:annotationElement><ns2:annotationElement position="2545"><ns2:displayCharacter>C</ns2:displayCharacter><ns2:description>C 86.8%; G 7.7%; T 0.4%</ns2:description><ns2:value>86.76471</ns2:value></ns2:annotationElement><ns2:annotationElement position="2546"><ns2:displayCharacter>C</ns2:displayCharacter><ns2:description>C 92.6%; G 2.2%</ns2:description><ns2:value>92.64706</ns2:value></ns2:annotationElement><ns2:annotationElement position="2547"><ns2:displayCharacter>A</ns2:displayCharacter><ns2:description>A 93.8%; G 0.7%; C 0.4%</ns2:description><ns2:value>93.75</ns2:value></ns2:annotationElement><ns2:annotationElement position="2548"><ns2:displayCharacter>T</ns2:displayCharacter><ns2:description>T 73.5%; C 18.0%; A 3.3%</ns2:description><ns2:value>73.52941</ns2:value></ns2:annotationElement><ns2:annotationElement position="2549"><ns2:displayCharacter>A</ns2:displayCharacter><ns2:description>A 92.3%; G 1.8%; T 0.7%</ns2:description><ns2:value>92.27941</ns2:value></ns2:annotationElement><ns2:annotationElement position="2550"><ns2:displayCharacter>G</ns2:displayCharacter><ns2:description>G 86.0%; C 7.7%; A 0.7%; T 0.4%</ns2:description><ns2:value>86.02941</ns2:value></ns2:annotationElement><ns2:annotationElement position="2551"><ns2:displayCharacter>G</ns2:displayCharacter><ns2:description>G 81.3%; A 10.7%; T 2.2%</ns2:description><ns2:value>81.25</ns2:value></ns2:annotationElement><ns2:annotationElement position="2552"><ns2:displayCharacter>A</ns2:displayCharacter><ns2:description>A 85.3%; G 8.5%; C 0.4%</ns2:description><ns2:value>85.29412</ns2:value></ns2:annotationElement><ns2:annotationElement position="2553"><ns2:displayCharacter>T</ns2:displayCharacter><ns2:description>T 77.6%; C 8.1%; G 8.1%; A 0.4%</ns2:description><ns2:value>77.57353</ns2:value></ns2:annotationElement><ns2:annotationElement position="2554"><ns2:displayCharacter>A</ns2:displayCharacter><ns2:description>A 91.9%; C 2.2%</ns2:description><ns2:value>91.911766</ns2:value></ns2:annotationElement><ns2:annotationElement position="2555"><ns2:displayCharacter>G</ns2:displayCharacter><ns2:description>G 83.5%; C 9.6%; T 0.7%; A 0.4%</ns2:description><ns2:value>83.45588</ns2:value></ns2:annotationElement><ns2:annotationElement position="2556"><ns2:displayCharacter>C</ns2:displayCharacter><ns2:description>C 83.1%; A 8.5%; T 1.8%; G 0.7%</ns2:description><ns2:value>83.088234</ns2:value></ns2:annotationElement><ns2:annotationElement position="2557"><ns2:displayCharacter>A</ns2:displayCharacter><ns2:description>A 77.6%; G 13.6%; T 2.2%; C 0.7%</ns2:description><ns2:value>77.57353</ns2:value></ns2:annotationElement><ns2:annotationElement position="2558"><ns2:displayCharacter>A</ns2:displayCharacter><ns2:description>A 76.5%; C 8.5%; G 8.5%; T 1.5%</ns2:description><ns2:value>76.47059</ns2:value></ns2:annotationElement><ns2:annotationElement position="2559"><ns2:displayCharacter>T</ns2:displayCharacter><ns2:description>T 76.5%; A 9.9%; C 7.0%; G 1.5%</ns2:description><ns2:value>76.47059</ns2:value></ns2:annotationElement><ns2:annotationElement position="2560"><ns2:displayCharacter>C</ns2:displayCharacter><ns2:description>C 69.5%; A 11.8%; T 7.0%; G 6.6%</ns2:description><ns2:value>69.48529</ns2:value></ns2:annotationElement><ns2:annotationElement position="2561"><ns2:displayCharacter>C</ns2:displayCharacter><ns2:description>C 76.8%; T 12.9%; G 2.9%; A 2.2%</ns2:description><ns2:value>76.838234</ns2:value></ns2:annotationElement><ns2:annotationElement position="2562"><ns2:displayCharacter>C</ns2:displayCharacter><ns2:description>C 83.5%; G 8.1%; A 1.8%; T 1.1%</ns2:description><ns2:value>83.45588</ns2:value></ns2:annotationElement><ns2:annotationElement position="2563"><ns2:displayCharacter>T</ns2:displayCharacter><ns2:description>T 67.6%; C 22.1%; G 2.6%; A 2.2%</ns2:description><ns2:value>67.64706</ns2:value></ns2:annotationElement><ns2:annotationElement position="2564"><ns2:displayCharacter>T</ns2:displayCharacter><ns2:description>T 78.3%; C 10.3%; G 4.8%; A 1.1%</ns2:description><ns2:value>78.30882</ns2:value></ns2:annotationElement><ns2:annotationElement position="2565"><ns2:displayCharacter>C</ns2:displayCharacter><ns2:description>C 75.0%; T 11.8%; G 6.3%; A 1.5%</ns2:description><ns2:value>75.0</ns2:value></ns2:annotationElement><ns2:annotationElement position="2566"><ns2:displayCharacter>C</ns2:displayCharacter><ns2:description>C 75.7%; G 10.3%; T 6.6%; A 1.5%</ns2:description><ns2:value>75.73529</ns2:value></ns2:annotationElement><ns2:annotationElement position="2567"><ns2:displayCharacter>G</ns2:displayCharacter><ns2:description>G 68.0%; C 14.3%; T 8.1%; A 4.0%</ns2:description><ns2:value>68.01471</ns2:value></ns2:annotationElement><ns2:annotationElement position="2568"><ns2:displayCharacter>C</ns2:displayCharacter><ns2:description>C 80.1%; G 10.7%; T 3.7%; A 0.4%</ns2:description><ns2:value>80.14706</ns2:value></ns2:annotationElement><ns2:annotationElement position="2569"><ns2:displayCharacter>G</ns2:displayCharacter><ns2:description>G 84.6%; T 6.6%; C 2.2%; A 1.5%</ns2:description><ns2:value>84.55882</ns2:value></ns2:annotationElement><ns2:annotationElement position="2570"><ns2:displayCharacter>G</ns2:displayCharacter><ns2:description>G 77.9%; C 9.9%; T 6.3%; A 0.7%</ns2:description><ns2:value>77.94118</ns2:value></ns2:annotationElement><ns2:annotationElement position="2571"><ns2:displayCharacter>G</ns2:displayCharacter><ns2:description>G 84.2%; T 6.6%; C 3.3%; A 0.4%</ns2:description><ns2:value>84.19118</ns2:value></ns2:annotationElement><ns2:annotationElement position="2572"><ns2:displayCharacter>T</ns2:displayCharacter><ns2:description>T 71.3%; C 11.0%; G 8.1%; A 3.7%</ns2:description><ns2:value>71.32353</ns2:value></ns2:annotationElement><ns2:annotationElement position="2573"><ns2:displayCharacter>T</ns2:displayCharacter><ns2:description>T 77.2%; C 8.5%; G 7.4%; A 1.1%</ns2:description><ns2:value>77.20588</ns2:value></ns2:annotationElement><ns2:annotationElement position="2574"><ns2:displayCharacter>T</ns2:displayCharacter><ns2:description>T 76.1%; G 11.4%; C 5.9%; A 0.7%</ns2:description><ns2:value>76.10294</ns2:value></ns2:annotationElement><ns2:annotationElement position="2575"><ns2:displayCharacter>T</ns2:displayCharacter><ns2:description>T 72.8%; A 11.8%; C 5.9%; G 0.7%</ns2:description><ns2:value>72.79412</ns2:value></ns2:annotationElement><ns2:annotationElement position="2576"><ns2:displayCharacter>A</ns2:displayCharacter><ns2:description>A 70.2%; T 12.1%; C 7.4%; G 3.7%</ns2:description><ns2:value>70.22059</ns2:value></ns2:annotationElement><ns2:annotationElement position="2577"><ns2:displayCharacter>C</ns2:displayCharacter><ns2:description>C 72.4%; T 14.0%; G 6.3%; A 0.4%</ns2:description><ns2:value>72.42647</ns2:value></ns2:annotationElement><ns2:annotationElement position="2578"><ns2:displayCharacter>C</ns2:displayCharacter><ns2:description>C 70.6%; T 12.9%; G 8.5%; A 1.1%</ns2:description><ns2:value>70.588234</ns2:value></ns2:annotationElement><ns2:annotationElement position="2579"><ns2:displayCharacter>C</ns2:displayCharacter><ns2:description>C 67.3%; T 18.7%; G 6.6%</ns2:description><ns2:value>67.27941</ns2:value></ns2:annotationElement><ns2:annotationElement position="2580"><ns2:displayCharacter>A</ns2:displayCharacter><ns2:description>A 64.7%; T 11.8%; C 8.8%; G 1.5%</ns2:description><ns2:value>64.70588</ns2:value></ns2:annotationElement><ns2:annotationElement position="2581"><ns2:displayCharacter>A</ns2:displayCharacter><ns2:description>A 64.7%; T 9.6%; C 7.0%; G 5.5%</ns2:description><ns2:value>64.70588</ns2:value></ns2:annotationElement><ns2:annotationElement position="2582"><ns2:displayCharacter>G</ns2:displayCharacter><ns2:description>G 55.5%; C 16.9%; T 9.2%; A 0.7%</ns2:description><ns2:value>55.514706</ns2:value></ns2:annotationElement><ns2:annotationElement position="2583"><ns2:displayCharacter>C</ns2:displayCharacter><ns2:description>C 11.8%; A 3.7%; G 0.4%; T 0.4%</ns2:description><ns2:value>11.764706</ns2:value></ns2:annotationElement><ns2:annotationElement position="2584"><ns2:displayCharacter>C</ns2:displayCharacter><ns2:description>C 9.6%; T 0.7%; A 0.4%</ns2:description><ns2:value>9.558824</ns2:value></ns2:annotationElement><ns2:annotationElement position="2585"><ns2:displayCharacter>T</ns2:displayCharacter><ns2:description>T 0.4%</ns2:description><ns2:value>0.36764705</ns2:value></ns2:annotationElement><ns2:annotationElement position="2586"><ns2:displayCharacter>G</ns2:displayCharacter><ns2:description>G 0.4%</ns2:description><ns2:value>0.36764705</ns2:value></ns2:annotationElement><ns2:annotationElement position="2587"><ns2:displayCharacter>C</ns2:displayCharacter><ns2:description>C 0.4%</ns2:description><ns2:value>0.36764705</ns2:value></ns2:annotationElement><ns2:annotationElement position="2588"><ns2:displayCharacter>G</ns2:displayCharacter><ns2:description>G 0.4%</ns2:description><ns2:value>0.36764705</ns2:value></ns2:annotationElement><ns2:annotationElement position="2589"><ns2:displayCharacter>C</ns2:displayCharacter><ns2:description>C 0.4%</ns2:description><ns2:value>0.36764705</ns2:value></ns2:annotationElement><ns2:annotationElement position="2590"><ns2:displayCharacter>A</ns2:displayCharacter><ns2:description>A 0.4%</ns2:description><ns2:value>0.36764705</ns2:value></ns2:annotationElement><ns2:annotationElement position="2591"><ns2:displayCharacter>C</ns2:displayCharacter><ns2:description>C 0.4%</ns2:description><ns2:value>0.36764705</ns2:value></ns2:annotationElement><ns2:annotationElement position="2592"><ns2:displayCharacter>C</ns2:displayCharacter><ns2:description>C 2.2%</ns2:description><ns2:value>2.2058823</ns2:value></ns2:annotationElement><ns2:annotationElement position="2593"><ns2:displayCharacter>T</ns2:displayCharacter><ns2:description>T 2.2%</ns2:description><ns2:value>2.2058823</ns2:value></ns2:annotationElement><ns2:annotationElement position="2594"><ns2:displayCharacter>T</ns2:displayCharacter><ns2:description>T 2.2%</ns2:description><ns2:value>2.2058823</ns2:value></ns2:annotationElement><ns2:annotationElement position="2595"><ns2:displayCharacter>G</ns2:displayCharacter><ns2:description>G 2.2%</ns2:description><ns2:value>2.2058823</ns2:value></ns2:annotationElement><ns2:annotationElement position="2596"><ns2:displayCharacter>G</ns2:displayCharacter><ns2:description>G 5.1%; C 0.7%; T 0.4%</ns2:description><ns2:value>5.147059</ns2:value></ns2:annotationElement><ns2:annotationElement position="2597"><ns2:displayCharacter>G</ns2:displayCharacter><ns2:description>G 4.4%; T 2.2%</ns2:description><ns2:value>4.4117646</ns2:value></ns2:annotationElement><ns2:annotationElement position="2598"><ns2:displayCharacter>G</ns2:displayCharacter><ns2:description>G 5.1%; C 0.7%; T 0.7%</ns2:description><ns2:value>5.147059</ns2:value></ns2:annotationElement><ns2:annotationElement position="2599"><ns2:displayCharacter>T</ns2:displayCharacter><ns2:description>T 3.7%; C 1.8%; G 1.1%</ns2:description><ns2:value>3.6764705</ns2:value></ns2:annotationElement><ns2:annotationElement position="2600"><ns2:displayCharacter>T</ns2:displayCharacter><ns2:description>T 4.0%; G 1.8%; A 0.7%</ns2:description><ns2:value>4.0441175</ns2:value></ns2:annotationElement><ns2:annotationElement position="2601"><ns2:displayCharacter>C</ns2:displayCharacter><ns2:description>C 7.0%; T 4.8%; G 3.3%</ns2:description><ns2:value>6.9852943</ns2:value></ns2:annotationElement><ns2:annotationElement position="2602"><ns2:displayCharacter>A</ns2:displayCharacter><ns2:description>A 6.6%; T 5.1%</ns2:description><ns2:value>6.617647</ns2:value></ns2:annotationElement><ns2:annotationElement position="2603"><ns2:displayCharacter>A</ns2:displayCharacter><ns2:description>A 6.6%; T 4.0%; C 3.7%; G 0.7%</ns2:description><ns2:value>6.617647</ns2:value></ns2:annotationElement><ns2:annotationElement position="2604"><ns2:displayCharacter>T</ns2:displayCharacter><ns2:description>T 7.4%; C 6.6%; A 0.4%; G 0.4%</ns2:description><ns2:value>7.352941</ns2:value></ns2:annotationElement><ns2:annotationElement position="2605"><ns2:displayCharacter>G</ns2:displayCharacter><ns2:description>G 11.4%; C 1.1%; A 0.4%</ns2:description><ns2:value>11.3970585</ns2:value></ns2:annotationElement><ns2:annotationElement position="2606"><ns2:displayCharacter>G</ns2:displayCharacter><ns2:description>G 8.5%; C 3.3%; T 0.7%</ns2:description><ns2:value>8.455882</ns2:value></ns2:annotationElement><ns2:annotationElement position="2607"><ns2:displayCharacter>T</ns2:displayCharacter><ns2:description>T 9.2%; G 1.5%; A 1.1%; C 0.7%</ns2:description><ns2:value>9.191176</ns2:value></ns2:annotationElement><ns2:annotationElement position="2608"><ns2:displayCharacter>G</ns2:displayCharacter><ns2:description>G 8.8%; C 3.7%; T 0.4%</ns2:description><ns2:value>8.823529</ns2:value></ns2:annotationElement><ns2:annotationElement position="2609"><ns2:displayCharacter>G</ns2:displayCharacter><ns2:description>G 8.8%; A 3.7%; T 0.4%</ns2:description><ns2:value>8.823529</ns2:value></ns2:annotationElement><ns2:annotationElement position="2610"><ns2:displayCharacter>T</ns2:displayCharacter><ns2:description>T 7.0%; A 3.3%; C 1.8%; G 1.1%</ns2:description><ns2:value>6.9852943</ns2:value></ns2:annotationElement><ns2:annotationElement position="2611"><ns2:displayCharacter>C</ns2:displayCharacter><ns2:description>C 6.6%; T 4.0%; A 2.2%; G 0.7%</ns2:description><ns2:value>6.617647</ns2:value></ns2:annotationElement><ns2:annotationElement position="2612"><ns2:displayCharacter>G</ns2:displayCharacter><ns2:description>G 10.3%; T 2.2%; A 0.7%; C 0.4%</ns2:description><ns2:value>10.294118</ns2:value></ns2:annotationElement><ns2:annotationElement position="2613"><ns2:displayCharacter>T</ns2:displayCharacter><ns2:description>T 7.0%; A 4.4%; C 1.5%; G 0.7%</ns2:description><ns2:value>6.9852943</ns2:value></ns2:annotationElement><ns2:annotationElement position="2614"><ns2:displayCharacter>C</ns2:displayCharacter><ns2:description>C 8.8%; A 3.7%; T 1.8%; G 1.1%</ns2:description><ns2:value>8.823529</ns2:value></ns2:annotationElement><ns2:annotationElement position="2615"><ns2:displayCharacter>G</ns2:displayCharacter><ns2:description>G 5.1%; C 2.9%; A 0.7%</ns2:description><ns2:value>5.147059</ns2:value></ns2:annotationElement><ns2:annotationElement position="2616"><ns2:displayCharacter>T</ns2:displayCharacter><ns2:description>T 4.8%; G 1.5%; C 1.1%; A 0.4%</ns2:description><ns2:value>4.779412</ns2:value></ns2:annotationElement><ns2:annotationElement position="2617"><ns2:displayCharacter>G</ns2:displayCharacter><ns2:description>G 5.1%; C 1.5%; A 0.7%; T 0.4%</ns2:description><ns2:value>5.147059</ns2:value></ns2:annotationElement><ns2:annotationElement position="2618"><ns2:displayCharacter>T</ns2:displayCharacter><ns2:description>T 4.8%; G 1.5%; C 1.1%; A 0.4%</ns2:description><ns2:value>4.779412</ns2:value></ns2:annotationElement><ns2:annotationElement position="2619"><ns2:displayCharacter>G</ns2:displayCharacter><ns2:description>G 6.6%; C 1.5%; T 0.7%</ns2:description><ns2:value>6.617647</ns2:value></ns2:annotationElement><ns2:annotationElement position="2620"><ns2:displayCharacter>A</ns2:displayCharacter><ns2:description>A 8.5%; G 4.8%; T 2.2%; C 1.5%</ns2:description><ns2:value>8.455882</ns2:value></ns2:annotationElement><ns2:annotationElement position="2621"><ns2:displayCharacter>A</ns2:displayCharacter><ns2:description>A 8.1%; G 5.1%; T 2.2%; C 1.5%</ns2:description><ns2:value>8.088235</ns2:value></ns2:annotationElement><ns2:annotationElement position="2622"><ns2:displayCharacter>G</ns2:displayCharacter><ns2:description>G 13.6%; C 2.6%; A 0.7%</ns2:description><ns2:value>13.6029415</ns2:value></ns2:annotationElement><ns2:annotationElement position="2623"><ns2:displayCharacter>G</ns2:displayCharacter><ns2:description>G 8.1%; C 6.3%; A 2.2%; T 0.4%</ns2:description><ns2:value>8.088235</ns2:value></ns2:annotationElement><ns2:annotationElement position="2624"><ns2:displayCharacter>G</ns2:displayCharacter><ns2:description>G 75.4%; A 7.7%; T 3.3%; C 0.7%</ns2:description><ns2:value>75.367645</ns2:value></ns2:annotationElement><ns2:annotationElement position="2625"><ns2:displayCharacter>G</ns2:displayCharacter><ns2:description>G 51.5%; T 27.6%; C 6.3%; A 1.8%</ns2:description><ns2:value>51.47059</ns2:value></ns2:annotationElement><ns2:annotationElement position="2626"><ns2:displayCharacter>G</ns2:displayCharacter><ns2:description>G 80.1%; A 4.0%; T 2.2%; C 0.4%</ns2:description><ns2:value>80.14706</ns2:value></ns2:annotationElement><ns2:annotationElement position="2627"><ns2:displayCharacter>G</ns2:displayCharacter><ns2:description>G 77.6%; C 6.3%; T 2.6%; A 0.7%</ns2:description><ns2:value>77.57353</ns2:value></ns2:annotationElement><ns2:annotationElement position="2628"><ns2:displayCharacter>G</ns2:displayCharacter><ns2:description>G 72.4%; A 10.7%; C 8.8%; T 1.8%</ns2:description><ns2:value>72.42647</ns2:value></ns2:annotationElement><ns2:annotationElement position="2629"><ns2:displayCharacter>G</ns2:displayCharacter><ns2:description>G 77.2%; A 7.7%; T 7.0%; C 1.8%</ns2:description><ns2:value>77.20588</ns2:value></ns2:annotationElement><ns2:annotationElement position="2630"><ns2:displayCharacter>C</ns2:displayCharacter><ns2:description>C 74.6%; T 9.9%; G 8.5%; A 0.7%</ns2:description><ns2:value>74.632355</ns2:value></ns2:annotationElement><ns2:annotationElement position="2631"><ns2:displayCharacter>G</ns2:displayCharacter><ns2:description>G 66.9%; C 25.7%; T 0.7%; A 0.4%</ns2:description><ns2:value>66.911766</ns2:value></ns2:annotationElement><ns2:annotationElement position="2632"><ns2:displayCharacter>G</ns2:displayCharacter><ns2:description>G 69.5%; T 11.0%; A 7.7%; C 5.5%</ns2:description><ns2:value>69.48529</ns2:value></ns2:annotationElement><ns2:annotationElement position="2633"><ns2:displayCharacter>T</ns2:displayCharacter><ns2:description>T 72.1%; G 11.0%; C 8.5%; A 2.2%</ns2:description><ns2:value>72.05882</ns2:value></ns2:annotationElement><ns2:annotationElement position="2634"><ns2:displayCharacter>A</ns2:displayCharacter><ns2:description>A 71.0%; C 17.3%; T 5.5%</ns2:description><ns2:value>70.95588</ns2:value></ns2:annotationElement><ns2:annotationElement position="2635"><ns2:displayCharacter>T</ns2:displayCharacter><ns2:description>T 77.9%; A 12.5%; G 1.8%; C 1.5%</ns2:description><ns2:value>77.94118</ns2:value></ns2:annotationElement><ns2:annotationElement position="2636"><ns2:displayCharacter>T</ns2:displayCharacter><ns2:description>T 83.8%; C 7.4%; A 2.6%</ns2:description><ns2:value>83.82353</ns2:value></ns2:annotationElement><ns2:annotationElement position="2637"><ns2:displayCharacter>C</ns2:displayCharacter><ns2:description>C 80.9%; T 12.1%; A 0.4%; G 0.4%</ns2:description><ns2:value>80.882355</ns2:value></ns2:annotationElement><ns2:annotationElement position="2638"><ns2:displayCharacter>G</ns2:displayCharacter><ns2:description>G 61.8%; A 13.2%; C 11.8%; T 7.0%</ns2:description><ns2:value>61.764706</ns2:value></ns2:annotationElement><ns2:annotationElement position="2639"><ns2:displayCharacter>T</ns2:displayCharacter><ns2:description>T 62.5%; G 21.0%; C 8.8%; A 1.1%</ns2:description><ns2:value>62.5</ns2:value></ns2:annotationElement><ns2:annotationElement position="2640"><ns2:displayCharacter>T</ns2:displayCharacter><ns2:description>T 69.5%; G 11.4%; A 10.7%; C 1.1%</ns2:description><ns2:value>69.48529</ns2:value></ns2:annotationElement><ns2:annotationElement position="2641"><ns2:displayCharacter>T</ns2:displayCharacter><ns2:description>T 76.5%; C 11.8%; A 0.4%; G 0.4%</ns2:description><ns2:value>76.47059</ns2:value></ns2:annotationElement><ns2:annotationElement position="2642"><ns2:displayCharacter>G</ns2:displayCharacter><ns2:description>G 67.3%; T 10.7%; A 7.7%; C 7.7%</ns2:description><ns2:value>67.27941</ns2:value></ns2:annotationElement><ns2:annotationElement position="2643"><ns2:displayCharacter>T</ns2:displayCharacter><ns2:description>T 58.5%; G 27.2%; A 7.7%; C 0.4%</ns2:description><ns2:value>58.455883</ns2:value></ns2:annotationElement><ns2:annotationElement position="2644"><ns2:displayCharacter>A</ns2:displayCharacter><ns2:description>A 66.2%; G 17.6%; T 5.9%; C 4.0%</ns2:description><ns2:value>66.17647</ns2:value></ns2:annotationElement><ns2:annotationElement position="2645"><ns2:displayCharacter>T</ns2:displayCharacter><ns2:description>T 67.3%; G 12.9%; C 7.0%; A 6.6%</ns2:description><ns2:value>67.27941</ns2:value></ns2:annotationElement><ns2:annotationElement position="2646"><ns2:displayCharacter>C</ns2:displayCharacter><ns2:description>C 69.1%; T 12.1%; G 5.5%; A 1.8%</ns2:description><ns2:value>69.117645</ns2:value></ns2:annotationElement><ns2:annotationElement position="2647"><ns2:displayCharacter>C</ns2:displayCharacter><ns2:description>C 92.3%; T 1.5%</ns2:description><ns2:value>92.27941</ns2:value></ns2:annotationElement><ns2:annotationElement position="2648"><ns2:displayCharacter>C</ns2:displayCharacter><ns2:description>C 32.7%; T 8.8%; G 1.8%</ns2:description><ns2:value>32.72059</ns2:value></ns2:annotationElement><ns2:annotationElement position="2649"><ns2:displayCharacter>T</ns2:displayCharacter><ns2:description>T 89.7%</ns2:description><ns2:value>89.70588</ns2:value></ns2:annotationElement><ns2:annotationElement position="2650"><ns2:displayCharacter>T</ns2:displayCharacter><ns2:description>T 88.2%; C 4.8%; A 0.4%; G 0.4%</ns2:description><ns2:value>88.23529</ns2:value></ns2:annotationElement><ns2:annotationElement position="2651"><ns2:displayCharacter>C</ns2:displayCharacter><ns2:description>C 89.0%; T 4.8%</ns2:description><ns2:value>88.97059</ns2:value></ns2:annotationElement><ns2:annotationElement position="2652"><ns2:displayCharacter>T</ns2:displayCharacter><ns2:description>T 89.0%; C 4.8%</ns2:description><ns2:value>88.97059</ns2:value></ns2:annotationElement><ns2:annotationElement position="2653"><ns2:displayCharacter>C</ns2:displayCharacter><ns2:description>C 83.1%; T 10.7%</ns2:description><ns2:value>83.088234</ns2:value></ns2:annotationElement><ns2:annotationElement position="2654"><ns2:displayCharacter>T</ns2:displayCharacter><ns2:description>T 87.1%; G 4.8%; C 1.8%</ns2:description><ns2:value>87.132355</ns2:value></ns2:annotationElement><ns2:annotationElement position="2655"><ns2:displayCharacter>G</ns2:displayCharacter><ns2:description>G 78.7%; C 6.6%</ns2:description><ns2:value>78.67647</ns2:value></ns2:annotationElement><ns2:annotationElement position="2656"><ns2:displayCharacter>C</ns2:displayCharacter><ns2:description>C 80.5%; G 13.2%</ns2:description><ns2:value>80.51471</ns2:value></ns2:annotationElement><ns2:annotationElement position="2657"><ns2:displayCharacter>G</ns2:displayCharacter><ns2:description>G 82.7%; C 10.3%; A 0.4%; T 0.4%</ns2:description><ns2:value>82.72059</ns2:value></ns2:annotationElement><ns2:annotationElement position="2658"><ns2:displayCharacter>G</ns2:displayCharacter><ns2:description>G 93.4%; A 0.4%</ns2:description><ns2:value>93.382355</ns2:value></ns2:annotationElement><ns2:annotationElement position="2659"><ns2:displayCharacter>G</ns2:displayCharacter><ns2:description>G 81.6%; A 6.6%</ns2:description><ns2:value>81.617645</ns2:value></ns2:annotationElement><ns2:annotationElement position="2660"><ns2:displayCharacter>A</ns2:displayCharacter><ns2:description>A 80.1%; G 8.8%; T 4.8%</ns2:description><ns2:value>80.14706</ns2:value></ns2:annotationElement><ns2:annotationElement position="2661"><ns2:displayCharacter>T</ns2:displayCharacter><ns2:description>T 73.5%; C 1.8%</ns2:description><ns2:value>73.52941</ns2:value></ns2:annotationElement><ns2:annotationElement position="2662"><ns2:displayCharacter>T</ns2:displayCharacter><ns2:description>T 80.1%; G 5.5%; C 4.8%; A 3.3%</ns2:description><ns2:value>80.14706</ns2:value></ns2:annotationElement><ns2:annotationElement position="2663"><ns2:displayCharacter>C</ns2:displayCharacter><ns2:description>C 73.5%; T 12.9%; A 7.4%</ns2:description><ns2:value>73.52941</ns2:value></ns2:annotationElement><ns2:annotationElement position="2664"><ns2:displayCharacter>C</ns2:displayCharacter><ns2:description>C 80.1%; T 13.6%</ns2:description><ns2:value>80.14706</ns2:value></ns2:annotationElement><ns2:annotationElement position="2665"><ns2:displayCharacter>T</ns2:displayCharacter><ns2:description>T 78.3%; C 15.4%</ns2:description><ns2:value>78.30882</ns2:value></ns2:annotationElement><ns2:annotationElement position="2666"><ns2:displayCharacter>C</ns2:displayCharacter><ns2:description>C 1.8%</ns2:description><ns2:value>1.8382353</ns2:value></ns2:annotationElement><ns2:annotationElement position="2667"><ns2:displayCharacter>T</ns2:displayCharacter><ns2:description>T 1.8%</ns2:description><ns2:value>1.8382353</ns2:value></ns2:annotationElement><ns2:annotationElement position="2668"><ns2:displayCharacter>C</ns2:displayCharacter><ns2:description>C 1.8%</ns2:description><ns2:value>1.8382353</ns2:value></ns2:annotationElement><ns2:annotationElement position="2669"><ns2:displayCharacter>T</ns2:displayCharacter><ns2:description>T 73.9%; C 13.2%; G 4.8%</ns2:description><ns2:value>73.89706</ns2:value></ns2:annotationElement><ns2:annotationElement position="2670"><ns2:displayCharacter>G</ns2:displayCharacter><ns2:description>G 66.5%; T 18.4%; C 5.5%; A 1.5%</ns2:description><ns2:value>66.54412</ns2:value></ns2:annotationElement><ns2:annotationElement position="2671"><ns2:displayCharacter>T</ns2:displayCharacter><ns2:description>T 72.1%; G 9.9%; C 8.5%</ns2:description><ns2:value>72.05882</ns2:value></ns2:annotationElement><ns2:annotationElement position="2672"><ns2:displayCharacter>T</ns2:displayCharacter><ns2:description>T 86.0%; G 5.1%; C 2.2%; A 0.4%</ns2:description><ns2:value>86.02941</ns2:value></ns2:annotationElement><ns2:annotationElement position="2673"><ns2:displayCharacter>T</ns2:displayCharacter><ns2:description>T 14.0%; G 5.9%; C 3.3%; A 1.8%</ns2:description><ns2:value>13.970589</ns2:value></ns2:annotationElement><ns2:annotationElement position="2674"><ns2:displayCharacter>T</ns2:displayCharacter><ns2:description>T 20.2%; C 9.6%</ns2:description><ns2:value>20.220589</ns2:value></ns2:annotationElement><ns2:annotationElement position="2675"><ns2:displayCharacter>T</ns2:displayCharacter><ns2:description>T 85.7%; A 6.3%; C 1.1%; G 0.7%</ns2:description><ns2:value>85.661766</ns2:value></ns2:annotationElement><ns2:annotationElement position="2676"><ns2:displayCharacter>T</ns2:displayCharacter><ns2:description>T 59.2%; C 32.7%; G 1.5%</ns2:description><ns2:value>59.191177</ns2:value></ns2:annotationElement><ns2:annotationElement position="2677"><ns2:displayCharacter>G</ns2:displayCharacter><ns2:description>G 89.7%; C 2.6%; T 0.4%</ns2:description><ns2:value>89.70588</ns2:value></ns2:annotationElement><ns2:annotationElement position="2678"><ns2:displayCharacter>C</ns2:displayCharacter><ns2:description>C 91.2%; T 1.8%; A 0.7%</ns2:description><ns2:value>91.17647</ns2:value></ns2:annotationElement><ns2:annotationElement position="2679"><ns2:displayCharacter>G</ns2:displayCharacter><ns2:description>G 49.6%; A 43.4%; C 0.7%</ns2:description><ns2:value>49.632355</ns2:value></ns2:annotationElement><ns2:annotationElement position="2680"><ns2:displayCharacter>C</ns2:displayCharacter><ns2:description>C 91.5%; G 1.8%; A 0.4%</ns2:description><ns2:value>91.54412</ns2:value></ns2:annotationElement><ns2:annotationElement position="2681"><ns2:displayCharacter>A</ns2:displayCharacter><ns2:description>A 90.8%; G 2.9%</ns2:description><ns2:value>90.80882</ns2:value></ns2:annotationElement><ns2:annotationElement position="2682"><ns2:displayCharacter>A</ns2:displayCharacter><ns2:description>A 93.4%; T 0.4%</ns2:description><ns2:value>93.382355</ns2:value></ns2:annotationElement><ns2:annotationElement position="2683"><ns2:displayCharacter>G</ns2:displayCharacter><ns2:description>G 93.4%; T 0.4%</ns2:description><ns2:value>93.382355</ns2:value></ns2:annotationElement><ns2:annotationElement position="2684"><ns2:displayCharacter>G</ns2:displayCharacter><ns2:description>G 91.9%; C 1.8%</ns2:description><ns2:value>91.911766</ns2:value></ns2:annotationElement><ns2:annotationElement position="2685"><ns2:displayCharacter>C</ns2:displayCharacter><ns2:description>C 1.8%</ns2:description><ns2:value>1.8382353</ns2:value></ns2:annotationElement><ns2:annotationElement position="2686"><ns2:displayCharacter>G</ns2:displayCharacter><ns2:description>G 1.8%</ns2:description><ns2:value>1.8382353</ns2:value></ns2:annotationElement><ns2:annotationElement position="2687"><ns2:displayCharacter>C</ns2:displayCharacter><ns2:description>C 1.8%</ns2:description><ns2:value>1.8382353</ns2:value></ns2:annotationElement><ns2:annotationElement position="2688"><ns2:displayCharacter>G</ns2:displayCharacter><ns2:description>G 1.8%</ns2:description><ns2:value>1.8382353</ns2:value></ns2:annotationElement><ns2:annotationElement position="2689"><ns2:displayCharacter>C</ns2:displayCharacter><ns2:description>C 1.8%</ns2:description><ns2:value>1.8382353</ns2:value></ns2:annotationElement><ns2:annotationElement position="2690"><ns2:displayCharacter>G</ns2:displayCharacter><ns2:description>G 1.8%</ns2:description><ns2:value>1.8382353</ns2:value></ns2:annotationElement><ns2:annotationElement position="2691"><ns2:displayCharacter>T</ns2:displayCharacter><ns2:description>T 93.8%</ns2:description><ns2:value>93.75</ns2:value></ns2:annotationElement><ns2:annotationElement position="2692"><ns2:displayCharacter>G</ns2:displayCharacter><ns2:description>G 91.5%; C 1.8%</ns2:description><ns2:value>91.54412</ns2:value></ns2:annotationElement><ns2:annotationElement position="2693"><ns2:displayCharacter>A</ns2:displayCharacter><ns2:description>A 91.5%; G 1.8%</ns2:description><ns2:value>91.54412</ns2:value></ns2:annotationElement><ns2:annotationElement position="2694"><ns2:displayCharacter>G</ns2:displayCharacter><ns2:description>G 86.8%; A 5.1%; C 1.8%</ns2:description><ns2:value>86.76471</ns2:value></ns2:annotationElement><ns2:annotationElement position="2695"><ns2:displayCharacter>A</ns2:displayCharacter><ns2:description>A 93.8%</ns2:description><ns2:value>93.75</ns2:value></ns2:annotationElement><ns2:annotationElement position="2696"><ns2:displayCharacter>T</ns2:displayCharacter><ns2:description>T 91.2%; A 1.8%; G 0.4%</ns2:description><ns2:value>91.17647</ns2:value></ns2:annotationElement><ns2:annotationElement position="2697"><ns2:displayCharacter>T</ns2:displayCharacter><ns2:description>T 87.5%; G 5.5%; A 0.4%</ns2:description><ns2:value>87.5</ns2:value></ns2:annotationElement><ns2:annotationElement position="2698"><ns2:displayCharacter>T</ns2:displayCharacter><ns2:description>T 86.0%; C 5.5%; G 1.8%</ns2:description><ns2:value>86.02941</ns2:value></ns2:annotationElement><ns2:annotationElement position="2699"><ns2:displayCharacter>T</ns2:displayCharacter><ns2:description>T 91.5%; A 1.8%</ns2:description><ns2:value>91.54412</ns2:value></ns2:annotationElement><ns2:annotationElement position="2700"><ns2:displayCharacter>G</ns2:displayCharacter><ns2:description>G 91.2%; A 1.8%; T 0.4%</ns2:description><ns2:value>91.17647</ns2:value></ns2:annotationElement><ns2:annotationElement position="2701"><ns2:displayCharacter>G</ns2:displayCharacter><ns2:description>G 91.5%; T 1.8%</ns2:description><ns2:value>91.54412</ns2:value></ns2:annotationElement><ns2:annotationElement position="2702"><ns2:displayCharacter>G</ns2:displayCharacter><ns2:description>G 93.4%</ns2:description><ns2:value>93.382355</ns2:value></ns2:annotationElement><ns2:annotationElement position="2703"><ns2:displayCharacter>C</ns2:displayCharacter><ns2:description>C 91.2%; T 2.2%</ns2:description><ns2:value>91.17647</ns2:value></ns2:annotationElement><ns2:annotationElement position="2704"><ns2:displayCharacter>A</ns2:displayCharacter><ns2:description>A 93.0%</ns2:description><ns2:value>93.01471</ns2:value></ns2:annotationElement><ns2:annotationElement position="2705"><ns2:displayCharacter>A</ns2:displayCharacter><ns2:description>A 93.0%</ns2:description><ns2:value>93.01471</ns2:value></ns2:annotationElement><ns2:annotationElement position="2706"><ns2:displayCharacter>C</ns2:displayCharacter><ns2:description>C 90.8%; A 1.8%; G 0.4%</ns2:description><ns2:value>90.80882</ns2:value></ns2:annotationElement><ns2:annotationElement position="2707"><ns2:displayCharacter>A</ns2:displayCharacter><ns2:description>A 93.0%</ns2:description><ns2:value>93.01471</ns2:value></ns2:annotationElement><ns2:annotationElement position="2708"><ns2:displayCharacter>G</ns2:displayCharacter><ns2:description>G 91.2%; A 1.8%</ns2:description><ns2:value>91.17647</ns2:value></ns2:annotationElement><ns2:annotationElement position="2709"><ns2:displayCharacter>C</ns2:displayCharacter><ns2:description>C 91.2%; A 1.8%</ns2:description><ns2:value>91.17647</ns2:value></ns2:annotationElement><ns2:annotationElement position="2710"><ns2:displayCharacter>A</ns2:displayCharacter><ns2:description>A 93.0%</ns2:description><ns2:value>93.01471</ns2:value></ns2:annotationElement><ns2:annotationElement position="2711"><ns2:displayCharacter>G</ns2:displayCharacter><ns2:description>G 90.8%; C 1.8%; A 0.4%</ns2:description><ns2:value>90.80882</ns2:value></ns2:annotationElement><ns2:annotationElement position="2712"><ns2:displayCharacter>G</ns2:displayCharacter><ns2:description>G 90.8%; A 1.8%</ns2:description><ns2:value>90.80882</ns2:value></ns2:annotationElement><ns2:annotationElement position="2713"><ns2:displayCharacter>T</ns2:displayCharacter><ns2:description>T 92.6%; C 0.4%</ns2:description><ns2:value>92.64706</ns2:value></ns2:annotationElement><ns2:annotationElement position="2714"><ns2:displayCharacter>C</ns2:displayCharacter><ns2:description>C 92.6%; T 0.4%</ns2:description><ns2:value>92.64706</ns2:value></ns2:annotationElement><ns2:annotationElement position="2715"><ns2:displayCharacter>T</ns2:displayCharacter><ns2:description>T 89.7%; A 1.8%; C 1.1%</ns2:description><ns2:value>89.70588</ns2:value></ns2:annotationElement><ns2:annotationElement position="2716"><ns2:displayCharacter>G</ns2:displayCharacter><ns2:description>G 88.6%; C 1.8%; T 1.1%</ns2:description><ns2:value>88.60294</ns2:value></ns2:annotationElement><ns2:annotationElement position="2717"><ns2:displayCharacter>T</ns2:displayCharacter><ns2:description>T 88.2%; G 2.9%</ns2:description><ns2:value>88.23529</ns2:value></ns2:annotationElement><ns2:annotationElement position="2718"><ns2:displayCharacter>G</ns2:displayCharacter><ns2:description>G 88.2%; A 2.2%; T 0.4%</ns2:description><ns2:value>88.23529</ns2:value></ns2:annotationElement><ns2:annotationElement position="2719"><ns2:displayCharacter>A</ns2:displayCharacter><ns2:description>A 90.1%</ns2:description><ns2:value>90.07353</ns2:value></ns2:annotationElement><ns2:annotationElement position="2720"><ns2:displayCharacter>T</ns2:displayCharacter><ns2:description>T 87.5%; G 1.8%</ns2:description><ns2:value>87.5</ns2:value></ns2:annotationElement><ns2:annotationElement position="2721"><ns2:displayCharacter>G</ns2:displayCharacter><ns2:description>G 87.5%; A 1.8%</ns2:description><ns2:value>87.5</ns2:value></ns2:annotationElement><ns2:annotationElement position="2722"><ns2:displayCharacter>C</ns2:displayCharacter><ns2:description>C 87.1%</ns2:description><ns2:value>87.132355</ns2:value></ns2:annotationElement><ns2:annotationElement position="2723"><ns2:displayCharacter>T</ns2:displayCharacter><ns2:description>T 87.1%</ns2:description><ns2:value>87.132355</ns2:value></ns2:annotationElement><ns2:annotationElement position="2724"><ns2:displayCharacter>C</ns2:displayCharacter><ns2:description>C 87.1%; G 1.8%</ns2:description><ns2:value>87.132355</ns2:value></ns2:annotationElement><ns2:annotationElement position="2725"><ns2:displayCharacter>C</ns2:displayCharacter><ns2:description>C 89.0%</ns2:description><ns2:value>88.97059</ns2:value></ns2:annotationElement><ns2:annotationElement position="2726"><ns2:displayCharacter>T</ns2:displayCharacter><ns2:description>T 87.1%; C 1.8%</ns2:description><ns2:value>87.132355</ns2:value></ns2:annotationElement><ns2:annotationElement position="2727"><ns2:displayCharacter>C</ns2:displayCharacter><ns2:description>C 87.1%; G 1.8%</ns2:description><ns2:value>87.132355</ns2:value></ns2:annotationElement><ns2:annotationElement position="2728"><ns2:displayCharacter>A</ns2:displayCharacter><ns2:description>A 83.1%; G 5.9%</ns2:description><ns2:value>83.088234</ns2:value></ns2:annotationElement><ns2:annotationElement position="2729"><ns2:displayCharacter>A</ns2:displayCharacter><ns2:description>A 89.0%</ns2:description><ns2:value>88.97059</ns2:value></ns2:annotationElement><ns2:annotationElement position="2730"><ns2:displayCharacter>T</ns2:displayCharacter><ns2:description>T 88.2%; G 0.4%</ns2:description><ns2:value>88.23529</ns2:value></ns2:annotationElement><ns2:annotationElement position="2731"><ns2:displayCharacter>G</ns2:displayCharacter><ns2:description>G 88.2%; A 0.4%; T 0.4%</ns2:description><ns2:value>88.23529</ns2:value></ns2:annotationElement><ns2:annotationElement position="2732"><ns2:displayCharacter>T</ns2:displayCharacter><ns2:description>T 83.5%; C 5.5%</ns2:description><ns2:value>83.45588</ns2:value></ns2:annotationElement><ns2:annotationElement position="2733"><ns2:displayCharacter>T</ns2:displayCharacter><ns2:description>T 86.0%; C 0.7%</ns2:description><ns2:value>86.02941</ns2:value></ns2:annotationElement><ns2:annotationElement position="2734"><ns2:displayCharacter>C</ns2:displayCharacter><ns2:description>C 86.0%</ns2:description><ns2:value>86.02941</ns2:value></ns2:annotationElement><ns2:annotationElement position="2735"><ns2:displayCharacter>T</ns2:displayCharacter><ns2:description>T 86.8%</ns2:description><ns2:value>86.76471</ns2:value></ns2:annotationElement><ns2:annotationElement position="2736"><ns2:displayCharacter>G</ns2:displayCharacter><ns2:description>G 89.0%</ns2:description><ns2:value>88.97059</ns2:value></ns2:annotationElement><ns2:annotationElement position="2737"><ns2:displayCharacter>G</ns2:displayCharacter><ns2:description>G 86.8%; C 1.8%; A 0.4%</ns2:description><ns2:value>86.76471</ns2:value></ns2:annotationElement><ns2:annotationElement position="2738"><ns2:displayCharacter>G</ns2:displayCharacter><ns2:description>G 88.6%; T 0.4%</ns2:description><ns2:value>88.60294</ns2:value></ns2:annotationElement><ns2:annotationElement position="2739"><ns2:displayCharacter>C</ns2:displayCharacter><ns2:description>C 88.6%; G 0.4%</ns2:description><ns2:value>88.60294</ns2:value></ns2:annotationElement><ns2:annotationElement position="2740"><ns2:displayCharacter>G</ns2:displayCharacter><ns2:description>G 86.4%; C 0.4%</ns2:description><ns2:value>86.39706</ns2:value></ns2:annotationElement><ns2:annotationElement position="2741"><ns2:displayCharacter>A</ns2:displayCharacter><ns2:description>A 86.4%; T 0.4%</ns2:description><ns2:value>86.39706</ns2:value></ns2:annotationElement><ns2:annotationElement position="2742"><ns2:displayCharacter>C</ns2:displayCharacter><ns2:description>C 86.8%</ns2:description><ns2:value>86.76471</ns2:value></ns2:annotationElement><ns2:annotationElement position="2743"><ns2:displayCharacter>A</ns2:displayCharacter><ns2:description>A 86.0%; C 0.4%</ns2:description><ns2:value>86.02941</ns2:value></ns2:annotationElement><ns2:annotationElement position="2744"><ns2:displayCharacter>C</ns2:displayCharacter><ns2:description>C 86.0%; T 0.4%</ns2:description><ns2:value>86.02941</ns2:value></ns2:annotationElement><ns2:annotationElement position="2745"><ns2:displayCharacter>G</ns2:displayCharacter><ns2:description>G 85.7%; A 0.4%</ns2:description><ns2:value>85.661766</ns2:value></ns2:annotationElement><ns2:annotationElement position="2746"><ns2:displayCharacter>C</ns2:displayCharacter><ns2:description>C 85.7%; G 1.8%; T 0.4%</ns2:description><ns2:value>85.661766</ns2:value></ns2:annotationElement><ns2:annotationElement position="2747"><ns2:displayCharacter>G</ns2:displayCharacter><ns2:description>G 83.8%; C 1.8%; A 0.4%</ns2:description><ns2:value>83.82353</ns2:value></ns2:annotationElement><ns2:annotationElement position="2748"><ns2:displayCharacter>C</ns2:displayCharacter><ns2:description>C 85.7%; T 0.4%</ns2:description><ns2:value>85.661766</ns2:value></ns2:annotationElement><ns2:annotationElement position="2749"><ns2:displayCharacter>A</ns2:displayCharacter><ns2:description>A 84.2%; G 1.1%</ns2:description><ns2:value>84.19118</ns2:value></ns2:annotationElement><ns2:annotationElement position="2750"><ns2:displayCharacter>C</ns2:displayCharacter><ns2:description>C 84.9%; M 0.4%</ns2:description><ns2:value>84.92647</ns2:value></ns2:annotationElement><ns2:annotationElement position="2751"><ns2:displayCharacter>T</ns2:displayCharacter><ns2:description>T 83.1%; A 1.8%</ns2:description><ns2:value>83.088234</ns2:value></ns2:annotationElement><ns2:annotationElement position="2752"><ns2:displayCharacter>A</ns2:displayCharacter><ns2:description>A 84.6%; G 0.4%</ns2:description><ns2:value>84.55882</ns2:value></ns2:annotationElement><ns2:annotationElement position="2753"><ns2:displayCharacter>C</ns2:displayCharacter><ns2:description>C 83.1%; A 1.8%</ns2:description><ns2:value>83.088234</ns2:value></ns2:annotationElement><ns2:annotationElement position="2754"><ns2:displayCharacter>A</ns2:displayCharacter><ns2:description>A 84.9%</ns2:description><ns2:value>84.92647</ns2:value></ns2:annotationElement><ns2:annotationElement position="2755"><ns2:displayCharacter>A</ns2:displayCharacter><ns2:description>A 84.9%</ns2:description><ns2:value>84.92647</ns2:value></ns2:annotationElement><ns2:annotationElement position="2756"><ns2:displayCharacter>T</ns2:displayCharacter><ns2:description>T 84.9%</ns2:description><ns2:value>84.92647</ns2:value></ns2:annotationElement><ns2:annotationElement position="2757"><ns2:displayCharacter>G</ns2:displayCharacter><ns2:description>G 84.9%</ns2:description><ns2:value>84.92647</ns2:value></ns2:annotationElement><ns2:annotationElement position="2758"><ns2:displayCharacter>T</ns2:displayCharacter><ns2:description>T 83.1%; A 1.8%</ns2:description><ns2:value>83.088234</ns2:value></ns2:annotationElement><ns2:annotationElement position="2759"><ns2:displayCharacter>C</ns2:displayCharacter><ns2:description>C 82.0%; G 1.8%</ns2:description><ns2:value>81.98529</ns2:value></ns2:annotationElement><ns2:annotationElement position="2760"><ns2:displayCharacter>A</ns2:displayCharacter><ns2:description>A 83.8%</ns2:description><ns2:value>83.82353</ns2:value></ns2:annotationElement><ns2:annotationElement position="2761"><ns2:displayCharacter>G</ns2:displayCharacter><ns2:description>G 82.0%; C 1.8%</ns2:description><ns2:value>81.98529</ns2:value></ns2:annotationElement><ns2:annotationElement position="2762"><ns2:displayCharacter>T</ns2:displayCharacter><ns2:description>T 82.0%; A 1.8%</ns2:description><ns2:value>81.98529</ns2:value></ns2:annotationElement><ns2:annotationElement position="2763"><ns2:displayCharacter>G</ns2:displayCharacter><ns2:description>G 81.6%; C 1.8%; K 0.4%</ns2:description><ns2:value>81.617645</ns2:value></ns2:annotationElement><ns2:annotationElement position="2764"><ns2:displayCharacter>A</ns2:displayCharacter><ns2:description>A 76.5%; G 7.4%</ns2:description><ns2:value>76.47059</ns2:value></ns2:annotationElement><ns2:annotationElement position="2765"><ns2:displayCharacter>G</ns2:displayCharacter><ns2:description>G 82.0%; A 1.8%</ns2:description><ns2:value>81.98529</ns2:value></ns2:annotationElement><ns2:annotationElement position="2766"><ns2:displayCharacter>A</ns2:displayCharacter><ns2:description>A 83.8%</ns2:description><ns2:value>83.82353</ns2:value></ns2:annotationElement><ns2:annotationElement position="2767"><ns2:displayCharacter>A</ns2:displayCharacter><ns2:description>A 83.8%</ns2:description><ns2:value>83.82353</ns2:value></ns2:annotationElement><ns2:annotationElement position="2768"><ns2:displayCharacter>C</ns2:displayCharacter><ns2:description>C 83.8%</ns2:description><ns2:value>83.82353</ns2:value></ns2:annotationElement><ns2:annotationElement position="2769"><ns2:displayCharacter>A</ns2:displayCharacter><ns2:description>A 83.5%; G 0.4%</ns2:description><ns2:value>83.45588</ns2:value></ns2:annotationElement><ns2:annotationElement position="2770"><ns2:displayCharacter>A</ns2:displayCharacter><ns2:description>A 82.0%; C 1.8%</ns2:description><ns2:value>81.98529</ns2:value></ns2:annotationElement><ns2:annotationElement position="2771"><ns2:displayCharacter>G</ns2:displayCharacter><ns2:description>G 82.0%; C 1.8%</ns2:description><ns2:value>81.98529</ns2:value></ns2:annotationElement><ns2:annotationElement position="2772"><ns2:displayCharacter>A</ns2:displayCharacter><ns2:description>A 81.6%; G 1.8%; C 0.4%</ns2:description><ns2:value>81.617645</ns2:value></ns2:annotationElement><ns2:annotationElement position="2773"><ns2:displayCharacter>A</ns2:displayCharacter><ns2:description>A 68.0%; G 8.1%; C 7.0%; T 0.7%</ns2:description><ns2:value>68.01471</ns2:value></ns2:annotationElement><ns2:annotationElement position="2774"><ns2:displayCharacter>A</ns2:displayCharacter><ns2:description>A 73.5%; T 8.5%; C 1.8%</ns2:description><ns2:value>73.52941</ns2:value></ns2:annotationElement><ns2:annotationElement position="2775"><ns2:displayCharacter>A</ns2:displayCharacter><ns2:description>A 65.4%; C 16.5%; T 1.8%</ns2:description><ns2:value>65.44118</ns2:value></ns2:annotationElement><ns2:annotationElement position="2776"><ns2:displayCharacter>A</ns2:displayCharacter><ns2:description>A 67.3%; C 9.6%; G 7.0%</ns2:description><ns2:value>67.27941</ns2:value></ns2:annotationElement><ns2:annotationElement position="2777"><ns2:displayCharacter>C</ns2:displayCharacter><ns2:description>C 73.5%; G 6.6%; A 3.7%</ns2:description><ns2:value>73.52941</ns2:value></ns2:annotationElement><ns2:annotationElement position="2778"><ns2:displayCharacter>G</ns2:displayCharacter><ns2:description>G 73.9%; A 8.5%; C 1.1%; T 0.4%</ns2:description><ns2:value>73.89706</ns2:value></ns2:annotationElement><ns2:annotationElement position="2779"><ns2:displayCharacter>A</ns2:displayCharacter><ns2:description>A 66.5%; G 15.8%; C 0.4%; T 0.4%</ns2:description><ns2:value>66.54412</ns2:value></ns2:annotationElement><ns2:annotationElement position="2780"><ns2:displayCharacter>C</ns2:displayCharacter><ns2:description>C 80.5%; G 2.2%</ns2:description><ns2:value>80.51471</ns2:value></ns2:annotationElement><ns2:annotationElement position="2781"><ns2:displayCharacter>T</ns2:displayCharacter><ns2:description>T 70.2%; G 8.8%; A 0.7%; C 0.4%</ns2:description><ns2:value>70.22059</ns2:value></ns2:annotationElement><ns2:annotationElement position="2782"><ns2:displayCharacter>T</ns2:displayCharacter><ns2:description>T 47.1%; C 16.5%; G 8.5%; A 0.4%</ns2:description><ns2:value>47.058823</ns2:value></ns2:annotationElement><ns2:annotationElement position="2783"><ns2:displayCharacter>C</ns2:displayCharacter><ns2:description>C 8.5%; T 6.6%; A 0.4%</ns2:description><ns2:value>8.455882</ns2:value></ns2:annotationElement><ns2:annotationElement position="2784"><ns2:displayCharacter>A</ns2:displayCharacter><ns2:description>A 7.4%; G 1.1%; T 0.4%</ns2:description><ns2:value>7.352941</ns2:value></ns2:annotationElement><ns2:annotationElement position="2785"><ns2:displayCharacter>C</ns2:displayCharacter><ns2:description>C 6.6%; T 2.2%</ns2:description><ns2:value>6.617647</ns2:value></ns2:annotationElement><ns2:annotationElement position="2786"><ns2:displayCharacter>T</ns2:displayCharacter><ns2:description>T 7.0%</ns2:description><ns2:value>6.9852943</ns2:value></ns2:annotationElement><ns2:annotationElement position="2787"><ns2:displayCharacter>T</ns2:displayCharacter><ns2:description>T 7.0%</ns2:description><ns2:value>6.9852943</ns2:value></ns2:annotationElement><ns2:annotationElement position="2788"><ns2:displayCharacter>C</ns2:displayCharacter><ns2:description>C 6.6%; T 0.4%</ns2:description><ns2:value>6.617647</ns2:value></ns2:annotationElement><ns2:annotationElement position="2789"><ns2:displayCharacter>A</ns2:displayCharacter><ns2:description>A 7.0%</ns2:description><ns2:value>6.9852943</ns2:value></ns2:annotationElement><ns2:annotationElement position="2790"><ns2:displayCharacter>C</ns2:displayCharacter><ns2:description>C 7.0%</ns2:description><ns2:value>6.9852943</ns2:value></ns2:annotationElement><ns2:annotationElement position="2791"><ns2:displayCharacter>A</ns2:displayCharacter><ns2:description>A 7.0%</ns2:description><ns2:value>6.9852943</ns2:value></ns2:annotationElement><ns2:annotationElement position="2792"><ns2:displayCharacter>T</ns2:displayCharacter><ns2:description>T 55.1%; A 9.6%; C 8.8%; G 4.8%</ns2:description><ns2:value>55.14706</ns2:value></ns2:annotationElement><ns2:annotationElement position="2793"><ns2:displayCharacter>T</ns2:displayCharacter><ns2:description>T 62.9%; C 13.6%; G 7.0%; A 0.4%</ns2:description><ns2:value>62.867645</ns2:value></ns2:annotationElement><ns2:annotationElement position="2794"><ns2:displayCharacter>G</ns2:displayCharacter><ns2:description>G 83.5%; T 0.4%</ns2:description><ns2:value>83.45588</ns2:value></ns2:annotationElement><ns2:annotationElement position="2795"><ns2:displayCharacter>T</ns2:displayCharacter><ns2:description>T 73.2%; C 10.3%; G 0.4%</ns2:description><ns2:value>73.161766</ns2:value></ns2:annotationElement><ns2:annotationElement position="2796"><ns2:displayCharacter>C</ns2:displayCharacter><ns2:description>C 81.3%; G 1.8%; A 0.4%; T 0.4%</ns2:description><ns2:value>81.25</ns2:value></ns2:annotationElement><ns2:annotationElement position="2797"><ns2:displayCharacter>G</ns2:displayCharacter><ns2:description>G 82.4%; T 1.1%; C 0.4%</ns2:description><ns2:value>82.35294</ns2:value></ns2:annotationElement><ns2:annotationElement position="2798"><ns2:displayCharacter>G</ns2:displayCharacter><ns2:description>G 52.9%; C 20.2%; A 7.0%; T 3.7%</ns2:description><ns2:value>52.941177</ns2:value></ns2:annotationElement><ns2:annotationElement position="2799"><ns2:displayCharacter>A</ns2:displayCharacter><ns2:description>A 66.2%; T 9.9%; G 5.1%; C 2.6%</ns2:description><ns2:value>66.17647</ns2:value></ns2:annotationElement><ns2:annotationElement position="2800"><ns2:displayCharacter>C</ns2:displayCharacter><ns2:description>C 83.8%</ns2:description><ns2:value>83.82353</ns2:value></ns2:annotationElement><ns2:annotationElement position="2801"><ns2:displayCharacter>C</ns2:displayCharacter><ns2:description>C 83.1%; T 0.7%</ns2:description><ns2:value>83.088234</ns2:value></ns2:annotationElement><ns2:annotationElement position="2802"><ns2:displayCharacter>T</ns2:displayCharacter><ns2:description>T 65.8%; C 15.4%; A 1.8%; G 0.7%</ns2:description><ns2:value>65.80882</ns2:value></ns2:annotationElement><ns2:annotationElement position="2803"><ns2:displayCharacter>A</ns2:displayCharacter><ns2:description>A 62.5%; G 18.7%; T 1.8%; C 0.7%</ns2:description><ns2:value>62.5</ns2:value></ns2:annotationElement><ns2:annotationElement position="2804"><ns2:displayCharacter>C</ns2:displayCharacter><ns2:description>C 81.3%; A 2.2%; T 0.4%</ns2:description><ns2:value>81.25</ns2:value></ns2:annotationElement><ns2:annotationElement position="2805"><ns2:displayCharacter>T</ns2:displayCharacter><ns2:description>T 73.2%; C 8.8%; A 1.8%</ns2:description><ns2:value>73.161766</ns2:value></ns2:annotationElement><ns2:annotationElement position="2806"><ns2:displayCharacter>T</ns2:displayCharacter><ns2:description>T 78.3%; C 5.1%; G 0.4%</ns2:description><ns2:value>78.30882</ns2:value></ns2:annotationElement><ns2:annotationElement position="2807"><ns2:displayCharacter>G</ns2:displayCharacter><ns2:description>G 81.6%; C 1.8%; A 0.4%</ns2:description><ns2:value>81.617645</ns2:value></ns2:annotationElement><ns2:annotationElement position="2808"><ns2:displayCharacter>A</ns2:displayCharacter><ns2:description>A 81.6%; T 2.2%</ns2:description><ns2:value>81.617645</ns2:value></ns2:annotationElement><ns2:annotationElement position="2809"><ns2:displayCharacter>T</ns2:displayCharacter><ns2:description>T 76.8%; C 7.0%</ns2:description><ns2:value>76.838234</ns2:value></ns2:annotationElement><ns2:annotationElement position="2810"><ns2:displayCharacter>C</ns2:displayCharacter><ns2:description>C 83.8%</ns2:description><ns2:value>83.82353</ns2:value></ns2:annotationElement><ns2:annotationElement position="2811"><ns2:displayCharacter>A</ns2:displayCharacter><ns2:description>A 82.0%; C 1.8%</ns2:description><ns2:value>81.98529</ns2:value></ns2:annotationElement><ns2:annotationElement position="2812"><ns2:displayCharacter>A</ns2:displayCharacter><ns2:description>A 83.8%</ns2:description><ns2:value>83.82353</ns2:value></ns2:annotationElement><ns2:annotationElement position="2813"><ns2:displayCharacter>A</ns2:displayCharacter><ns2:description>A 80.9%; G 2.9%</ns2:description><ns2:value>80.882355</ns2:value></ns2:annotationElement><ns2:annotationElement position="2814"><ns2:displayCharacter>A</ns2:displayCharacter><ns2:description>A 82.0%; G 1.8%</ns2:description><ns2:value>81.98529</ns2:value></ns2:annotationElement><ns2:annotationElement position="2815"><ns2:displayCharacter>G</ns2:displayCharacter><ns2:description>G 83.8%</ns2:description><ns2:value>83.82353</ns2:value></ns2:annotationElement><ns2:annotationElement position="2816"><ns2:displayCharacter>A</ns2:displayCharacter><ns2:description>A 75.0%; G 8.8%</ns2:description><ns2:value>75.0</ns2:value></ns2:annotationElement><ns2:annotationElement position="2817"><ns2:displayCharacter>G</ns2:displayCharacter><ns2:description>G 82.0%; C 1.8%</ns2:description><ns2:value>81.98529</ns2:value></ns2:annotationElement><ns2:annotationElement position="2818"><ns2:displayCharacter>T</ns2:displayCharacter><ns2:description>T 64.7%; C 19.1%</ns2:description><ns2:value>64.70588</ns2:value></ns2:annotationElement><ns2:annotationElement position="2819"><ns2:displayCharacter>G</ns2:displayCharacter><ns2:description>G 82.0%; T 1.8%</ns2:description><ns2:value>81.98529</ns2:value></ns2:annotationElement><ns2:annotationElement position="2820"><ns2:displayCharacter>G</ns2:displayCharacter><ns2:description>G 82.0%; C 1.8%</ns2:description><ns2:value>81.98529</ns2:value></ns2:annotationElement><ns2:annotationElement position="2821"><ns2:displayCharacter>G</ns2:displayCharacter><ns2:description>G 82.0%; T 1.5%; A 0.4%</ns2:description><ns2:value>81.98529</ns2:value></ns2:annotationElement><ns2:annotationElement position="2822"><ns2:displayCharacter>A</ns2:displayCharacter><ns2:description>A 48.2%; G 35.7%</ns2:description><ns2:value>48.161766</ns2:value></ns2:annotationElement><ns2:annotationElement position="2823"><ns2:displayCharacter>A</ns2:displayCharacter><ns2:description>A 83.8%</ns2:description><ns2:value>83.82353</ns2:value></ns2:annotationElement><ns2:annotationElement position="2824"><ns2:displayCharacter>A</ns2:displayCharacter><ns2:description>A 83.8%</ns2:description><ns2:value>83.82353</ns2:value></ns2:annotationElement><ns2:annotationElement position="2825"><ns2:displayCharacter>A</ns2:displayCharacter><ns2:description>A 77.6%; G 5.1%; T 1.1%</ns2:description><ns2:value>77.57353</ns2:value></ns2:annotationElement><ns2:annotationElement position="2826"><ns2:displayCharacter>C</ns2:displayCharacter><ns2:description>C 83.8%</ns2:description><ns2:value>83.82353</ns2:value></ns2:annotationElement><ns2:annotationElement position="2827"><ns2:displayCharacter>C</ns2:displayCharacter><ns2:description>C 70.6%; A 13.2%</ns2:description><ns2:value>70.588234</ns2:value></ns2:annotationElement><ns2:annotationElement position="2828"><ns2:displayCharacter>C</ns2:displayCharacter><ns2:description>C 67.6%; A 15.8%; T 0.4%</ns2:description><ns2:value>67.64706</ns2:value></ns2:annotationElement><ns2:annotationElement position="2829"><ns2:displayCharacter>C</ns2:displayCharacter><ns2:description>C 82.0%; A 1.8%</ns2:description><ns2:value>81.98529</ns2:value></ns2:annotationElement><ns2:annotationElement position="2830"><ns2:displayCharacter>G</ns2:displayCharacter><ns2:description>G 82.0%; C 1.8%</ns2:description><ns2:value>81.98529</ns2:value></ns2:annotationElement><ns2:annotationElement position="2831"><ns2:displayCharacter>A</ns2:displayCharacter><ns2:description>A 1.8%</ns2:description><ns2:value>1.8382353</ns2:value></ns2:annotationElement><ns2:annotationElement position="2832"><ns2:displayCharacter>A</ns2:displayCharacter><ns2:description>A 1.8%</ns2:description><ns2:value>1.8382353</ns2:value></ns2:annotationElement><ns2:annotationElement position="2833"><ns2:displayCharacter>A</ns2:displayCharacter><ns2:description>A 1.8%</ns2:description><ns2:value>1.8382353</ns2:value></ns2:annotationElement><ns2:annotationElement position="2834"><ns2:displayCharacter>A</ns2:displayCharacter><ns2:description>A 1.8%</ns2:description><ns2:value>1.8382353</ns2:value></ns2:annotationElement><ns2:annotationElement position="2835"><ns2:displayCharacter>G</ns2:displayCharacter><ns2:description>G 1.8%</ns2:description><ns2:value>1.8382353</ns2:value></ns2:annotationElement><ns2:annotationElement position="2836"><ns2:displayCharacter>C</ns2:displayCharacter><ns2:description>C 1.8%</ns2:description><ns2:value>1.8382353</ns2:value></ns2:annotationElement><ns2:annotationElement position="2837"><ns2:displayCharacter>C</ns2:displayCharacter><ns2:description>C 1.8%</ns2:description><ns2:value>1.8382353</ns2:value></ns2:annotationElement><ns2:annotationElement position="2838"><ns2:displayCharacter>G</ns2:displayCharacter><ns2:description>G 1.8%</ns2:description><ns2:value>1.8382353</ns2:value></ns2:annotationElement><ns2:annotationElement position="2839"><ns2:displayCharacter>G</ns2:displayCharacter><ns2:description>G 82.0%; A 1.8%; T 0.4%</ns2:description><ns2:value>81.98529</ns2:value></ns2:annotationElement><ns2:annotationElement position="2840"><ns2:displayCharacter>A</ns2:displayCharacter><ns2:description>A 83.8%; G 0.4%</ns2:description><ns2:value>83.82353</ns2:value></ns2:annotationElement><ns2:annotationElement position="2841"><ns2:displayCharacter>A</ns2:displayCharacter><ns2:description>A 83.8%; C 0.4%</ns2:description><ns2:value>83.82353</ns2:value></ns2:annotationElement><ns2:annotationElement position="2842"><ns2:displayCharacter>T</ns2:displayCharacter><ns2:description>T 82.0%; C 1.8%; G 0.4%</ns2:description><ns2:value>81.98529</ns2:value></ns2:annotationElement><ns2:annotationElement position="2843"><ns2:displayCharacter>C</ns2:displayCharacter><ns2:description>C 82.0%; G 1.8%; T 0.4%</ns2:description><ns2:value>81.98529</ns2:value></ns2:annotationElement><ns2:annotationElement position="2844"><ns2:displayCharacter>A</ns2:displayCharacter><ns2:description>A 82.4%; G 1.8%</ns2:description><ns2:value>82.35294</ns2:value></ns2:annotationElement><ns2:annotationElement position="2845"><ns2:displayCharacter>C</ns2:displayCharacter><ns2:description>C 82.0%; T 1.8%; G 0.4%</ns2:description><ns2:value>81.98529</ns2:value></ns2:annotationElement><ns2:annotationElement position="2846"><ns2:displayCharacter>A</ns2:displayCharacter><ns2:description>A 57.4%; G 26.5%; T 0.4%</ns2:description><ns2:value>57.35294</ns2:value></ns2:annotationElement><ns2:annotationElement position="2847"><ns2:displayCharacter>T</ns2:displayCharacter><ns2:description>T 82.4%; G 1.8%</ns2:description><ns2:value>82.35294</ns2:value></ns2:annotationElement><ns2:annotationElement position="2848"><ns2:displayCharacter>A</ns2:displayCharacter><ns2:description>A 81.3%; C 1.8%; G 0.7%; T 0.4%</ns2:description><ns2:value>81.25</ns2:value></ns2:annotationElement><ns2:annotationElement position="2849"><ns2:displayCharacter>G</ns2:displayCharacter><ns2:description>G 82.0%; C 1.8%; A 0.4%</ns2:description><ns2:value>81.98529</ns2:value></ns2:annotationElement><ns2:annotationElement position="2850"><ns2:displayCharacter>A</ns2:displayCharacter><ns2:description>A 82.0%; C 2.2%</ns2:description><ns2:value>81.98529</ns2:value></ns2:annotationElement><ns2:annotationElement position="2851"><ns2:displayCharacter>C</ns2:displayCharacter><ns2:description>C 84.2%</ns2:description><ns2:value>84.19118</ns2:value></ns2:annotationElement><ns2:annotationElement position="2852"><ns2:displayCharacter>C</ns2:displayCharacter><ns2:description>C 76.8%; A 7.0%</ns2:description><ns2:value>76.838234</ns2:value></ns2:annotationElement><ns2:annotationElement position="2853"><ns2:displayCharacter>C</ns2:displayCharacter><ns2:description>C 81.3%; G 1.8%</ns2:description><ns2:value>81.25</ns2:value></ns2:annotationElement><ns2:annotationElement position="2854"><ns2:displayCharacter>A</ns2:displayCharacter><ns2:description>A 81.6%; G 1.8%; C 0.4%</ns2:description><ns2:value>81.617645</ns2:value></ns2:annotationElement><ns2:annotationElement position="2855"><ns2:displayCharacter>C</ns2:displayCharacter><ns2:description>C 81.3%; G 1.8%; A 0.7%</ns2:description><ns2:value>81.25</ns2:value></ns2:annotationElement><ns2:annotationElement position="2856"><ns2:displayCharacter>T</ns2:displayCharacter><ns2:description>T 82.0%; C 1.8%; G 0.4%</ns2:description><ns2:value>81.98529</ns2:value></ns2:annotationElement><ns2:annotationElement position="2857"><ns2:displayCharacter>T</ns2:displayCharacter><ns2:description>T 83.8%; C 0.4%</ns2:description><ns2:value>83.82353</ns2:value></ns2:annotationElement><ns2:annotationElement position="2858"><ns2:displayCharacter>G</ns2:displayCharacter><ns2:description>G 84.2%</ns2:description><ns2:value>84.19118</ns2:value></ns2:annotationElement><ns2:annotationElement position="2859"><ns2:displayCharacter>G</ns2:displayCharacter><ns2:description>G 82.4%; A 1.8%</ns2:description><ns2:value>82.35294</ns2:value></ns2:annotationElement><ns2:annotationElement position="2860"><ns2:displayCharacter>G</ns2:displayCharacter><ns2:description>G 82.0%; T 2.2%</ns2:description><ns2:value>81.98529</ns2:value></ns2:annotationElement><ns2:annotationElement position="2861"><ns2:displayCharacter>A</ns2:displayCharacter><ns2:description>A 82.0%; G 1.8%; C 0.4%</ns2:description><ns2:value>81.98529</ns2:value></ns2:annotationElement><ns2:annotationElement position="2862"><ns2:displayCharacter>C</ns2:displayCharacter><ns2:description>C 83.8%; A 0.4%</ns2:description><ns2:value>83.82353</ns2:value></ns2:annotationElement><ns2:annotationElement position="2863"><ns2:displayCharacter>C</ns2:displayCharacter><ns2:description>C 82.4%; T 1.8%</ns2:description><ns2:value>82.35294</ns2:value></ns2:annotationElement><ns2:annotationElement position="2864"><ns2:displayCharacter>G</ns2:displayCharacter><ns2:description>G 82.4%; T 1.8%</ns2:description><ns2:value>82.35294</ns2:value></ns2:annotationElement><ns2:annotationElement position="2865"><ns2:displayCharacter>A</ns2:displayCharacter><ns2:description>A 82.0%; C 1.8%</ns2:description><ns2:value>81.98529</ns2:value></ns2:annotationElement><ns2:annotationElement position="2866"><ns2:displayCharacter>G</ns2:displayCharacter><ns2:description>G 83.8%</ns2:description><ns2:value>83.82353</ns2:value></ns2:annotationElement><ns2:annotationElement position="2867"><ns2:displayCharacter>T</ns2:displayCharacter><ns2:description>T 82.7%; G 1.1%</ns2:description><ns2:value>82.72059</ns2:value></ns2:annotationElement><ns2:annotationElement position="2868"><ns2:displayCharacter>A</ns2:displayCharacter><ns2:description>A 82.0%; T 1.8%</ns2:description><ns2:value>81.98529</ns2:value></ns2:annotationElement><ns2:annotationElement position="2869"><ns2:displayCharacter>T</ns2:displayCharacter><ns2:description>T 82.0%; A 1.8%</ns2:description><ns2:value>81.98529</ns2:value></ns2:annotationElement><ns2:annotationElement position="2870"><ns2:displayCharacter>T</ns2:displayCharacter><ns2:description>T 83.8%</ns2:description><ns2:value>83.82353</ns2:value></ns2:annotationElement><ns2:annotationElement position="2871"><ns2:displayCharacter>G</ns2:displayCharacter><ns2:description>G 82.0%; C 1.8%</ns2:description><ns2:value>81.98529</ns2:value></ns2:annotationElement><ns2:annotationElement position="2872"><ns2:displayCharacter>C</ns2:displayCharacter><ns2:description>C 83.8%</ns2:description><ns2:value>83.82353</ns2:value></ns2:annotationElement><ns2:annotationElement position="2873"><ns2:displayCharacter>A</ns2:displayCharacter><ns2:description>A 82.0%; C 1.8%</ns2:description><ns2:value>81.98529</ns2:value></ns2:annotationElement><ns2:annotationElement position="2874"><ns2:displayCharacter>A</ns2:displayCharacter><ns2:description>A 83.8%</ns2:description><ns2:value>83.82353</ns2:value></ns2:annotationElement><ns2:annotationElement position="2875"><ns2:displayCharacter>T</ns2:displayCharacter><ns2:description>T 83.8%</ns2:description><ns2:value>83.82353</ns2:value></ns2:annotationElement><ns2:annotationElement position="2876"><ns2:displayCharacter>T</ns2:displayCharacter><ns2:description>T 82.0%; G 1.8%; A 0.4%</ns2:description><ns2:value>81.98529</ns2:value></ns2:annotationElement><ns2:annotationElement position="2877"><ns2:displayCharacter>A</ns2:displayCharacter><ns2:description>A 82.4%; C 1.8%</ns2:description><ns2:value>82.35294</ns2:value></ns2:annotationElement><ns2:annotationElement position="2878"><ns2:displayCharacter>T</ns2:displayCharacter><ns2:description>T 84.2%</ns2:description><ns2:value>84.19118</ns2:value></ns2:annotationElement><ns2:annotationElement position="2879"><ns2:displayCharacter>T</ns2:displayCharacter><ns2:description>T 83.8%; G 0.4%</ns2:description><ns2:value>83.82353</ns2:value></ns2:annotationElement><ns2:annotationElement position="2880"><ns2:displayCharacter>G</ns2:displayCharacter><ns2:description>G 82.0%; T 2.2%</ns2:description><ns2:value>81.98529</ns2:value></ns2:annotationElement><ns2:annotationElement position="2881"><ns2:displayCharacter>G</ns2:displayCharacter><ns2:description>G 83.8%; A 0.4%</ns2:description><ns2:value>83.82353</ns2:value></ns2:annotationElement><ns2:annotationElement position="2882"><ns2:displayCharacter>T</ns2:displayCharacter><ns2:description>T 83.5%; A 0.4%; C 0.4%</ns2:description><ns2:value>83.45588</ns2:value></ns2:annotationElement><ns2:annotationElement position="2883"><ns2:displayCharacter>C</ns2:displayCharacter><ns2:description>C 82.0%; A 1.8%; T 0.4%</ns2:description><ns2:value>81.98529</ns2:value></ns2:annotationElement><ns2:annotationElement position="2884"><ns2:displayCharacter>G</ns2:displayCharacter><ns2:description>G 82.4%; A 1.8%</ns2:description><ns2:value>82.35294</ns2:value></ns2:annotationElement><ns2:annotationElement position="2885"><ns2:displayCharacter>C</ns2:displayCharacter><ns2:description>C 82.4%; T 1.8%</ns2:description><ns2:value>82.35294</ns2:value></ns2:annotationElement><ns2:annotationElement position="2886"><ns2:displayCharacter>G</ns2:displayCharacter><ns2:description>G 82.4%; T 1.8%</ns2:description><ns2:value>82.35294</ns2:value></ns2:annotationElement><ns2:annotationElement position="2887"><ns2:displayCharacter>C</ns2:displayCharacter><ns2:description>C 84.2%</ns2:description><ns2:value>84.19118</ns2:value></ns2:annotationElement><ns2:annotationElement position="2888"><ns2:displayCharacter>A</ns2:displayCharacter><ns2:description>A 84.2%</ns2:description><ns2:value>84.19118</ns2:value></ns2:annotationElement><ns2:annotationElement position="2889"><ns2:displayCharacter>A</ns2:displayCharacter><ns2:description>A 83.8%; G 0.4%</ns2:description><ns2:value>83.82353</ns2:value></ns2:annotationElement><ns2:annotationElement position="2890"><ns2:displayCharacter>C</ns2:displayCharacter><ns2:description>C 81.6%; G 2.2%; T 0.4%</ns2:description><ns2:value>81.617645</ns2:value></ns2:annotationElement><ns2:annotationElement position="2891"><ns2:displayCharacter>G</ns2:displayCharacter><ns2:description>G 81.3%; T 1.8%; N 0.7%; A 0.4%</ns2:description><ns2:value>81.25</ns2:value></ns2:annotationElement><ns2:annotationElement position="2892"><ns2:displayCharacter>A</ns2:displayCharacter><ns2:description>A 81.6%; C 1.8%; G 0.7%</ns2:description><ns2:value>81.617645</ns2:value></ns2:annotationElement><ns2:annotationElement position="2893"><ns2:displayCharacter>G</ns2:displayCharacter><ns2:description>G 83.1%; T 0.4%</ns2:description><ns2:value>83.088234</ns2:value></ns2:annotationElement><ns2:annotationElement position="2894"><ns2:displayCharacter>G</ns2:displayCharacter><ns2:description>G 83.1%; C 0.4%</ns2:description><ns2:value>83.088234</ns2:value></ns2:annotationElement><ns2:annotationElement position="2895"><ns2:displayCharacter>A</ns2:displayCharacter><ns2:description>A 81.6%; C 1.8%</ns2:description><ns2:value>81.617645</ns2:value></ns2:annotationElement><ns2:annotationElement position="2896"><ns2:displayCharacter>A</ns2:displayCharacter><ns2:description>A 82.7%; G 0.4%; T 0.4%</ns2:description><ns2:value>82.72059</ns2:value></ns2:annotationElement><ns2:annotationElement position="2897"><ns2:displayCharacter>T</ns2:displayCharacter><ns2:description>T 80.9%; G 2.6%</ns2:description><ns2:value>80.882355</ns2:value></ns2:annotationElement><ns2:annotationElement position="2898"><ns2:displayCharacter>G</ns2:displayCharacter><ns2:description>G 81.3%; A 1.8%</ns2:description><ns2:value>81.25</ns2:value></ns2:annotationElement><ns2:annotationElement position="2899"><ns2:displayCharacter>T</ns2:displayCharacter><ns2:description>T 81.3%; C 1.8%; A 0.4%</ns2:description><ns2:value>81.25</ns2:value></ns2:annotationElement><ns2:annotationElement position="2900"><ns2:displayCharacter>C</ns2:displayCharacter><ns2:description>C 81.3%; T 1.8%; G 0.4%</ns2:description><ns2:value>81.25</ns2:value></ns2:annotationElement><ns2:annotationElement position="2901"><ns2:displayCharacter>T</ns2:displayCharacter><ns2:description>T 81.6%; G 1.8%</ns2:description><ns2:value>81.617645</ns2:value></ns2:annotationElement><ns2:annotationElement position="2902"><ns2:displayCharacter>C</ns2:displayCharacter><ns2:description>C 83.1%; G 0.4%</ns2:description><ns2:value>83.088234</ns2:value></ns2:annotationElement><ns2:annotationElement position="2903"><ns2:displayCharacter>G</ns2:displayCharacter><ns2:description>G 81.3%; T 2.2%</ns2:description><ns2:value>81.25</ns2:value></ns2:annotationElement><ns2:annotationElement position="2904"><ns2:displayCharacter>T</ns2:displayCharacter><ns2:description>T 83.1%; G 0.4%</ns2:description><ns2:value>83.088234</ns2:value></ns2:annotationElement><ns2:annotationElement position="2905"><ns2:displayCharacter>A</ns2:displayCharacter><ns2:description>A 80.9%; T 2.2%; G 0.4%</ns2:description><ns2:value>80.882355</ns2:value></ns2:annotationElement><ns2:annotationElement position="2906"><ns2:displayCharacter>G</ns2:displayCharacter><ns2:description>G 82.7%; A 0.4%; T 0.4%</ns2:description><ns2:value>82.72059</ns2:value></ns2:annotationElement><ns2:annotationElement position="2907"><ns2:displayCharacter>G</ns2:displayCharacter><ns2:description>G 83.5%</ns2:description><ns2:value>83.45588</ns2:value></ns2:annotationElement><ns2:annotationElement position="2908"><ns2:displayCharacter>C</ns2:displayCharacter><ns2:description>C 80.9%; T 2.2%; G 0.4%</ns2:description><ns2:value>80.882355</ns2:value></ns2:annotationElement><ns2:annotationElement position="2909"><ns2:displayCharacter>G</ns2:displayCharacter><ns2:description>G 81.3%; C 0.4%</ns2:description><ns2:value>81.25</ns2:value></ns2:annotationElement><ns2:annotationElement position="2910"><ns2:displayCharacter>C</ns2:displayCharacter><ns2:description>C 81.3%; G 0.4%</ns2:description><ns2:value>81.25</ns2:value></ns2:annotationElement><ns2:annotationElement position="2911"><ns2:displayCharacter>A</ns2:displayCharacter><ns2:description>A 80.1%; C 0.7%; G 0.7%</ns2:description><ns2:value>80.14706</ns2:value></ns2:annotationElement><ns2:annotationElement position="2912"><ns2:displayCharacter>G</ns2:displayCharacter><ns2:description>G 59.6%</ns2:description><ns2:value>59.558823</ns2:value></ns2:annotationElement><ns2:annotationElement position="2913"><ns2:displayCharacter>C</ns2:displayCharacter><ns2:description>C 57.0%; T 2.6%</ns2:description><ns2:value>56.985294</ns2:value></ns2:annotationElement><ns2:annotationElement position="2914"><ns2:displayCharacter>T</ns2:displayCharacter><ns2:description>T 59.2%; G 21.7%; A 0.7%</ns2:description><ns2:value>59.191177</ns2:value></ns2:annotationElement><ns2:annotationElement position="2915"><ns2:displayCharacter>C</ns2:displayCharacter><ns2:description>C 80.5%; G 0.7%; T 0.4%</ns2:description><ns2:value>80.51471</ns2:value></ns2:annotationElement><ns2:annotationElement position="2916"><ns2:displayCharacter>A</ns2:displayCharacter><ns2:description>A 58.8%; T 22.1%; C 0.4%</ns2:description><ns2:value>58.82353</ns2:value></ns2:annotationElement><ns2:annotationElement position="2917"><ns2:displayCharacter>T</ns2:displayCharacter><ns2:description>T 59.2%; A 0.4%; C 0.4%; G 0.4%</ns2:description><ns2:value>59.191177</ns2:value></ns2:annotationElement><ns2:annotationElement position="2918"><ns2:displayCharacter>C</ns2:displayCharacter><ns2:description>C 80.5%; A 0.7%; T 0.4%</ns2:description><ns2:value>80.51471</ns2:value></ns2:annotationElement><ns2:annotationElement position="2919"><ns2:displayCharacter>A</ns2:displayCharacter><ns2:description>A 80.5%; C 0.4%; G 0.4%; T 0.4%</ns2:description><ns2:value>80.51471</ns2:value></ns2:annotationElement><ns2:annotationElement position="2920"><ns2:displayCharacter>A</ns2:displayCharacter><ns2:description>A 59.2%; T 21.7%; C 0.4%</ns2:description><ns2:value>59.191177</ns2:value></ns2:annotationElement><ns2:annotationElement position="2921"><ns2:displayCharacter>C</ns2:displayCharacter><ns2:description>C 23.5%; G 0.4%; T 0.4%</ns2:description><ns2:value>23.529411</ns2:value></ns2:annotationElement><ns2:annotationElement position="2922"><ns2:displayCharacter>C</ns2:displayCharacter><ns2:description>C 0.4%</ns2:description><ns2:value>0.36764705</ns2:value></ns2:annotationElement><ns2:annotationElement position="2923"><ns2:displayCharacter>T</ns2:displayCharacter><ns2:description>T 0.4%</ns2:description><ns2:value>0.36764705</ns2:value></ns2:annotationElement><ns2:annotationElement position="2924"><ns2:displayCharacter>G</ns2:displayCharacter><ns2:description>G 0.4%</ns2:description><ns2:value>0.36764705</ns2:value></ns2:annotationElement><ns2:annotationElement position="2925"><ns2:displayCharacter>T</ns2:displayCharacter><ns2:description>T 0.4%</ns2:description><ns2:value>0.36764705</ns2:value></ns2:annotationElement><ns2:annotationElement position="2926"><ns2:displayCharacter>A</ns2:displayCharacter><ns2:description>A 81.3%; G 1.8%; T 0.4%</ns2:description><ns2:value>81.25</ns2:value></ns2:annotationElement><ns2:annotationElement position="2927"><ns2:displayCharacter>C</ns2:displayCharacter><ns2:description>C 59.6%; A 22.1%</ns2:description><ns2:value>59.558823</ns2:value></ns2:annotationElement><ns2:annotationElement position="2928"><ns2:displayCharacter>T</ns2:displayCharacter><ns2:description>T 59.2%; A 22.1%; G 0.4%</ns2:description><ns2:value>59.191177</ns2:value></ns2:annotationElement><ns2:annotationElement position="2929"><ns2:displayCharacter>G</ns2:displayCharacter><ns2:description>G 59.2%; C 22.4%</ns2:description><ns2:value>59.191177</ns2:value></ns2:annotationElement><ns2:annotationElement position="2930"><ns2:displayCharacter>T</ns2:displayCharacter><ns2:description>T 80.9%; C 0.4%; G 0.4%</ns2:description><ns2:value>80.882355</ns2:value></ns2:annotationElement><ns2:annotationElement position="2931"><ns2:displayCharacter>G</ns2:displayCharacter><ns2:description>G 81.6%</ns2:description><ns2:value>81.617645</ns2:value></ns2:annotationElement><ns2:annotationElement position="2932"><ns2:displayCharacter>C</ns2:displayCharacter><ns2:description>C 66.2%; T 16.9%; A 0.4%</ns2:description><ns2:value>66.17647</ns2:value></ns2:annotationElement><ns2:annotationElement position="2933"><ns2:displayCharacter>C</ns2:displayCharacter><ns2:description>C 59.2%; G 22.1%; A 2.2%</ns2:description><ns2:value>59.191177</ns2:value></ns2:annotationElement><ns2:annotationElement position="2934"><ns2:displayCharacter>G</ns2:displayCharacter><ns2:description>G 58.8%; C 24.6%</ns2:description><ns2:value>58.82353</ns2:value></ns2:annotationElement><ns2:annotationElement position="2935"><ns2:displayCharacter>A</ns2:displayCharacter><ns2:description>A 58.8%; C 21.7%; T 2.2%; G 0.7%</ns2:description><ns2:value>58.82353</ns2:value></ns2:annotationElement><ns2:annotationElement position="2936"><ns2:displayCharacter>G</ns2:displayCharacter><ns2:description>G 21.7%; T 1.8%; A 0.4%; C 0.4%</ns2:description><ns2:value>21.691177</ns2:value></ns2:annotationElement><ns2:annotationElement position="2937"><ns2:displayCharacter>A</ns2:displayCharacter><ns2:description>A 21.7%; T 2.2%; G 0.4%</ns2:description><ns2:value>21.691177</ns2:value></ns2:annotationElement><ns2:annotationElement position="2938"><ns2:displayCharacter>T</ns2:displayCharacter><ns2:description>T 83.1%</ns2:description><ns2:value>83.088234</ns2:value></ns2:annotationElement><ns2:annotationElement position="2939"><ns2:displayCharacter>T</ns2:displayCharacter><ns2:description>T 82.7%; A 0.7%</ns2:description><ns2:value>82.72059</ns2:value></ns2:annotationElement><ns2:annotationElement position="2940"><ns2:displayCharacter>A</ns2:displayCharacter><ns2:description>A 80.5%; T 2.6%; C 0.4%</ns2:description><ns2:value>80.51471</ns2:value></ns2:annotationElement><ns2:annotationElement position="2941"><ns2:displayCharacter>C</ns2:displayCharacter><ns2:description>C 80.5%; G 2.6%; T 0.4%</ns2:description><ns2:value>80.51471</ns2:value></ns2:annotationElement><ns2:annotationElement position="2942"><ns2:displayCharacter>G</ns2:displayCharacter><ns2:description>G 82.7%; A 0.4%; C 0.4%</ns2:description><ns2:value>82.72059</ns2:value></ns2:annotationElement><ns2:annotationElement position="2943"><ns2:displayCharacter>T</ns2:displayCharacter><ns2:description>T 83.1%; C 0.4%</ns2:description><ns2:value>83.088234</ns2:value></ns2:annotationElement><ns2:annotationElement position="2944"><ns2:displayCharacter>C</ns2:displayCharacter><ns2:description>C 82.7%; G 0.7%</ns2:description><ns2:value>82.72059</ns2:value></ns2:annotationElement><ns2:annotationElement position="2945"><ns2:displayCharacter>C</ns2:displayCharacter><ns2:description>C 80.9%; A 1.8%; T 0.7%</ns2:description><ns2:value>80.882355</ns2:value></ns2:annotationElement><ns2:annotationElement position="2946"><ns2:displayCharacter>C</ns2:displayCharacter><ns2:description>C 83.1%; T 0.4%</ns2:description><ns2:value>83.088234</ns2:value></ns2:annotationElement><ns2:annotationElement position="2947"><ns2:displayCharacter>T</ns2:displayCharacter><ns2:description>T 80.9%; A 1.8%; C 0.7%</ns2:description><ns2:value>80.882355</ns2:value></ns2:annotationElement><ns2:annotationElement position="2948"><ns2:displayCharacter>G</ns2:displayCharacter><ns2:description>G 83.1%; T 0.4%</ns2:description><ns2:value>83.088234</ns2:value></ns2:annotationElement><ns2:annotationElement position="2949"><ns2:displayCharacter>C</ns2:displayCharacter><ns2:description>C 81.3%; T 1.8%; G 0.4%</ns2:description><ns2:value>81.25</ns2:value></ns2:annotationElement><ns2:annotationElement position="2950"><ns2:displayCharacter>C</ns2:displayCharacter><ns2:description>C 81.6%; A 1.8%</ns2:description><ns2:value>81.617645</ns2:value></ns2:annotationElement><ns2:annotationElement position="2951"><ns2:displayCharacter>A</ns2:displayCharacter><ns2:description>A 82.7%; C 0.4%; T 0.4%</ns2:description><ns2:value>82.72059</ns2:value></ns2:annotationElement><ns2:annotationElement position="2952"><ns2:displayCharacter>T</ns2:displayCharacter><ns2:description>T 81.3%; A 2.2%</ns2:description><ns2:value>81.25</ns2:value></ns2:annotationElement><ns2:annotationElement position="2953"><ns2:displayCharacter>T</ns2:displayCharacter><ns2:description>T 81.6%; A 1.8%</ns2:description><ns2:value>81.617645</ns2:value></ns2:annotationElement><ns2:annotationElement position="2954"><ns2:displayCharacter>T</ns2:displayCharacter><ns2:description>T 83.5%</ns2:description><ns2:value>83.45588</ns2:value></ns2:annotationElement><ns2:annotationElement position="2955"><ns2:displayCharacter>G</ns2:displayCharacter><ns2:description>G 81.3%; T 2.2%</ns2:description><ns2:value>81.25</ns2:value></ns2:annotationElement><ns2:annotationElement position="2956"><ns2:displayCharacter>T</ns2:displayCharacter><ns2:description>T 81.3%; C 1.8%; G 0.4%</ns2:description><ns2:value>81.25</ns2:value></ns2:annotationElement><ns2:annotationElement position="2957"><ns2:displayCharacter>A</ns2:displayCharacter><ns2:description>A 79.8%</ns2:description><ns2:value>79.77941</ns2:value></ns2:annotationElement><ns2:annotationElement position="2958"><ns2:displayCharacter>C</ns2:displayCharacter><ns2:description>C 79.8%</ns2:description><ns2:value>79.77941</ns2:value></ns2:annotationElement><ns2:annotationElement position="2959"><ns2:displayCharacter>A</ns2:displayCharacter><ns2:description>A 77.9%; G 1.8%</ns2:description><ns2:value>77.94118</ns2:value></ns2:annotationElement><ns2:annotationElement position="2960"><ns2:displayCharacter>C</ns2:displayCharacter><ns2:description>C 77.9%; G 1.8%</ns2:description><ns2:value>77.94118</ns2:value></ns2:annotationElement><ns2:annotationElement position="2961"><ns2:displayCharacter>A</ns2:displayCharacter><ns2:description>A 79.8%</ns2:description><ns2:value>79.77941</ns2:value></ns2:annotationElement><ns2:annotationElement position="2962"><ns2:displayCharacter>C</ns2:displayCharacter><ns2:description>C 79.8%</ns2:description><ns2:value>79.77941</ns2:value></ns2:annotationElement><ns2:annotationElement position="2963"><ns2:displayCharacter>C</ns2:displayCharacter><ns2:description>C 77.9%; G 1.8%</ns2:description><ns2:value>77.94118</ns2:value></ns2:annotationElement><ns2:annotationElement position="2964"><ns2:displayCharacter>G</ns2:displayCharacter><ns2:description>G 77.9%; C 1.8%</ns2:description><ns2:value>77.94118</ns2:value></ns2:annotationElement><ns2:annotationElement position="2965"><ns2:displayCharacter>C</ns2:displayCharacter><ns2:description>C 79.8%; T 0.4%</ns2:description><ns2:value>79.77941</ns2:value></ns2:annotationElement><ns2:annotationElement position="2966"><ns2:displayCharacter>C</ns2:displayCharacter><ns2:description>C 79.8%; G 0.4%</ns2:description><ns2:value>79.77941</ns2:value></ns2:annotationElement><ns2:annotationElement position="2967"><ns2:displayCharacter>C</ns2:displayCharacter><ns2:description>C 80.1%</ns2:description><ns2:value>80.14706</ns2:value></ns2:annotationElement><ns2:annotationElement position="2968"><ns2:displayCharacter>G</ns2:displayCharacter><ns2:description>G 77.9%; C 2.2%</ns2:description><ns2:value>77.94118</ns2:value></ns2:annotationElement><ns2:annotationElement position="2969"><ns2:displayCharacter>T</ns2:displayCharacter><ns2:description>T 80.1%</ns2:description><ns2:value>80.14706</ns2:value></ns2:annotationElement><ns2:annotationElement position="2970"><ns2:displayCharacter>C</ns2:displayCharacter><ns2:description>C 79.8%; A 0.4%</ns2:description><ns2:value>79.77941</ns2:value></ns2:annotationElement><ns2:annotationElement position="2971"><ns2:displayCharacter>G</ns2:displayCharacter><ns2:description>G 79.8%; T 0.4%</ns2:description><ns2:value>79.77941</ns2:value></ns2:annotationElement><ns2:annotationElement position="2972"><ns2:displayCharacter>T</ns2:displayCharacter><ns2:description>T 77.6%; C 1.8%; G 0.4%</ns2:description><ns2:value>77.57353</ns2:value></ns2:annotationElement><ns2:annotationElement position="2973"><ns2:displayCharacter>T</ns2:displayCharacter><ns2:description>T 77.9%; A 1.8%</ns2:description><ns2:value>77.94118</ns2:value></ns2:annotationElement><ns2:annotationElement position="2974"><ns2:displayCharacter>G</ns2:displayCharacter><ns2:description>G 77.9%</ns2:description><ns2:value>77.94118</ns2:value></ns2:annotationElement><ns2:annotationElement position="2975"><ns2:displayCharacter>T</ns2:displayCharacter><ns2:description>T 77.9%</ns2:description><ns2:value>77.94118</ns2:value></ns2:annotationElement><ns2:annotationElement position="2976"><ns2:displayCharacter>T</ns2:displayCharacter><ns2:description>T 77.6%; A 0.4%</ns2:description><ns2:value>77.57353</ns2:value></ns2:annotationElement><ns2:annotationElement position="2977"><ns2:displayCharacter>T</ns2:displayCharacter><ns2:description>T 77.9%</ns2:description><ns2:value>77.94118</ns2:value></ns2:annotationElement><ns2:annotationElement position="2978"><ns2:displayCharacter>C</ns2:displayCharacter><ns2:description>C 77.6%; T 0.4%</ns2:description><ns2:value>77.57353</ns2:value></ns2:annotationElement><ns2:annotationElement position="2979"><ns2:displayCharacter>C</ns2:displayCharacter><ns2:description>C 77.6%; A 0.4%</ns2:description><ns2:value>77.57353</ns2:value></ns2:annotationElement><ns2:annotationElement position="2980"><ns2:displayCharacter>G</ns2:displayCharacter><ns2:description>G 77.6%; C 0.4%</ns2:description><ns2:value>77.57353</ns2:value></ns2:annotationElement><ns2:annotationElement position="2981"><ns2:displayCharacter>A</ns2:displayCharacter><ns2:description>A 77.6%; C 0.4%</ns2:description><ns2:value>77.57353</ns2:value></ns2:annotationElement><ns2:annotationElement position="2982"><ns2:displayCharacter>T</ns2:displayCharacter><ns2:description>T 77.6%; G 0.4%</ns2:description><ns2:value>77.57353</ns2:value></ns2:annotationElement><ns2:annotationElement position="2983"><ns2:displayCharacter>G</ns2:displayCharacter><ns2:description>G 77.6%; C 0.4%</ns2:description><ns2:value>77.57353</ns2:value></ns2:annotationElement><ns2:annotationElement position="2984"><ns2:displayCharacter>A</ns2:displayCharacter><ns2:description>A 72.4%; C 5.1%; G 0.4%</ns2:description><ns2:value>72.42647</ns2:value></ns2:annotationElement><ns2:annotationElement position="2985"><ns2:displayCharacter>T</ns2:displayCharacter><ns2:description>T 77.9%</ns2:description><ns2:value>77.94118</ns2:value></ns2:annotationElement><ns2:annotationElement position="2986"><ns2:displayCharacter>G</ns2:displayCharacter><ns2:description>G 77.6%; T 0.4%</ns2:description><ns2:value>77.57353</ns2:value></ns2:annotationElement><ns2:annotationElement position="2987"><ns2:displayCharacter>G</ns2:displayCharacter><ns2:description>G 77.9%</ns2:description><ns2:value>77.94118</ns2:value></ns2:annotationElement><ns2:annotationElement position="2988"><ns2:displayCharacter>T</ns2:displayCharacter><ns2:description>T 74.6%; C 5.1%</ns2:description><ns2:value>74.632355</ns2:value></ns2:annotationElement><ns2:annotationElement position="2989"><ns2:displayCharacter>G</ns2:displayCharacter><ns2:description>G 79.4%; A 0.4%</ns2:description><ns2:value>79.411766</ns2:value></ns2:annotationElement><ns2:annotationElement position="2990"><ns2:displayCharacter>C</ns2:displayCharacter><ns2:description>C 73.2%; G 5.5%; A 1.1%</ns2:description><ns2:value>73.161766</ns2:value></ns2:annotationElement><ns2:annotationElement position="2991"><ns2:displayCharacter>A</ns2:displayCharacter><ns2:description>A 79.4%; T 0.4%</ns2:description><ns2:value>79.411766</ns2:value></ns2:annotationElement><ns2:annotationElement position="2992"><ns2:displayCharacter>A</ns2:displayCharacter><ns2:description>A 77.6%; T 1.8%; C 0.4%</ns2:description><ns2:value>77.57353</ns2:value></ns2:annotationElement><ns2:annotationElement position="2993"><ns2:displayCharacter>T</ns2:displayCharacter><ns2:description>T 77.9%; G 1.8%</ns2:description><ns2:value>77.94118</ns2:value></ns2:annotationElement><ns2:annotationElement position="2994"><ns2:displayCharacter>A</ns2:displayCharacter><ns2:description>A 76.8%; G 1.1%</ns2:description><ns2:value>76.838234</ns2:value></ns2:annotationElement><ns2:annotationElement position="2995"><ns2:displayCharacter>C</ns2:displayCharacter><ns2:description>C 77.9%</ns2:description><ns2:value>77.94118</ns2:value></ns2:annotationElement><ns2:annotationElement position="2996"><ns2:displayCharacter>A</ns2:displayCharacter><ns2:description>A 77.6%; T 0.4%</ns2:description><ns2:value>77.57353</ns2:value></ns2:annotationElement><ns2:annotationElement position="2997"><ns2:displayCharacter>G</ns2:displayCharacter><ns2:description>G 77.9%</ns2:description><ns2:value>77.94118</ns2:value></ns2:annotationElement><ns2:annotationElement position="2998"><ns2:displayCharacter>G</ns2:displayCharacter><ns2:description>G 77.9%</ns2:description><ns2:value>77.94118</ns2:value></ns2:annotationElement><ns2:annotationElement position="2999"><ns2:displayCharacter>T</ns2:displayCharacter><ns2:description>T 77.9%</ns2:description><ns2:value>77.94118</ns2:value></ns2:annotationElement><ns2:annotationElement position="3000"><ns2:displayCharacter>G</ns2:displayCharacter><ns2:description>G 77.6%; T 0.4%</ns2:description><ns2:value>77.57353</ns2:value></ns2:annotationElement><ns2:annotationElement position="3001"><ns2:displayCharacter>A</ns2:displayCharacter><ns2:description>A 77.6%; G 0.4%</ns2:description><ns2:value>77.57353</ns2:value></ns2:annotationElement><ns2:annotationElement position="3002"><ns2:displayCharacter>T</ns2:displayCharacter><ns2:description>T 76.5%; A 1.5%</ns2:description><ns2:value>76.47059</ns2:value></ns2:annotationElement><ns2:annotationElement position="3003"><ns2:displayCharacter>C</ns2:displayCharacter><ns2:description>C 72.4%; T 5.1%; G 0.4%</ns2:description><ns2:value>72.42647</ns2:value></ns2:annotationElement><ns2:annotationElement position="3004"><ns2:displayCharacter>G</ns2:displayCharacter><ns2:description>G 77.6%; T 0.4%</ns2:description><ns2:value>77.57353</ns2:value></ns2:annotationElement><ns2:annotationElement position="3005"><ns2:displayCharacter>G</ns2:displayCharacter><ns2:description>G 77.6%; A 0.4%</ns2:description><ns2:value>77.57353</ns2:value></ns2:annotationElement><ns2:annotationElement position="3006"><ns2:displayCharacter>A</ns2:displayCharacter><ns2:description>A 77.6%; G 0.4%</ns2:description><ns2:value>77.57353</ns2:value></ns2:annotationElement><ns2:annotationElement position="3007"><ns2:displayCharacter>C</ns2:displayCharacter><ns2:description>C 77.2%; G 0.7%</ns2:description><ns2:value>77.20588</ns2:value></ns2:annotationElement><ns2:annotationElement position="3008"><ns2:displayCharacter>A</ns2:displayCharacter><ns2:description>A 65.4%; C 12.1%; T 0.4%</ns2:description><ns2:value>65.44118</ns2:value></ns2:annotationElement><ns2:annotationElement position="3009"><ns2:displayCharacter>G</ns2:displayCharacter><ns2:description>G 77.2%; A 0.4%; C 0.4%</ns2:description><ns2:value>77.20588</ns2:value></ns2:annotationElement><ns2:annotationElement position="3010"><ns2:displayCharacter>T</ns2:displayCharacter><ns2:description>T 72.4%; C 5.1%; A 1.8%; G 0.4%</ns2:description><ns2:value>72.42647</ns2:value></ns2:annotationElement><ns2:annotationElement position="3011"><ns2:displayCharacter>C</ns2:displayCharacter><ns2:description>C 75.7%; T 3.7%; G 0.4%</ns2:description><ns2:value>75.73529</ns2:value></ns2:annotationElement><ns2:annotationElement position="3012"><ns2:displayCharacter>G</ns2:displayCharacter><ns2:description>G 76.1%; A 2.9%; C 0.4%; T 0.4%</ns2:description><ns2:value>76.10294</ns2:value></ns2:annotationElement><ns2:annotationElement position="3013"><ns2:displayCharacter>G</ns2:displayCharacter><ns2:description>G 43.7%; A 27.2%; C 6.6%; T 2.2%</ns2:description><ns2:value>43.75</ns2:value></ns2:annotationElement><ns2:annotationElement position="3014"><ns2:displayCharacter>G</ns2:displayCharacter><ns2:description>G 61.4%; A 7.7%; T 7.0%; C 3.7%</ns2:description><ns2:value>61.39706</ns2:value></ns2:annotationElement><ns2:annotationElement position="3015"><ns2:displayCharacter>T</ns2:displayCharacter><ns2:description>T 54.4%; C 24.6%; G 0.7%</ns2:description><ns2:value>54.411766</ns2:value></ns2:annotationElement><ns2:annotationElement position="3016"><ns2:displayCharacter>C</ns2:displayCharacter><ns2:description>C 0.4%</ns2:description><ns2:value>0.36764705</ns2:value></ns2:annotationElement><ns2:annotationElement position="3017"><ns2:displayCharacter>T</ns2:displayCharacter><ns2:description>T 0.4%</ns2:description><ns2:value>0.36764705</ns2:value></ns2:annotationElement><ns2:annotationElement position="3018"><ns2:displayCharacter>C</ns2:displayCharacter><ns2:description>C 0.4%</ns2:description><ns2:value>0.36764705</ns2:value></ns2:annotationElement><ns2:annotationElement position="3019"><ns2:displayCharacter>G</ns2:displayCharacter><ns2:description>G 0.4%</ns2:description><ns2:value>0.36764705</ns2:value></ns2:annotationElement><ns2:annotationElement position="3020"><ns2:displayCharacter>A</ns2:displayCharacter><ns2:description>A 0.4%</ns2:description><ns2:value>0.36764705</ns2:value></ns2:annotationElement><ns2:annotationElement position="3021"><ns2:displayCharacter>T</ns2:displayCharacter><ns2:description>T 0.4%</ns2:description><ns2:value>0.36764705</ns2:value></ns2:annotationElement><ns2:annotationElement position="3022"><ns2:displayCharacter>G</ns2:displayCharacter><ns2:description>G 0.4%</ns2:description><ns2:value>0.36764705</ns2:value></ns2:annotationElement><ns2:annotationElement position="3023"><ns2:displayCharacter>G</ns2:displayCharacter><ns2:description>G 58.5%; T 21.0%; A 0.4%</ns2:description><ns2:value>58.455883</ns2:value></ns2:annotationElement><ns2:annotationElement position="3024"><ns2:displayCharacter>T</ns2:displayCharacter><ns2:description>T 69.9%; C 9.9%</ns2:description><ns2:value>69.85294</ns2:value></ns2:annotationElement><ns2:annotationElement position="3025"><ns2:displayCharacter>T</ns2:displayCharacter><ns2:description>T 46.3%; C 31.2%; G 2.2%</ns2:description><ns2:value>46.32353</ns2:value></ns2:annotationElement><ns2:annotationElement position="3026"><ns2:displayCharacter>T</ns2:displayCharacter><ns2:description>T 69.9%; A 7.7%; C 1.8%; G 0.4%</ns2:description><ns2:value>69.85294</ns2:value></ns2:annotationElement><ns2:annotationElement position="3027"><ns2:displayCharacter>C</ns2:displayCharacter><ns2:description>C 55.9%; A 22.8%; T 1.1%</ns2:description><ns2:value>55.882355</ns2:value></ns2:annotationElement><ns2:annotationElement position="3028"><ns2:displayCharacter>A</ns2:displayCharacter><ns2:description>A 54.0%; G 6.6%; C 2.2%</ns2:description><ns2:value>54.044117</ns2:value></ns2:annotationElement><ns2:annotationElement position="3029"><ns2:displayCharacter>C</ns2:displayCharacter><ns2:description>C 41.5%; G 15.4%; T 13.2%; A 1.1%</ns2:description><ns2:value>41.544117</ns2:value></ns2:annotationElement><ns2:annotationElement position="3030"><ns2:displayCharacter>T</ns2:displayCharacter><ns2:description>T 43.7%; C 21.3%; G 14.0%; A 0.4%</ns2:description><ns2:value>43.75</ns2:value></ns2:annotationElement><ns2:annotationElement position="3031"><ns2:displayCharacter>C</ns2:displayCharacter><ns2:description>C 32.7%; T 16.9%; G 8.1%; M 0.4%</ns2:description><ns2:value>32.72059</ns2:value></ns2:annotationElement><ns2:annotationElement position="3032"><ns2:displayCharacter>G</ns2:displayCharacter><ns2:description>G 38.2%; C 20.6%; T 20.6%; A 0.4%</ns2:description><ns2:value>38.235294</ns2:value></ns2:annotationElement><ns2:annotationElement position="3033"><ns2:displayCharacter>G</ns2:displayCharacter><ns2:description>G 55.1%; A 17.3%; C 6.6%; T 0.7%</ns2:description><ns2:value>55.14706</ns2:value></ns2:annotationElement><ns2:annotationElement position="3034"><ns2:displayCharacter>C</ns2:displayCharacter><ns2:description>C 36.8%; A 35.3%; G 7.7%</ns2:description><ns2:value>36.764706</ns2:value></ns2:annotationElement><ns2:annotationElement position="3035"><ns2:displayCharacter>C</ns2:displayCharacter><ns2:description>C 70.2%; T 5.1%; G 3.7%; A 0.4%</ns2:description><ns2:value>70.22059</ns2:value></ns2:annotationElement><ns2:annotationElement position="3036"><ns2:displayCharacter>G</ns2:displayCharacter><ns2:description>G 40.1%; C 34.6%; A 3.7%; T 1.1%</ns2:description><ns2:value>40.07353</ns2:value></ns2:annotationElement><ns2:annotationElement position="3037"><ns2:displayCharacter>G</ns2:displayCharacter><ns2:description>G 43.0%; A 34.6%; C 0.4%</ns2:description><ns2:value>43.014706</ns2:value></ns2:annotationElement><ns2:annotationElement position="3038"><ns2:displayCharacter>A</ns2:displayCharacter><ns2:description>A 70.2%; G 7.7%</ns2:description><ns2:value>70.22059</ns2:value></ns2:annotationElement><ns2:annotationElement position="3039"><ns2:displayCharacter>A</ns2:displayCharacter><ns2:description>A 77.9%</ns2:description><ns2:value>77.94118</ns2:value></ns2:annotationElement><ns2:annotationElement position="3040"><ns2:displayCharacter>A</ns2:displayCharacter><ns2:description>A 42.6%; G 0.7%</ns2:description><ns2:value>42.64706</ns2:value></ns2:annotationElement><ns2:annotationElement position="3041"><ns2:displayCharacter>G</ns2:displayCharacter><ns2:description>G 75.7%; C 1.8%; T 0.4%</ns2:description><ns2:value>75.73529</ns2:value></ns2:annotationElement><ns2:annotationElement position="3042"><ns2:displayCharacter>T</ns2:displayCharacter><ns2:description>T 75.4%; C 2.2%; A 0.4%</ns2:description><ns2:value>75.367645</ns2:value></ns2:annotationElement><ns2:annotationElement position="3043"><ns2:displayCharacter>T</ns2:displayCharacter><ns2:description>T 75.7%; G 1.8%; C 0.4%</ns2:description><ns2:value>75.73529</ns2:value></ns2:annotationElement><ns2:annotationElement position="3044"><ns2:displayCharacter>C</ns2:displayCharacter><ns2:description>C 77.9%</ns2:description><ns2:value>77.94118</ns2:value></ns2:annotationElement><ns2:annotationElement position="3045"><ns2:displayCharacter>A</ns2:displayCharacter><ns2:description>A 75.7%; T 2.2%</ns2:description><ns2:value>75.73529</ns2:value></ns2:annotationElement><ns2:annotationElement position="3046"><ns2:displayCharacter>C</ns2:displayCharacter><ns2:description>C 77.9%</ns2:description><ns2:value>77.94118</ns2:value></ns2:annotationElement><ns2:annotationElement position="3047"><ns2:displayCharacter>C</ns2:displayCharacter><ns2:description>C 77.9%</ns2:description><ns2:value>77.94118</ns2:value></ns2:annotationElement><ns2:annotationElement position="3048"><ns2:displayCharacter>G</ns2:displayCharacter><ns2:description>G 75.4%; C 2.2%; T 0.4%</ns2:description><ns2:value>75.367645</ns2:value></ns2:annotationElement><ns2:annotationElement position="3049"><ns2:displayCharacter>A</ns2:displayCharacter><ns2:description>A 75.4%; G 2.2%</ns2:description><ns2:value>75.367645</ns2:value></ns2:annotationElement><ns2:annotationElement position="3050"><ns2:displayCharacter>T</ns2:displayCharacter><ns2:description>T 77.2%; A 0.4%</ns2:description><ns2:value>77.20588</ns2:value></ns2:annotationElement><ns2:annotationElement position="3051"><ns2:displayCharacter>A</ns2:displayCharacter><ns2:description>A 75.0%; G 1.8%; C 0.4%; T 0.4%</ns2:description><ns2:value>75.0</ns2:value></ns2:annotationElement><ns2:annotationElement position="3052"><ns2:displayCharacter>T</ns2:displayCharacter><ns2:description>T 76.5%; A 0.4%; C 0.4%; Y 0.4%</ns2:description><ns2:value>76.47059</ns2:value></ns2:annotationElement><ns2:annotationElement position="3053"><ns2:displayCharacter>T</ns2:displayCharacter><ns2:description>T 76.5%; C 0.4%; G 0.4%</ns2:description><ns2:value>76.47059</ns2:value></ns2:annotationElement><ns2:annotationElement position="3054"><ns2:displayCharacter>T</ns2:displayCharacter><ns2:description>T 63.2%; G 13.6%; A 0.4%</ns2:description><ns2:value>63.235294</ns2:value></ns2:annotationElement><ns2:annotationElement position="3055"><ns2:displayCharacter>C</ns2:displayCharacter><ns2:description>C 77.2%</ns2:description><ns2:value>77.20588</ns2:value></ns2:annotationElement><ns2:annotationElement position="3056"><ns2:displayCharacter>T</ns2:displayCharacter><ns2:description>T 71.7%; C 5.5%</ns2:description><ns2:value>71.69118</ns2:value></ns2:annotationElement><ns2:annotationElement position="3057"><ns2:displayCharacter>T</ns2:displayCharacter><ns2:description>T 76.8%; C 0.4%</ns2:description><ns2:value>76.838234</ns2:value></ns2:annotationElement><ns2:annotationElement position="3058"><ns2:displayCharacter>C</ns2:displayCharacter><ns2:description>C 60.3%; G 1.8%; T 0.4%</ns2:description><ns2:value>60.294117</ns2:value></ns2:annotationElement><ns2:annotationElement position="3059"><ns2:displayCharacter>A</ns2:displayCharacter><ns2:description>A 59.9%; T 2.2%; C 0.4%</ns2:description><ns2:value>59.92647</ns2:value></ns2:annotationElement><ns2:annotationElement position="3060"><ns2:displayCharacter>A</ns2:displayCharacter><ns2:description>A 57.4%; T 5.1%</ns2:description><ns2:value>57.35294</ns2:value></ns2:annotationElement><ns2:annotationElement position="3061"><ns2:displayCharacter>T</ns2:displayCharacter><ns2:description>T 61.8%; G 0.7%</ns2:description><ns2:value>61.764706</ns2:value></ns2:annotationElement><ns2:annotationElement position="3062"><ns2:displayCharacter>A</ns2:displayCharacter><ns2:description>A 59.9%; C 1.8%; G 0.7%</ns2:description><ns2:value>59.92647</ns2:value></ns2:annotationElement><ns2:annotationElement position="3063"><ns2:displayCharacter>G</ns2:displayCharacter><ns2:description>G 59.6%; T 1.8%; A 0.7%</ns2:description><ns2:value>59.558823</ns2:value></ns2:annotationElement><ns2:annotationElement position="3064"><ns2:displayCharacter>A</ns2:displayCharacter><ns2:description>A 59.2%; G 2.2%; T 0.7%</ns2:description><ns2:value>59.191177</ns2:value></ns2:annotationElement><ns2:annotationElement position="3065"><ns2:displayCharacter>G</ns2:displayCharacter><ns2:description>G 59.2%; A 2.9%</ns2:description><ns2:value>59.191177</ns2:value></ns2:annotationElement><ns2:annotationElement position="3066"><ns2:displayCharacter>G</ns2:displayCharacter><ns2:description>G 61.4%; T 0.7%</ns2:description><ns2:value>61.39706</ns2:value></ns2:annotationElement><ns2:annotationElement position="3067"><ns2:displayCharacter>A</ns2:displayCharacter><ns2:description>A 59.2%; T 2.2%; C 0.4%; G 0.4%</ns2:description><ns2:value>59.191177</ns2:value></ns2:annotationElement><ns2:annotationElement position="3068"><ns2:displayCharacter>A</ns2:displayCharacter><ns2:description>A 59.9%; G 2.2%</ns2:description><ns2:value>59.92647</ns2:value></ns2:annotationElement><ns2:annotationElement position="3069"><ns2:displayCharacter>G</ns2:displayCharacter><ns2:description>G 59.9%; T 1.8%; A 0.4%</ns2:description><ns2:value>59.92647</ns2:value></ns2:annotationElement><ns2:annotationElement position="3070"><ns2:displayCharacter>C</ns2:displayCharacter><ns2:description>C 58.8%; G 2.9%</ns2:description><ns2:value>58.82353</ns2:value></ns2:annotationElement><ns2:annotationElement position="3071"><ns2:displayCharacter>A</ns2:displayCharacter><ns2:description>A 41.2%; T 1.8%; C 0.4%; G 0.4%</ns2:description><ns2:value>41.17647</ns2:value></ns2:annotationElement><ns2:annotationElement position="3072"><ns2:displayCharacter>A</ns2:displayCharacter><ns2:description>A 41.2%; T 2.2%; C 0.4%</ns2:description><ns2:value>41.17647</ns2:value></ns2:annotationElement><ns2:annotationElement position="3073"><ns2:displayCharacter>A</ns2:displayCharacter><ns2:description>A 38.6%; C 2.6%</ns2:description><ns2:value>38.60294</ns2:value></ns2:annotationElement><ns2:annotationElement position="3074"><ns2:displayCharacter>A</ns2:displayCharacter><ns2:description>A 40.8%; C 0.4%</ns2:description><ns2:value>40.808823</ns2:value></ns2:annotationElement><ns2:annotationElement position="3075"><ns2:displayCharacter>G</ns2:displayCharacter><ns2:description>G 38.6%; C 2.2%; A 0.4%</ns2:description><ns2:value>38.60294</ns2:value></ns2:annotationElement><ns2:annotationElement position="3076"><ns2:displayCharacter>T</ns2:displayCharacter><ns2:description>T 36.0%; G 2.2%; A 0.7%</ns2:description><ns2:value>36.02941</ns2:value></ns2:annotationElement><ns2:annotationElement position="3077"><ns2:displayCharacter>C</ns2:displayCharacter><ns2:description>C 36.0%; G 2.2%; A 0.4%; T 0.4%</ns2:description><ns2:value>36.02941</ns2:value></ns2:annotationElement><ns2:annotationElement position="3078"><ns2:displayCharacter>G</ns2:displayCharacter><ns2:description>G 33.1%; A 0.7%; C 0.7%</ns2:description><ns2:value>33.088234</ns2:value></ns2:annotationElement><ns2:annotationElement position="3079"><ns2:displayCharacter>T</ns2:displayCharacter><ns2:description>T 30.9%; C 2.2%; A 0.7%; G 0.4%; W 0.4%</ns2:description><ns2:value>30.882353</ns2:value></ns2:annotationElement><ns2:annotationElement position="3080"><ns2:displayCharacter>C</ns2:displayCharacter><ns2:description>C 1.8%; A 0.4%</ns2:description><ns2:value>1.8382353</ns2:value></ns2:annotationElement><ns2:annotationElement position="3081"><ns2:displayCharacter>A</ns2:displayCharacter><ns2:description>A 2.2%</ns2:description><ns2:value>2.2058823</ns2:value></ns2:annotationElement><ns2:annotationElement position="3082"><ns2:displayCharacter>C</ns2:displayCharacter><ns2:description>C 1.8%; A 0.4%</ns2:description><ns2:value>1.8382353</ns2:value></ns2:annotationElement><ns2:annotationElement position="3083"><ns2:displayCharacter>G</ns2:displayCharacter><ns2:description>G 2.2%</ns2:description><ns2:value>2.2058823</ns2:value></ns2:annotationElement><ns2:annotationElement position="3084"><ns2:displayCharacter>A</ns2:displayCharacter><ns2:description>A 2.2%</ns2:description><ns2:value>2.2058823</ns2:value></ns2:annotationElement><ns2:annotationElement position="3085"><ns2:displayCharacter>G</ns2:displayCharacter><ns2:description>G 2.2%</ns2:description><ns2:value>2.2058823</ns2:value></ns2:annotationElement><ns2:annotationElement position="3086"><ns2:displayCharacter>G</ns2:displayCharacter><ns2:description>G 2.2%</ns2:description><ns2:value>2.2058823</ns2:value></ns2:annotationElement><ns2:annotationElement position="3087"><ns2:displayCharacter>G</ns2:displayCharacter><ns2:description>G 1.8%; T 0.4%</ns2:description><ns2:value>1.8382353</ns2:value></ns2:annotationElement><ns2:annotationElement position="3088"><ns2:displayCharacter>C</ns2:displayCharacter><ns2:description>C 2.2%</ns2:description><ns2:value>2.2058823</ns2:value></ns2:annotationElement><ns2:annotationElement position="3089"><ns2:displayCharacter>A</ns2:displayCharacter><ns2:description>A 18.4%; G 1.8%</ns2:description><ns2:value>18.382353</ns2:value></ns2:annotationElement><ns2:annotationElement position="3090"><ns2:displayCharacter>A</ns2:displayCharacter><ns2:description>A 18.0%; T 1.8%; C 0.4%</ns2:description><ns2:value>18.014706</ns2:value></ns2:annotationElement><ns2:annotationElement position="3091"><ns2:displayCharacter>A</ns2:displayCharacter><ns2:description>A 18.0%; G 1.8%; C 0.4%</ns2:description><ns2:value>18.014706</ns2:value></ns2:annotationElement><ns2:annotationElement position="3092"><ns2:displayCharacter>A</ns2:displayCharacter><ns2:description>A 18.4%; G 1.8%</ns2:description><ns2:value>18.382353</ns2:value></ns2:annotationElement><ns2:annotationElement position="3093"><ns2:displayCharacter>G</ns2:displayCharacter><ns2:description>G 19.9%; T 0.4%</ns2:description><ns2:value>19.852942</ns2:value></ns2:annotationElement><ns2:annotationElement position="3094"><ns2:displayCharacter>A</ns2:displayCharacter><ns2:description>A 0.4%</ns2:description><ns2:value>0.36764705</ns2:value></ns2:annotationElement><ns2:annotationElement position="3095"><ns2:displayCharacter>G</ns2:displayCharacter><ns2:description>G 0.4%</ns2:description><ns2:value>0.36764705</ns2:value></ns2:annotationElement><ns2:annotationElement position="3096"><ns2:displayCharacter>A</ns2:displayCharacter><ns2:description>A 0.4%</ns2:description><ns2:value>0.36764705</ns2:value></ns2:annotationElement><ns2:annotationElement position="3097"><ns2:displayCharacter>A</ns2:displayCharacter><ns2:description>A 0.4%</ns2:description><ns2:value>0.36764705</ns2:value></ns2:annotationElement><ns2:annotationElement position="3098"><ns2:displayCharacter>A</ns2:displayCharacter><ns2:description>A 0.4%</ns2:description><ns2:value>0.36764705</ns2:value></ns2:annotationElement><ns2:annotationElement position="3099"><ns2:displayCharacter>A</ns2:displayCharacter><ns2:description>A 0.4%</ns2:description><ns2:value>0.36764705</ns2:value></ns2:annotationElement><ns2:annotationElement position="3100"><ns2:displayCharacter>A</ns2:displayCharacter><ns2:description>A 0.4%</ns2:description><ns2:value>0.36764705</ns2:value></ns2:annotationElement><ns2:annotationElement position="3101"><ns2:displayCharacter>C</ns2:displayCharacter><ns2:description>C 0.4%</ns2:description><ns2:value>0.36764705</ns2:value></ns2:annotationElement><ns2:annotationElement position="3102"><ns2:displayCharacter>A</ns2:displayCharacter><ns2:description>A 0.4%</ns2:description><ns2:value>0.36764705</ns2:value></ns2:annotationElement><ns2:annotationElement position="3103"><ns2:displayCharacter>A</ns2:displayCharacter><ns2:description>A 0.4%</ns2:description><ns2:value>0.36764705</ns2:value></ns2:annotationElement><ns2:annotationElement position="3104"><ns2:displayCharacter>C</ns2:displayCharacter><ns2:description>C 0.4%</ns2:description><ns2:value>0.36764705</ns2:value></ns2:annotationElement><ns2:annotationElement position="3105"><ns2:displayCharacter>A</ns2:displayCharacter><ns2:description>A 0.4%</ns2:description><ns2:value>0.36764705</ns2:value></ns2:annotationElement><ns2:annotationElement position="3106"><ns2:displayCharacter>G</ns2:displayCharacter><ns2:description>G 0.4%</ns2:description><ns2:value>0.36764705</ns2:value></ns2:annotationElement><ns2:annotationElement position="3107"><ns2:displayCharacter>C</ns2:displayCharacter><ns2:description>C 0.4%</ns2:description><ns2:value>0.36764705</ns2:value></ns2:annotationElement><ns2:annotationElement position="3108"><ns2:displayCharacter>C</ns2:displayCharacter><ns2:description>C 0.4%</ns2:description><ns2:value>0.36764705</ns2:value></ns2:annotationElement><ns2:annotationElement position="3109"><ns2:displayCharacter>A</ns2:displayCharacter><ns2:description>A 0.4%</ns2:description><ns2:value>0.36764705</ns2:value></ns2:annotationElement><ns2:annotationElement position="3110"><ns2:displayCharacter>T</ns2:displayCharacter><ns2:description>T 0.4%</ns2:description><ns2:value>0.36764705</ns2:value></ns2:annotationElement><ns2:annotationElement position="3111"><ns2:displayCharacter>T</ns2:displayCharacter><ns2:description>T 0.4%</ns2:description><ns2:value>0.36764705</ns2:value></ns2:annotationElement><ns2:annotationElement position="3112"><ns2:displayCharacter>A</ns2:displayCharacter><ns2:description>A 0.4%</ns2:description><ns2:value>0.36764705</ns2:value></ns2:annotationElement><ns2:annotationElement position="3113"><ns2:displayCharacter>T</ns2:displayCharacter><ns2:description>T 19.9%; C 0.4%</ns2:description><ns2:value>19.852942</ns2:value></ns2:annotationElement><ns2:annotationElement position="3114"><ns2:displayCharacter>C</ns2:displayCharacter><ns2:description>C 19.9%; G 0.4%</ns2:description><ns2:value>19.852942</ns2:value></ns2:annotationElement><ns2:annotationElement position="3115"><ns2:displayCharacter>G</ns2:displayCharacter><ns2:description>G 16.9%; A 1.8%; W 0.4%</ns2:description><ns2:value>16.911764</ns2:value></ns2:annotationElement><ns2:annotationElement position="3116"><ns2:displayCharacter>T</ns2:displayCharacter><ns2:description>T 16.2%; A 2.2%; C 0.4%</ns2:description><ns2:value>16.17647</ns2:value></ns2:annotationElement><ns2:annotationElement position="3117"><ns2:displayCharacter>A</ns2:displayCharacter><ns2:description>A 49.6%; C 1.1%; T 0.4%</ns2:description><ns2:value>49.632355</ns2:value></ns2:annotationElement><ns2:annotationElement position="3118"><ns2:displayCharacter>A</ns2:displayCharacter><ns2:description>A 50.7%; C 0.4%</ns2:description><ns2:value>50.735294</ns2:value></ns2:annotationElement><ns2:annotationElement position="3119"><ns2:displayCharacter>C</ns2:displayCharacter><ns2:description>C 50.0%; A 0.7%; G 0.4%</ns2:description><ns2:value>50.0</ns2:value></ns2:annotationElement><ns2:annotationElement position="3120"><ns2:displayCharacter>A</ns2:displayCharacter><ns2:description>A 49.3%; C 0.7%; G 0.7%; T 0.4%</ns2:description><ns2:value>49.264706</ns2:value></ns2:annotationElement><ns2:annotationElement position="3121"><ns2:displayCharacter>A</ns2:displayCharacter><ns2:description>A 48.2%; C 2.2%; G 0.7%</ns2:description><ns2:value>48.161766</ns2:value></ns2:annotationElement><ns2:annotationElement position="3122"><ns2:displayCharacter>G</ns2:displayCharacter><ns2:description>G 49.6%; A 1.5%</ns2:description><ns2:value>49.632355</ns2:value></ns2:annotationElement><ns2:annotationElement position="3123"><ns2:displayCharacter>G</ns2:displayCharacter><ns2:description>G 48.5%; T 1.8%; A 0.4%; C 0.4%</ns2:description><ns2:value>48.52941</ns2:value></ns2:annotationElement><ns2:annotationElement position="3124"><ns2:displayCharacter>T</ns2:displayCharacter><ns2:description>T 47.8%; C 2.2%; G 0.7%</ns2:description><ns2:value>47.794117</ns2:value></ns2:annotationElement><ns2:annotationElement position="3125"><ns2:displayCharacter>A</ns2:displayCharacter><ns2:description>A 47.8%; C 2.2%; T 0.4%</ns2:description><ns2:value>47.794117</ns2:value></ns2:annotationElement><ns2:annotationElement position="3126"><ns2:displayCharacter>G</ns2:displayCharacter><ns2:description>G 50.0%; C 0.4%</ns2:description><ns2:value>50.0</ns2:value></ns2:annotationElement><ns2:annotationElement position="3127"><ns2:displayCharacter>C</ns2:displayCharacter><ns2:description>C 48.2%; A 2.2%</ns2:description><ns2:value>48.161766</ns2:value></ns2:annotationElement><ns2:annotationElement position="3128"><ns2:displayCharacter>T</ns2:displayCharacter><ns2:description>T 46.0%; G 1.8%; A 0.4%</ns2:description><ns2:value>45.955883</ns2:value></ns2:annotationElement><ns2:annotationElement position="3129"><ns2:displayCharacter>G</ns2:displayCharacter><ns2:description>G 31.2%; A 0.4%</ns2:description><ns2:value>31.25</ns2:value></ns2:annotationElement><ns2:annotationElement position="3130"><ns2:displayCharacter>T</ns2:displayCharacter><ns2:description>T 30.9%; C 0.4%</ns2:description><ns2:value>30.882353</ns2:value></ns2:annotationElement><ns2:annotationElement position="3131"><ns2:displayCharacter>A</ns2:displayCharacter><ns2:description>A 29.0%; G 2.2%</ns2:description><ns2:value>29.044117</ns2:value></ns2:annotationElement><ns2:annotationElement position="3132"><ns2:displayCharacter>G</ns2:displayCharacter><ns2:description>G 30.9%; C 0.4%</ns2:description><ns2:value>30.882353</ns2:value></ns2:annotationElement><ns2:annotationElement position="3133"><ns2:displayCharacter>G</ns2:displayCharacter><ns2:description>G 29.4%; A 1.8%</ns2:description><ns2:value>29.411764</ns2:value></ns2:annotationElement><ns2:annotationElement position="3134"><ns2:displayCharacter>T</ns2:displayCharacter><ns2:description>T 29.4%; C 1.8%</ns2:description><ns2:value>29.411764</ns2:value></ns2:annotationElement><ns2:annotationElement position="3135"><ns2:displayCharacter>G</ns2:displayCharacter><ns2:description>G 31.2%</ns2:description><ns2:value>31.25</ns2:value></ns2:annotationElement><ns2:annotationElement position="3136"><ns2:displayCharacter>A</ns2:displayCharacter><ns2:description>A 29.0%; G 1.8%; C 0.4%</ns2:description><ns2:value>29.044117</ns2:value></ns2:annotationElement><ns2:annotationElement position="3137"><ns2:displayCharacter>A</ns2:displayCharacter><ns2:description>A 29.0%; G 2.2%</ns2:description><ns2:value>29.044117</ns2:value></ns2:annotationElement><ns2:annotationElement position="3138"><ns2:displayCharacter>C</ns2:displayCharacter><ns2:description>C 29.0%; A 2.2%</ns2:description><ns2:value>29.044117</ns2:value></ns2:annotationElement><ns2:annotationElement position="3139"><ns2:displayCharacter>C</ns2:displayCharacter><ns2:description>C 27.9%; G 0.4%</ns2:description><ns2:value>27.941177</ns2:value></ns2:annotationElement><ns2:annotationElement position="3140"><ns2:displayCharacter>T</ns2:displayCharacter><ns2:description>T 27.6%; A 0.4%; G 0.4%</ns2:description><ns2:value>27.57353</ns2:value></ns2:annotationElement><ns2:annotationElement position="3141"><ns2:displayCharacter>G</ns2:displayCharacter><ns2:description>G 27.9%; C 0.4%</ns2:description><ns2:value>27.941177</ns2:value></ns2:annotationElement><ns2:annotationElement position="3142"><ns2:displayCharacter>C</ns2:displayCharacter><ns2:description>C 25.7%; G 1.8%; T 0.4%</ns2:description><ns2:value>25.735294</ns2:value></ns2:annotationElement><ns2:annotationElement position="3143"><ns2:displayCharacter>A</ns2:displayCharacter><ns2:description>A 24.6%; C 2.2%; G 0.7%</ns2:description><ns2:value>24.632353</ns2:value></ns2:annotationElement><ns2:annotationElement position="3144"><ns2:displayCharacter>G</ns2:displayCharacter><ns2:description>G 25.4%; A 2.2%</ns2:description><ns2:value>25.367647</ns2:value></ns2:annotationElement><ns2:annotationElement position="3145"><ns2:displayCharacter>C</ns2:displayCharacter><ns2:description>C 24.3%; A 2.9%; G 0.4%</ns2:description><ns2:value>24.264706</ns2:value></ns2:annotationElement><ns2:annotationElement position="3146"><ns2:displayCharacter>T</ns2:displayCharacter><ns2:description>T 22.1%; G 2.2%; A 1.1%; C 0.4%</ns2:description><ns2:value>22.058823</ns2:value></ns2:annotationElement><ns2:annotationElement position="3147"><ns2:displayCharacter>G</ns2:displayCharacter><ns2:description>G 24.6%; T 0.7%</ns2:description><ns2:value>24.632353</ns2:value></ns2:annotationElement><ns2:annotationElement position="3148"><ns2:displayCharacter>G</ns2:displayCharacter><ns2:description>G 23.5%; C 1.8%</ns2:description><ns2:value>23.529411</ns2:value></ns2:annotationElement><ns2:annotationElement position="3149"><ns2:displayCharacter>A</ns2:displayCharacter><ns2:description>A 24.6%; G 0.4%; T 0.4%</ns2:description><ns2:value>24.632353</ns2:value></ns2:annotationElement><ns2:annotationElement position="3150"><ns2:displayCharacter>T</ns2:displayCharacter><ns2:description>T 22.4%; C 1.8%; A 0.7%</ns2:description><ns2:value>22.42647</ns2:value></ns2:annotationElement><ns2:annotationElement position="3151"><ns2:displayCharacter>C</ns2:displayCharacter><ns2:description>C 21.0%; A 1.8%; G 0.4%; T 0.4%</ns2:description><ns2:value>20.955883</ns2:value></ns2:annotationElement><ns2:annotationElement position="3152"><ns2:displayCharacter>A</ns2:displayCharacter><ns2:description>A 22.1%; C 0.4%</ns2:description><ns2:value>22.058823</ns2:value></ns2:annotationElement><ns2:annotationElement position="3153"><ns2:displayCharacter>T</ns2:displayCharacter><ns2:description>T 11.4%; A 4.8%</ns2:description><ns2:value>11.3970585</ns2:value></ns2:annotationElement><ns2:annotationElement position="3154"><ns2:displayCharacter>T</ns2:displayCharacter><ns2:description>T 11.8%; A 2.6%</ns2:description><ns2:value>11.764706</ns2:value></ns2:annotationElement><ns2:annotationElement position="3155"><ns2:displayCharacter>T</ns2:displayCharacter><ns2:description>T 11.4%; C 2.2%</ns2:description><ns2:value>11.3970585</ns2:value></ns2:annotationElement><ns2:annotationElement position="3156"><ns2:displayCharacter>T</ns2:displayCharacter><ns2:description>T 9.2%</ns2:description><ns2:value>9.191176</ns2:value></ns2:annotationElement><ns2:annotationElement position="3157"><ns2:displayCharacter>C</ns2:displayCharacter><ns2:description>C 7.0%; A 1.8%; T 0.4%</ns2:description><ns2:value>6.9852943</ns2:value></ns2:annotationElement><ns2:annotationElement position="3158"><ns2:displayCharacter>C</ns2:displayCharacter><ns2:description>C 6.6%; T 2.6%</ns2:description><ns2:value>6.617647</ns2:value></ns2:annotationElement><ns2:annotationElement position="3159"><ns2:displayCharacter>G</ns2:displayCharacter><ns2:description>G 8.8%; C 0.4%</ns2:description><ns2:value>8.823529</ns2:value></ns2:annotationElement><ns2:annotationElement position="3160"><ns2:displayCharacter>A</ns2:displayCharacter><ns2:description>A 7.0%; T 2.2%</ns2:description><ns2:value>6.9852943</ns2:value></ns2:annotationElement><ns2:annotationElement position="3161"><ns2:displayCharacter>T</ns2:displayCharacter><ns2:description>T 5.1%; C 2.2%; G 1.8%</ns2:description><ns2:value>5.147059</ns2:value></ns2:annotationElement><ns2:annotationElement position="3162"><ns2:displayCharacter>C</ns2:displayCharacter><ns2:description>C 4.4%; A 2.2%; G 2.2%; T 0.4%</ns2:description><ns2:value>4.4117646</ns2:value></ns2:annotationElement><ns2:annotationElement position="3163"><ns2:displayCharacter>T</ns2:displayCharacter><ns2:description>T 4.8%; C 4.4%</ns2:description><ns2:value>4.779412</ns2:value></ns2:annotationElement><ns2:annotationElement position="3164"><ns2:displayCharacter>C</ns2:displayCharacter><ns2:description>C 5.5%; T 3.7%</ns2:description><ns2:value>5.5147057</ns2:value></ns2:annotationElement><ns2:annotationElement position="3165"><ns2:displayCharacter>C</ns2:displayCharacter><ns2:description>C 6.6%; G 1.1%; T 1.1%; A 0.4%</ns2:description><ns2:value>6.617647</ns2:value></ns2:annotationElement><ns2:annotationElement position="3166"><ns2:displayCharacter>A</ns2:displayCharacter><ns2:description>A 5.5%; T 2.2%; C 1.1%; G 0.4%</ns2:description><ns2:value>5.5147057</ns2:value></ns2:annotationElement><ns2:annotationElement position="3167"><ns2:displayCharacter>T</ns2:displayCharacter><ns2:description>T 4.4%; C 3.7%</ns2:description><ns2:value>4.4117646</ns2:value></ns2:annotationElement><ns2:annotationElement position="3168"><ns2:displayCharacter>A</ns2:displayCharacter><ns2:description>A 4.4%; T 2.6%; C 2.2%</ns2:description><ns2:value>4.4117646</ns2:value></ns2:annotationElement><ns2:annotationElement position="3169"><ns2:displayCharacter>T</ns2:displayCharacter><ns2:description>T 4.4%; A 2.2%; G 1.8%; C 0.7%</ns2:description><ns2:value>4.4117646</ns2:value></ns2:annotationElement><ns2:annotationElement position="3170"><ns2:displayCharacter>C</ns2:displayCharacter><ns2:description>C 4.8%; T 4.4%</ns2:description><ns2:value>4.779412</ns2:value></ns2:annotationElement><ns2:annotationElement position="3171"><ns2:displayCharacter>A</ns2:displayCharacter><ns2:description>A 4.8%; T 4.4%</ns2:description><ns2:value>4.779412</ns2:value></ns2:annotationElement><ns2:annotationElement position="3172"><ns2:displayCharacter>C</ns2:displayCharacter><ns2:description>C 7.0%; T 2.2%</ns2:description><ns2:value>6.9852943</ns2:value></ns2:annotationElement><ns2:annotationElement position="3173"><ns2:displayCharacter>A</ns2:displayCharacter><ns2:description>A 6.6%; C 2.2%; T 0.4%</ns2:description><ns2:value>6.617647</ns2:value></ns2:annotationElement><ns2:annotationElement position="3174"><ns2:displayCharacter>A</ns2:displayCharacter><ns2:description>A 4.0%; G 2.6%; T 2.2%; C 0.4%</ns2:description><ns2:value>4.0441175</ns2:value></ns2:annotationElement><ns2:annotationElement position="3175"><ns2:displayCharacter>C</ns2:displayCharacter><ns2:description>C 4.0%; A 2.6%; G 2.6%</ns2:description><ns2:value>4.0441175</ns2:value></ns2:annotationElement><ns2:annotationElement position="3176"><ns2:displayCharacter>C</ns2:displayCharacter><ns2:description>C 2.9%; T 2.6%; A 2.2%; G 1.5%</ns2:description><ns2:value>2.9411764</ns2:value></ns2:annotationElement><ns2:annotationElement position="3177"><ns2:displayCharacter>A</ns2:displayCharacter><ns2:description>A 4.0%; G 2.9%; T 2.2%</ns2:description><ns2:value>4.0441175</ns2:value></ns2:annotationElement><ns2:annotationElement position="3178"><ns2:displayCharacter>C</ns2:displayCharacter><ns2:description>C 6.3%; A 2.2%; T 0.4%</ns2:description><ns2:value>6.25</ns2:value></ns2:annotationElement><ns2:annotationElement position="3179"><ns2:displayCharacter>G</ns2:displayCharacter><ns2:description>G 8.5%; T 0.4%</ns2:description><ns2:value>8.455882</ns2:value></ns2:annotationElement><ns2:annotationElement position="3180"><ns2:displayCharacter>C</ns2:displayCharacter><ns2:description>C 4.8%; A 2.2%</ns2:description><ns2:value>4.779412</ns2:value></ns2:annotationElement><ns2:annotationElement position="3181"><ns2:displayCharacter>G</ns2:displayCharacter><ns2:description>G 6.6%; T 0.4%</ns2:description><ns2:value>6.617647</ns2:value></ns2:annotationElement><ns2:annotationElement position="3182"><ns2:displayCharacter>C</ns2:displayCharacter><ns2:description>C 6.3%; T 0.7%</ns2:description><ns2:value>6.25</ns2:value></ns2:annotationElement><ns2:annotationElement position="3183"><ns2:displayCharacter>T</ns2:displayCharacter><ns2:description>T 2.6%; A 2.2%; C 2.2%; G 0.4%</ns2:description><ns2:value>2.5735295</ns2:value></ns2:annotationElement><ns2:annotationElement position="3184"><ns2:displayCharacter>T</ns2:displayCharacter><ns2:description>T 3.3%; G 2.6%; C 1.5%</ns2:description><ns2:value>3.3088236</ns2:value></ns2:annotationElement><ns2:annotationElement position="3185"><ns2:displayCharacter>C</ns2:displayCharacter><ns2:description>C 3.3%; A 2.6%</ns2:description><ns2:value>3.3088236</ns2:value></ns2:annotationElement><ns2:annotationElement position="3186"><ns2:displayCharacter>G</ns2:displayCharacter><ns2:description>G 3.3%; T 2.6%</ns2:description><ns2:value>3.3088236</ns2:value></ns2:annotationElement><ns2:annotationElement position="3187"><ns2:displayCharacter>T</ns2:displayCharacter><ns2:description>T 3.3%; C 2.6%</ns2:description><ns2:value>3.3088236</ns2:value></ns2:annotationElement><ns2:annotationElement position="3188"><ns2:displayCharacter>T</ns2:displayCharacter><ns2:description>T 4.8%; C 1.1%</ns2:description><ns2:value>4.779412</ns2:value></ns2:annotationElement><ns2:annotationElement position="3189"><ns2:displayCharacter>T</ns2:displayCharacter><ns2:description>T 2.9%; A 2.2%; G 0.7%</ns2:description><ns2:value>2.9411764</ns2:value></ns2:annotationElement><ns2:annotationElement position="3190"><ns2:displayCharacter>C</ns2:displayCharacter><ns2:description>C 3.3%; T 2.6%</ns2:description><ns2:value>3.3088236</ns2:value></ns2:annotationElement><ns2:annotationElement position="3191"><ns2:displayCharacter>G</ns2:displayCharacter><ns2:description>G 5.9%</ns2:description><ns2:value>5.882353</ns2:value></ns2:annotationElement><ns2:annotationElement position="3192"><ns2:displayCharacter>C</ns2:displayCharacter><ns2:description>C 3.7%; T 2.2%</ns2:description><ns2:value>3.6764705</ns2:value></ns2:annotationElement><ns2:annotationElement position="3193"><ns2:displayCharacter>+</ns2:displayCharacter><ns2:description>G 2.6%; T 2.6%; C 0.7%</ns2:description><ns2:value>2.5735295</ns2:value></ns2:annotationElement><ns2:annotationElement position="3194"><ns2:displayCharacter>C</ns2:displayCharacter><ns2:description>C 5.1%; T 0.7%</ns2:description><ns2:value>5.147059</ns2:value></ns2:annotationElement><ns2:annotationElement position="3195"><ns2:displayCharacter>+</ns2:displayCharacter><ns2:description>A 2.6%; G 2.6%; C 0.7%</ns2:description><ns2:value>2.5735295</ns2:value></ns2:annotationElement><ns2:annotationElement position="3196"><ns2:displayCharacter>C</ns2:displayCharacter><ns2:description>C 2.6%; T 2.2%; G 0.7%</ns2:description><ns2:value>2.5735295</ns2:value></ns2:annotationElement><ns2:annotationElement position="3197"><ns2:displayCharacter>G</ns2:displayCharacter><ns2:description>G 4.8%; C 0.7%</ns2:description><ns2:value>4.779412</ns2:value></ns2:annotationElement><ns2:annotationElement position="3198"><ns2:displayCharacter>C</ns2:displayCharacter><ns2:description>C 3.3%; T 2.2%</ns2:description><ns2:value>3.3088236</ns2:value></ns2:annotationElement><ns2:annotationElement position="3199"><ns2:displayCharacter>G</ns2:displayCharacter><ns2:description>G 3.3%; A 2.2%</ns2:description><ns2:value>3.3088236</ns2:value></ns2:annotationElement><ns2:annotationElement position="3200"><ns2:displayCharacter>C</ns2:displayCharacter><ns2:description>C 3.3%; T 2.2%</ns2:description><ns2:value>3.3088236</ns2:value></ns2:annotationElement><ns2:annotationElement position="3201"><ns2:displayCharacter>C</ns2:displayCharacter><ns2:description>C 3.3%; A 2.2%</ns2:description><ns2:value>3.3088236</ns2:value></ns2:annotationElement><ns2:annotationElement position="3202"><ns2:displayCharacter>G</ns2:displayCharacter><ns2:description>G 4.8%; A 2.2%</ns2:description><ns2:value>4.779412</ns2:value></ns2:annotationElement><ns2:annotationElement position="3203"><ns2:displayCharacter>A</ns2:displayCharacter><ns2:description>A 4.4%; T 1.5%; C 0.7%</ns2:description><ns2:value>4.4117646</ns2:value></ns2:annotationElement><ns2:annotationElement position="3204"><ns2:displayCharacter>A</ns2:displayCharacter><ns2:description>A 3.3%; T 2.2%; C 1.5%</ns2:description><ns2:value>3.3088236</ns2:value></ns2:annotationElement><ns2:annotationElement position="3205"><ns2:displayCharacter>T</ns2:displayCharacter><ns2:description>T 3.7%; A 3.3%</ns2:description><ns2:value>3.6764705</ns2:value></ns2:annotationElement><ns2:annotationElement position="3206"><ns2:displayCharacter>A</ns2:displayCharacter><ns2:description>A 2.6%; C 2.2%; G 2.2%</ns2:description><ns2:value>2.5735295</ns2:value></ns2:annotationElement><ns2:annotationElement position="3207"><ns2:displayCharacter>A</ns2:displayCharacter><ns2:description>A 4.8%; C 3.7%</ns2:description><ns2:value>4.779412</ns2:value></ns2:annotationElement><ns2:annotationElement position="3208"><ns2:displayCharacter>A</ns2:displayCharacter><ns2:description>A 4.8%; C 1.5%; G 1.5%</ns2:description><ns2:value>4.779412</ns2:value></ns2:annotationElement><ns2:annotationElement position="3209"><ns2:displayCharacter>C</ns2:displayCharacter><ns2:description>C 4.0%; G 2.6%; A 1.1%</ns2:description><ns2:value>4.0441175</ns2:value></ns2:annotationElement><ns2:annotationElement position="3210"><ns2:displayCharacter>A</ns2:displayCharacter><ns2:description>A 3.7%; C 2.6%; G 2.6%</ns2:description><ns2:value>3.6764705</ns2:value></ns2:annotationElement><ns2:annotationElement position="3211"><ns2:displayCharacter>C</ns2:displayCharacter><ns2:description>C 3.3%; G 2.9%; A 1.8%</ns2:description><ns2:value>3.3088236</ns2:value></ns2:annotationElement><ns2:annotationElement position="3212"><ns2:displayCharacter>T</ns2:displayCharacter><ns2:description>T 4.0%; A 2.6%; C 2.2%</ns2:description><ns2:value>4.0441175</ns2:value></ns2:annotationElement><ns2:annotationElement position="3213"><ns2:displayCharacter>A</ns2:displayCharacter><ns2:description>A 5.1%; T 3.7%</ns2:description><ns2:value>5.147059</ns2:value></ns2:annotationElement><ns2:annotationElement position="3214"><ns2:displayCharacter>T</ns2:displayCharacter><ns2:description>T 4.8%; C 2.2%; A 1.8%</ns2:description><ns2:value>4.779412</ns2:value></ns2:annotationElement><ns2:annotationElement position="3215"><ns2:displayCharacter>G</ns2:displayCharacter><ns2:description>G 2.2%; A 1.8%</ns2:description><ns2:value>2.2058823</ns2:value></ns2:annotationElement><ns2:annotationElement position="3216"><ns2:displayCharacter>C</ns2:displayCharacter><ns2:description>C 2.2%; A 1.8%</ns2:description><ns2:value>2.2058823</ns2:value></ns2:annotationElement><ns2:annotationElement position="3217"><ns2:displayCharacter>A</ns2:displayCharacter><ns2:description>A 2.2%; C 1.8%</ns2:description><ns2:value>2.2058823</ns2:value></ns2:annotationElement><ns2:annotationElement position="3218"><ns2:displayCharacter>A</ns2:displayCharacter><ns2:description>A 4.0%</ns2:description><ns2:value>4.0441175</ns2:value></ns2:annotationElement><ns2:annotationElement position="3219"><ns2:displayCharacter>C</ns2:displayCharacter><ns2:description>C 2.2%; G 1.8%</ns2:description><ns2:value>2.2058823</ns2:value></ns2:annotationElement><ns2:annotationElement position="3220"><ns2:displayCharacter>C</ns2:displayCharacter><ns2:description>C 6.3%; G 1.5%; A 1.1%</ns2:description><ns2:value>6.25</ns2:value></ns2:annotationElement><ns2:annotationElement position="3221"><ns2:displayCharacter>A</ns2:displayCharacter><ns2:description>A 6.6%; G 2.2%</ns2:description><ns2:value>6.617647</ns2:value></ns2:annotationElement><ns2:annotationElement position="3222"><ns2:displayCharacter>A</ns2:displayCharacter><ns2:description>A 5.9%; G 2.9%</ns2:description><ns2:value>5.882353</ns2:value></ns2:annotationElement><ns2:annotationElement position="3223"><ns2:displayCharacter>G</ns2:displayCharacter><ns2:description>G 4.8%; A 2.2%; C 1.8%</ns2:description><ns2:value>4.779412</ns2:value></ns2:annotationElement><ns2:annotationElement position="3224"><ns2:displayCharacter>A</ns2:displayCharacter><ns2:description>A 6.6%; G 2.2%</ns2:description><ns2:value>6.617647</ns2:value></ns2:annotationElement><ns2:annotationElement position="3225"><ns2:displayCharacter>+</ns2:displayCharacter><ns2:description>A 2.2%; C 2.2%; G 1.8%</ns2:description><ns2:value>2.2058823</ns2:value></ns2:annotationElement><ns2:annotationElement position="3226"><ns2:displayCharacter>+</ns2:displayCharacter><ns2:description>G 2.2%; T 2.2%; C 1.8%</ns2:description><ns2:value>2.2058823</ns2:value></ns2:annotationElement><ns2:annotationElement position="3227"><ns2:displayCharacter>A</ns2:displayCharacter><ns2:description>A 4.0%; G 2.2%</ns2:description><ns2:value>4.0441175</ns2:value></ns2:annotationElement><ns2:annotationElement position="3228"><ns2:displayCharacter>T</ns2:displayCharacter><ns2:description>T 4.0%; G 2.2%</ns2:description><ns2:value>4.0441175</ns2:value></ns2:annotationElement><ns2:annotationElement position="3229"><ns2:displayCharacter>A</ns2:displayCharacter><ns2:description>A 4.4%; T 1.8%</ns2:description><ns2:value>4.4117646</ns2:value></ns2:annotationElement><ns2:annotationElement position="3230"><ns2:displayCharacter>C</ns2:displayCharacter><ns2:description>C 4.4%; A 1.8%</ns2:description><ns2:value>4.4117646</ns2:value></ns2:annotationElement><ns2:annotationElement position="3231"><ns2:displayCharacter>A</ns2:displayCharacter><ns2:description>A 5.9%; G 0.4%</ns2:description><ns2:value>5.882353</ns2:value></ns2:annotationElement><ns2:annotationElement position="3232"><ns2:displayCharacter>T</ns2:displayCharacter><ns2:description>T 4.0%; C 2.6%; G 2.2%</ns2:description><ns2:value>4.0441175</ns2:value></ns2:annotationElement><ns2:annotationElement position="3233"><ns2:displayCharacter>A</ns2:displayCharacter><ns2:description>A 6.6%; C 2.2%</ns2:description><ns2:value>6.617647</ns2:value></ns2:annotationElement><ns2:annotationElement position="3234"><ns2:displayCharacter>T</ns2:displayCharacter><ns2:description>T 4.0%; G 2.6%; A 2.2%</ns2:description><ns2:value>4.0441175</ns2:value></ns2:annotationElement><ns2:annotationElement position="3235"><ns2:displayCharacter>A</ns2:displayCharacter><ns2:description>A 6.3%; T 2.6%</ns2:description><ns2:value>6.25</ns2:value></ns2:annotationElement><ns2:annotationElement position="3236"><ns2:displayCharacter>G</ns2:displayCharacter><ns2:description>G 3.3%; T 2.2%; C 1.8%; A 1.5%</ns2:description><ns2:value>3.3088236</ns2:value></ns2:annotationElement><ns2:annotationElement position="3237"><ns2:displayCharacter>C</ns2:displayCharacter><ns2:description>C 4.8%; G 2.2%</ns2:description><ns2:value>4.779412</ns2:value></ns2:annotationElement><ns2:annotationElement position="3238"><ns2:displayCharacter>C</ns2:displayCharacter><ns2:description>C 4.8%; T 2.2%</ns2:description><ns2:value>4.779412</ns2:value></ns2:annotationElement><ns2:annotationElement position="3239"><ns2:displayCharacter>G</ns2:displayCharacter><ns2:description>G 2.6%; A 2.2%; T 2.2%</ns2:description><ns2:value>2.5735295</ns2:value></ns2:annotationElement><ns2:annotationElement position="3240"><ns2:displayCharacter>C</ns2:displayCharacter><ns2:description>C 4.8%; T 2.2%</ns2:description><ns2:value>4.779412</ns2:value></ns2:annotationElement><ns2:annotationElement position="3241"><ns2:displayCharacter>T</ns2:displayCharacter><ns2:description>T 2.2%</ns2:description><ns2:value>2.2058823</ns2:value></ns2:annotationElement><ns2:annotationElement position="3242"><ns2:displayCharacter>A</ns2:displayCharacter><ns2:description>A 2.2%</ns2:description><ns2:value>2.2058823</ns2:value></ns2:annotationElement><ns2:annotationElement position="3243"><ns2:displayCharacter>C</ns2:displayCharacter><ns2:description>C 2.2%</ns2:description><ns2:value>2.2058823</ns2:value></ns2:annotationElement><ns2:annotationElement position="3244"><ns2:displayCharacter>G</ns2:displayCharacter><ns2:description>G 4.0%; T 2.6%; A 2.2%</ns2:description><ns2:value>4.0441175</ns2:value></ns2:annotationElement><ns2:annotationElement position="3245"><ns2:displayCharacter>C</ns2:displayCharacter><ns2:description>C 6.6%; T 2.2%</ns2:description><ns2:value>6.617647</ns2:value></ns2:annotationElement><ns2:annotationElement position="3246"><ns2:displayCharacter>G</ns2:displayCharacter><ns2:description>G 4.8%; A 2.2%; T 1.8%</ns2:description><ns2:value>4.779412</ns2:value></ns2:annotationElement><ns2:annotationElement position="3247"><ns2:displayCharacter>T</ns2:displayCharacter><ns2:description>T 4.0%; A 2.6%; G 2.2%</ns2:description><ns2:value>4.0441175</ns2:value></ns2:annotationElement><ns2:annotationElement position="3248"><ns2:displayCharacter>C</ns2:displayCharacter><ns2:description>C 4.8%; A 2.2%; T 1.8%</ns2:description><ns2:value>4.779412</ns2:value></ns2:annotationElement><ns2:annotationElement position="3249"><ns2:displayCharacter>T</ns2:displayCharacter><ns2:description>T 6.6%; C 2.6%</ns2:description><ns2:value>6.617647</ns2:value></ns2:annotationElement><ns2:annotationElement position="3250"><ns2:displayCharacter>G</ns2:displayCharacter><ns2:description>G 6.6%; A 2.6%</ns2:description><ns2:value>6.617647</ns2:value></ns2:annotationElement><ns2:annotationElement position="3251"><ns2:displayCharacter>+</ns2:displayCharacter><ns2:description>A 2.6%; C 2.6%; T 2.2%; G 1.8%</ns2:description><ns2:value>2.5735295</ns2:value></ns2:annotationElement><ns2:annotationElement position="3252"><ns2:displayCharacter>G</ns2:displayCharacter><ns2:description>G 4.8%; C 2.2%; A 1.8%; T 0.4%</ns2:description><ns2:value>4.779412</ns2:value></ns2:annotationElement><ns2:annotationElement position="3253"><ns2:displayCharacter>G</ns2:displayCharacter><ns2:description>G 4.4%; C 2.9%; T 1.8%</ns2:description><ns2:value>4.4117646</ns2:value></ns2:annotationElement><ns2:annotationElement position="3254"><ns2:displayCharacter>C</ns2:displayCharacter><ns2:description>C 6.6%; T 2.6%</ns2:description><ns2:value>6.617647</ns2:value></ns2:annotationElement><ns2:annotationElement position="3255"><ns2:displayCharacter>T</ns2:displayCharacter><ns2:description>T 6.6%; G 2.6%</ns2:description><ns2:value>6.617647</ns2:value></ns2:annotationElement><ns2:annotationElement position="3256"><ns2:displayCharacter>C</ns2:displayCharacter><ns2:description>C 7.4%; G 1.8%</ns2:description><ns2:value>7.352941</ns2:value></ns2:annotationElement><ns2:annotationElement position="3257"><ns2:displayCharacter>G</ns2:displayCharacter><ns2:description>G 4.4%; A 2.6%; T 2.2%</ns2:description><ns2:value>4.4117646</ns2:value></ns2:annotationElement><ns2:annotationElement position="3258"><ns2:displayCharacter>A</ns2:displayCharacter><ns2:description>A 6.3%; G 2.6%; C 0.4%</ns2:description><ns2:value>6.25</ns2:value></ns2:annotationElement><ns2:annotationElement position="3259"><ns2:displayCharacter>G</ns2:displayCharacter><ns2:description>G 2.9%; C 2.2%; T 2.2%; A 1.8%</ns2:description><ns2:value>2.9411764</ns2:value></ns2:annotationElement><ns2:annotationElement position="3260"><ns2:displayCharacter>C</ns2:displayCharacter><ns2:description>C 5.1%; A 2.2%; T 1.8%</ns2:description><ns2:value>5.147059</ns2:value></ns2:annotationElement><ns2:annotationElement position="3261"><ns2:displayCharacter>T</ns2:displayCharacter><ns2:description>T 4.0%; A 3.3%; G 1.1%; C 0.7%</ns2:description><ns2:value>4.0441175</ns2:value></ns2:annotationElement><ns2:annotationElement position="3262"><ns2:displayCharacter>C</ns2:displayCharacter><ns2:description>C 4.0%; G 2.2%; A 1.8%; T 1.1%</ns2:description><ns2:value>4.0441175</ns2:value></ns2:annotationElement><ns2:annotationElement position="3263"><ns2:displayCharacter>C</ns2:displayCharacter><ns2:description>C 4.0%; A 2.6%; G 2.6%</ns2:description><ns2:value>4.0441175</ns2:value></ns2:annotationElement><ns2:annotationElement position="3264"><ns2:displayCharacter>C</ns2:displayCharacter><ns2:description>C 6.6%; T 2.6%</ns2:description><ns2:value>6.617647</ns2:value></ns2:annotationElement><ns2:annotationElement position="3265"><ns2:displayCharacter>G</ns2:displayCharacter><ns2:description>G 7.0%; C 2.2%</ns2:description><ns2:value>6.9852943</ns2:value></ns2:annotationElement><ns2:annotationElement position="3266"><ns2:displayCharacter>G</ns2:displayCharacter><ns2:description>G 2.6%; T 2.2%; C 1.8%; A 0.7%</ns2:description><ns2:value>2.5735295</ns2:value></ns2:annotationElement><ns2:annotationElement position="3267"><ns2:displayCharacter>C</ns2:displayCharacter><ns2:description>C 4.8%; T 2.6%</ns2:description><ns2:value>4.779412</ns2:value></ns2:annotationElement><ns2:annotationElement position="3268"><ns2:displayCharacter>T</ns2:displayCharacter><ns2:description>T 4.8%; G 2.6%</ns2:description><ns2:value>4.779412</ns2:value></ns2:annotationElement><ns2:annotationElement position="3269"><ns2:displayCharacter>G</ns2:displayCharacter><ns2:description>G 4.8%; C 2.2%; T 0.4%</ns2:description><ns2:value>4.779412</ns2:value></ns2:annotationElement><ns2:annotationElement position="3270"><ns2:displayCharacter>+</ns2:displayCharacter><ns2:description>C 2.6%; G 2.6%; A 2.2%</ns2:description><ns2:value>2.5735295</ns2:value></ns2:annotationElement><ns2:annotationElement position="3271"><ns2:displayCharacter>C</ns2:displayCharacter><ns2:description>C 4.4%; G 2.6%; T 0.4%</ns2:description><ns2:value>4.4117646</ns2:value></ns2:annotationElement><ns2:annotationElement position="3272"><ns2:displayCharacter>+</ns2:displayCharacter><ns2:description>C 2.6%; G 2.6%; A 2.2%</ns2:description><ns2:value>2.5735295</ns2:value></ns2:annotationElement><ns2:annotationElement position="3273"><ns2:displayCharacter>T</ns2:displayCharacter><ns2:description>T 5.1%; C 4.0%</ns2:description><ns2:value>5.147059</ns2:value></ns2:annotationElement><ns2:annotationElement position="3274"><ns2:displayCharacter>G</ns2:displayCharacter><ns2:description>G 4.4%; C 2.6%; A 2.2%</ns2:description><ns2:value>4.4117646</ns2:value></ns2:annotationElement><ns2:annotationElement position="3275"><ns2:displayCharacter>G</ns2:displayCharacter><ns2:description>G 8.8%; A 0.4%</ns2:description><ns2:value>8.823529</ns2:value></ns2:annotationElement><ns2:annotationElement position="3276"><ns2:displayCharacter>G</ns2:displayCharacter><ns2:description>G 9.2%</ns2:description><ns2:value>9.191176</ns2:value></ns2:annotationElement><ns2:annotationElement position="3277"><ns2:displayCharacter>T</ns2:displayCharacter><ns2:description>T 6.6%; G 0.4%</ns2:description><ns2:value>6.617647</ns2:value></ns2:annotationElement><ns2:annotationElement position="3278"><ns2:displayCharacter>G</ns2:displayCharacter><ns2:description>G 6.6%; A 2.2%; T 0.4%</ns2:description><ns2:value>6.617647</ns2:value></ns2:annotationElement><ns2:annotationElement position="3279"><ns2:displayCharacter>G</ns2:displayCharacter><ns2:description>G 7.4%; C 1.8%</ns2:description><ns2:value>7.352941</ns2:value></ns2:annotationElement><ns2:annotationElement position="3280"><ns2:displayCharacter>T</ns2:displayCharacter><ns2:description>T 4.8%; A 4.4%</ns2:description><ns2:value>4.779412</ns2:value></ns2:annotationElement><ns2:annotationElement position="3281"><ns2:displayCharacter>G</ns2:displayCharacter><ns2:description>G 7.0%; T 2.2%</ns2:description><ns2:value>6.9852943</ns2:value></ns2:annotationElement><ns2:annotationElement position="3282"><ns2:displayCharacter>C</ns2:displayCharacter><ns2:description>C 4.8%; G 4.0%; T 0.4%</ns2:description><ns2:value>4.779412</ns2:value></ns2:annotationElement><ns2:annotationElement position="3283"><ns2:displayCharacter>A</ns2:displayCharacter><ns2:description>A 7.4%; C 1.8%</ns2:description><ns2:value>7.352941</ns2:value></ns2:annotationElement><ns2:annotationElement position="3284"><ns2:displayCharacter>C</ns2:displayCharacter><ns2:description>C 4.8%; G 2.6%; A 1.8%</ns2:description><ns2:value>4.779412</ns2:value></ns2:annotationElement><ns2:annotationElement position="3285"><ns2:displayCharacter>G</ns2:displayCharacter><ns2:description>G 7.4%; C 1.8%</ns2:description><ns2:value>7.352941</ns2:value></ns2:annotationElement><ns2:annotationElement position="3286"><ns2:displayCharacter>G</ns2:displayCharacter><ns2:description>G 7.4%; C 1.8%</ns2:description><ns2:value>7.352941</ns2:value></ns2:annotationElement><ns2:annotationElement position="3287"><ns2:displayCharacter>C</ns2:displayCharacter><ns2:description>C 4.8%; A 4.0%; T 0.4%</ns2:description><ns2:value>4.779412</ns2:value></ns2:annotationElement><ns2:annotationElement position="3288"><ns2:displayCharacter>C</ns2:displayCharacter><ns2:description>C 4.8%; G 2.2%; T 2.2%</ns2:description><ns2:value>4.779412</ns2:value></ns2:annotationElement><ns2:annotationElement position="3289"><ns2:displayCharacter>C</ns2:displayCharacter><ns2:description>C 4.8%; G 2.2%; A 1.8%; T 0.4%</ns2:description><ns2:value>4.779412</ns2:value></ns2:annotationElement><ns2:annotationElement position="3290"><ns2:displayCharacter>C</ns2:displayCharacter><ns2:description>C 3.7%; A 2.6%; G 2.6%; T 0.4%</ns2:description><ns2:value>3.6764705</ns2:value></ns2:annotationElement><ns2:annotationElement position="3291"><ns2:displayCharacter>C</ns2:displayCharacter><ns2:description>C 4.8%; T 4.4%</ns2:description><ns2:value>4.779412</ns2:value></ns2:annotationElement><ns2:annotationElement position="3292"><ns2:displayCharacter>A</ns2:displayCharacter><ns2:description>A 7.0%</ns2:description><ns2:value>6.9852943</ns2:value></ns2:annotationElement><ns2:annotationElement position="3293"><ns2:displayCharacter>C</ns2:displayCharacter><ns2:description>C 4.8%; T 2.2%</ns2:description><ns2:value>4.779412</ns2:value></ns2:annotationElement><ns2:annotationElement position="3294"><ns2:displayCharacter>A</ns2:displayCharacter><ns2:description>A 7.0%; G 0.4%</ns2:description><ns2:value>6.9852943</ns2:value></ns2:annotationElement><ns2:annotationElement position="3295"><ns2:displayCharacter>A</ns2:displayCharacter><ns2:description>A 4.8%; C 1.5%; T 1.1%</ns2:description><ns2:value>4.779412</ns2:value></ns2:annotationElement><ns2:annotationElement position="3296"><ns2:displayCharacter>C</ns2:displayCharacter><ns2:description>C 4.8%; A 2.2%; T 1.8%; G 0.4%</ns2:description><ns2:value>4.779412</ns2:value></ns2:annotationElement><ns2:annotationElement position="3297"><ns2:displayCharacter>G</ns2:displayCharacter><ns2:description>G 7.0%; T 2.2%</ns2:description><ns2:value>6.9852943</ns2:value></ns2:annotationElement><ns2:annotationElement position="3298"><ns2:displayCharacter>T</ns2:displayCharacter><ns2:description>T 7.0%; A 2.2%</ns2:description><ns2:value>6.9852943</ns2:value></ns2:annotationElement><ns2:annotationElement position="3299"><ns2:displayCharacter>G</ns2:displayCharacter><ns2:description>G 7.4%; C 1.8%</ns2:description><ns2:value>7.352941</ns2:value></ns2:annotationElement><ns2:annotationElement position="3300"><ns2:displayCharacter>T</ns2:displayCharacter><ns2:description>T 7.4%; C 1.8%</ns2:description><ns2:value>7.352941</ns2:value></ns2:annotationElement><ns2:annotationElement position="3301"><ns2:displayCharacter>C</ns2:displayCharacter><ns2:description>C 4.8%; T 4.4%</ns2:description><ns2:value>4.779412</ns2:value></ns2:annotationElement><ns2:annotationElement position="3302"><ns2:displayCharacter>G</ns2:displayCharacter><ns2:description>G 5.1%; C 4.0%</ns2:description><ns2:value>5.147059</ns2:value></ns2:annotationElement><ns2:annotationElement position="3303"><ns2:displayCharacter>C</ns2:displayCharacter><ns2:description>C 6.6%; T 2.6%</ns2:description><ns2:value>6.617647</ns2:value></ns2:annotationElement><ns2:annotationElement position="3304"><ns2:displayCharacter>G</ns2:displayCharacter><ns2:description>G 7.4%; A 1.8%</ns2:description><ns2:value>7.352941</ns2:value></ns2:annotationElement><ns2:annotationElement position="3305"><ns2:displayCharacter>A</ns2:displayCharacter><ns2:description>A 5.9%; T 2.6%; G 0.7%</ns2:description><ns2:value>5.882353</ns2:value></ns2:annotationElement><ns2:annotationElement position="3306"><ns2:displayCharacter>T</ns2:displayCharacter><ns2:description>T 8.8%; A 0.4%</ns2:description><ns2:value>8.823529</ns2:value></ns2:annotationElement><ns2:annotationElement position="3307"><ns2:displayCharacter>G</ns2:displayCharacter><ns2:description>G 5.1%; A 2.2%; T 1.8%</ns2:description><ns2:value>5.147059</ns2:value></ns2:annotationElement><ns2:annotationElement position="3308"><ns2:displayCharacter>G</ns2:displayCharacter><ns2:description>G 6.6%; T 2.6%</ns2:description><ns2:value>6.617647</ns2:value></ns2:annotationElement><ns2:annotationElement position="3309"><ns2:displayCharacter>T</ns2:displayCharacter><ns2:description>T 4.4%</ns2:description><ns2:value>4.4117646</ns2:value></ns2:annotationElement><ns2:annotationElement position="3310"><ns2:displayCharacter>T</ns2:displayCharacter><ns2:description>T 4.0%; A 0.4%</ns2:description><ns2:value>4.0441175</ns2:value></ns2:annotationElement><ns2:annotationElement position="3311"><ns2:displayCharacter>T</ns2:displayCharacter><ns2:description>T 2.6%; A 1.8%</ns2:description><ns2:value>2.5735295</ns2:value></ns2:annotationElement><ns2:annotationElement position="3312"><ns2:displayCharacter>C</ns2:displayCharacter><ns2:description>C 4.0%; G 0.4%</ns2:description><ns2:value>4.0441175</ns2:value></ns2:annotationElement><ns2:annotationElement position="3313"><ns2:displayCharacter>T</ns2:displayCharacter><ns2:description>T 4.4%</ns2:description><ns2:value>4.4117646</ns2:value></ns2:annotationElement><ns2:annotationElement position="3314"><ns2:displayCharacter>A</ns2:displayCharacter><ns2:description>A 2.6%; C 1.8%</ns2:description><ns2:value>2.5735295</ns2:value></ns2:annotationElement><ns2:annotationElement position="3315"><ns2:displayCharacter>T</ns2:displayCharacter><ns2:description>T 2.2%; G 1.8%; A 0.4%</ns2:description><ns2:value>2.2058823</ns2:value></ns2:annotationElement><ns2:annotationElement position="3316"><ns2:displayCharacter>+</ns2:displayCharacter><ns2:description>A 1.8%; C 1.8%; T 0.7%</ns2:description><ns2:value>1.8382353</ns2:value></ns2:annotationElement><ns2:annotationElement position="3317"><ns2:displayCharacter>A</ns2:displayCharacter><ns2:description>A 2.6%; T 1.8%</ns2:description><ns2:value>2.5735295</ns2:value></ns2:annotationElement><ns2:annotationElement position="3318"><ns2:displayCharacter>A</ns2:displayCharacter><ns2:description>A 7.0%; T 2.2%</ns2:description><ns2:value>6.9852943</ns2:value></ns2:annotationElement><ns2:annotationElement position="3319"><ns2:displayCharacter>T</ns2:displayCharacter><ns2:description>T 7.0%; G 2.2%</ns2:description><ns2:value>6.9852943</ns2:value></ns2:annotationElement><ns2:annotationElement position="3320"><ns2:displayCharacter>G</ns2:displayCharacter><ns2:description>G 4.8%; T 4.4%</ns2:description><ns2:value>4.779412</ns2:value></ns2:annotationElement><ns2:annotationElement position="3321"><ns2:displayCharacter>A</ns2:displayCharacter><ns2:description>A 7.0%; G 2.2%</ns2:description><ns2:value>6.9852943</ns2:value></ns2:annotationElement><ns2:annotationElement position="3322"><ns2:displayCharacter>C</ns2:displayCharacter><ns2:description>C 5.1%; T 2.2%; G 1.8%</ns2:description><ns2:value>5.147059</ns2:value></ns2:annotationElement><ns2:annotationElement position="3323"><ns2:displayCharacter>T</ns2:displayCharacter><ns2:description>T 4.8%; G 2.6%; A 1.8%</ns2:description><ns2:value>4.779412</ns2:value></ns2:annotationElement><ns2:annotationElement position="3324"><ns2:displayCharacter>T</ns2:displayCharacter><ns2:description>T 9.2%</ns2:description><ns2:value>9.191176</ns2:value></ns2:annotationElement><ns2:annotationElement position="3325"><ns2:displayCharacter>G</ns2:displayCharacter><ns2:description>G 9.2%</ns2:description><ns2:value>9.191176</ns2:value></ns2:annotationElement><ns2:annotationElement position="3326"><ns2:displayCharacter>G</ns2:displayCharacter><ns2:description>G 6.6%; T 2.6%</ns2:description><ns2:value>6.617647</ns2:value></ns2:annotationElement><ns2:annotationElement position="3327"><ns2:displayCharacter>C</ns2:displayCharacter><ns2:description>C 4.8%; G 3.7%; A 0.7%</ns2:description><ns2:value>4.779412</ns2:value></ns2:annotationElement><ns2:annotationElement position="3328"><ns2:displayCharacter>T</ns2:displayCharacter><ns2:description>T 8.8%; G 0.4%</ns2:description><ns2:value>8.823529</ns2:value></ns2:annotationElement><ns2:annotationElement position="3329"><ns2:displayCharacter>T</ns2:displayCharacter><ns2:description>T 8.8%; A 0.4%</ns2:description><ns2:value>8.823529</ns2:value></ns2:annotationElement><ns2:annotationElement position="3330"><ns2:displayCharacter>C</ns2:displayCharacter><ns2:description>C 4.8%; A 2.2%; T 2.2%</ns2:description><ns2:value>4.779412</ns2:value></ns2:annotationElement><ns2:annotationElement position="3331"><ns2:displayCharacter>C</ns2:displayCharacter><ns2:description>C 4.8%; G 4.4%</ns2:description><ns2:value>4.779412</ns2:value></ns2:annotationElement><ns2:annotationElement position="3332"><ns2:displayCharacter>C</ns2:displayCharacter><ns2:description>C 4.8%; A 4.0%; T 0.4%</ns2:description><ns2:value>4.779412</ns2:value></ns2:annotationElement><ns2:annotationElement position="3333"><ns2:displayCharacter>G</ns2:displayCharacter><ns2:description>G 9.2%</ns2:description><ns2:value>9.191176</ns2:value></ns2:annotationElement><ns2:annotationElement position="3334"><ns2:displayCharacter>G</ns2:displayCharacter><ns2:description>G 4.8%; T 4.4%</ns2:description><ns2:value>4.779412</ns2:value></ns2:annotationElement><ns2:annotationElement position="3335"><ns2:displayCharacter>T</ns2:displayCharacter><ns2:description>T 4.8%; G 2.6%; A 1.8%</ns2:description><ns2:value>4.779412</ns2:value></ns2:annotationElement><ns2:annotationElement position="3336"><ns2:displayCharacter>T</ns2:displayCharacter><ns2:description>T 9.2%</ns2:description><ns2:value>9.191176</ns2:value></ns2:annotationElement><ns2:annotationElement position="3337"><ns2:displayCharacter>C</ns2:displayCharacter><ns2:description>C 4.0%; G 0.4%</ns2:description><ns2:value>4.0441175</ns2:value></ns2:annotationElement><ns2:annotationElement position="3338"><ns2:displayCharacter>+</ns2:displayCharacter><ns2:description>C 2.2%; T 2.2%</ns2:description><ns2:value>2.2058823</ns2:value></ns2:annotationElement><ns2:annotationElement position="3339"><ns2:displayCharacter>G</ns2:displayCharacter><ns2:description>G 2.2%; C 1.8%; A 0.4%</ns2:description><ns2:value>2.2058823</ns2:value></ns2:annotationElement><ns2:annotationElement position="3340"><ns2:displayCharacter>C</ns2:displayCharacter><ns2:description>C 7.0%; T 2.2%</ns2:description><ns2:value>6.9852943</ns2:value></ns2:annotationElement><ns2:annotationElement position="3341"><ns2:displayCharacter>G</ns2:displayCharacter><ns2:description>G 7.0%; C 1.8%; A 0.4%</ns2:description><ns2:value>6.9852943</ns2:value></ns2:annotationElement><ns2:annotationElement position="3342"><ns2:displayCharacter>T</ns2:displayCharacter><ns2:description>T 7.0%; A 1.8%; C 0.4%</ns2:description><ns2:value>6.9852943</ns2:value></ns2:annotationElement><ns2:annotationElement position="3343"><ns2:displayCharacter>A</ns2:displayCharacter><ns2:description>A 0.4%</ns2:description><ns2:value>0.36764705</ns2:value></ns2:annotationElement><ns2:annotationElement position="3344"><ns2:displayCharacter>C</ns2:displayCharacter><ns2:description>C 0.4%</ns2:description><ns2:value>0.36764705</ns2:value></ns2:annotationElement><ns2:annotationElement position="3345"><ns2:displayCharacter>C</ns2:displayCharacter><ns2:description>C 0.4%</ns2:description><ns2:value>0.36764705</ns2:value></ns2:annotationElement><ns2:annotationElement position="3346"><ns2:displayCharacter>G</ns2:displayCharacter><ns2:description>G 0.4%</ns2:description><ns2:value>0.36764705</ns2:value></ns2:annotationElement><ns2:annotationElement position="3347"><ns2:displayCharacter>C</ns2:displayCharacter><ns2:description>C 0.4%</ns2:description><ns2:value>0.36764705</ns2:value></ns2:annotationElement><ns2:annotationElement position="3348"><ns2:displayCharacter>T</ns2:displayCharacter><ns2:description>T 0.4%</ns2:description><ns2:value>0.36764705</ns2:value></ns2:annotationElement><ns2:annotationElement position="3349"><ns2:displayCharacter>A</ns2:displayCharacter><ns2:description>A 0.4%</ns2:description><ns2:value>0.36764705</ns2:value></ns2:annotationElement><ns2:annotationElement position="3350"><ns2:displayCharacter>C</ns2:displayCharacter><ns2:description>C 0.4%</ns2:description><ns2:value>0.36764705</ns2:value></ns2:annotationElement><ns2:annotationElement position="3351"><ns2:displayCharacter>C</ns2:displayCharacter><ns2:description>C 0.4%</ns2:description><ns2:value>0.36764705</ns2:value></ns2:annotationElement><ns2:annotationElement position="3352"><ns2:displayCharacter>G</ns2:displayCharacter><ns2:description>G 0.4%</ns2:description><ns2:value>0.36764705</ns2:value></ns2:annotationElement><ns2:annotationElement position="3353"><ns2:displayCharacter>C</ns2:displayCharacter><ns2:description>C 0.4%</ns2:description><ns2:value>0.36764705</ns2:value></ns2:annotationElement><ns2:annotationElement position="3354"><ns2:displayCharacter>C</ns2:displayCharacter><ns2:description>C 0.4%</ns2:description><ns2:value>0.36764705</ns2:value></ns2:annotationElement><ns2:annotationElement position="3355"><ns2:displayCharacter>G</ns2:displayCharacter><ns2:description>G 0.4%</ns2:description><ns2:value>0.36764705</ns2:value></ns2:annotationElement><ns2:annotationElement position="3356"><ns2:displayCharacter>T</ns2:displayCharacter><ns2:description>T 7.4%</ns2:description><ns2:value>7.352941</ns2:value></ns2:annotationElement><ns2:annotationElement position="3357"><ns2:displayCharacter>G</ns2:displayCharacter><ns2:description>G 4.8%; A 2.2%; T 0.4%</ns2:description><ns2:value>4.779412</ns2:value></ns2:annotationElement><ns2:annotationElement position="3358"><ns2:displayCharacter>A</ns2:displayCharacter><ns2:description>A 6.6%; C 0.4%; G 0.4%</ns2:description><ns2:value>6.617647</ns2:value></ns2:annotationElement><ns2:annotationElement position="3359"><ns2:displayCharacter>A</ns2:displayCharacter><ns2:description>A 5.1%; T 2.2%</ns2:description><ns2:value>5.147059</ns2:value></ns2:annotationElement><ns2:annotationElement position="3360"><ns2:displayCharacter>G</ns2:displayCharacter><ns2:description>G 4.8%; A 2.2%; C 0.4%</ns2:description><ns2:value>4.779412</ns2:value></ns2:annotationElement><ns2:annotationElement position="3361"><ns2:displayCharacter>A</ns2:displayCharacter><ns2:description>A 4.8%; T 2.2%; C 0.4%</ns2:description><ns2:value>4.779412</ns2:value></ns2:annotationElement><ns2:annotationElement position="3362"><ns2:displayCharacter>A</ns2:displayCharacter><ns2:description>A 7.4%</ns2:description><ns2:value>7.352941</ns2:value></ns2:annotationElement><ns2:annotationElement position="3363"><ns2:displayCharacter>C</ns2:displayCharacter><ns2:description>C 7.4%</ns2:description><ns2:value>7.352941</ns2:value></ns2:annotationElement><ns2:annotationElement position="3364"><ns2:displayCharacter>G</ns2:displayCharacter><ns2:description>G 4.8%; T 2.2%; C 0.4%</ns2:description><ns2:value>4.779412</ns2:value></ns2:annotationElement><ns2:annotationElement position="3365"><ns2:displayCharacter>C</ns2:displayCharacter><ns2:description>C 5.1%; T 2.2%</ns2:description><ns2:value>5.147059</ns2:value></ns2:annotationElement><ns2:annotationElement position="3366"><ns2:displayCharacter>A</ns2:displayCharacter><ns2:description>A 5.1%; T 2.2%</ns2:description><ns2:value>5.147059</ns2:value></ns2:annotationElement><ns2:annotationElement position="3367"><ns2:displayCharacter>G</ns2:displayCharacter><ns2:description>G 4.8%; T 2.2%; A 0.4%</ns2:description><ns2:value>4.779412</ns2:value></ns2:annotationElement><ns2:annotationElement position="3368"><ns2:displayCharacter>C</ns2:displayCharacter><ns2:description>C 5.1%; T 2.2%</ns2:description><ns2:value>5.147059</ns2:value></ns2:annotationElement><ns2:annotationElement position="3369"><ns2:displayCharacter>A</ns2:displayCharacter><ns2:description>A 7.0%; C 0.4%</ns2:description><ns2:value>6.9852943</ns2:value></ns2:annotationElement><ns2:annotationElement position="3370"><ns2:displayCharacter>A</ns2:displayCharacter><ns2:description>A 7.0%; T 0.4%</ns2:description><ns2:value>6.9852943</ns2:value></ns2:annotationElement><ns2:annotationElement position="3371"><ns2:displayCharacter>A</ns2:displayCharacter><ns2:description>A 4.8%; T 2.2%; G 0.4%</ns2:description><ns2:value>4.779412</ns2:value></ns2:annotationElement><ns2:annotationElement position="3372"><ns2:displayCharacter>G</ns2:displayCharacter><ns2:description>G 7.4%</ns2:description><ns2:value>7.352941</ns2:value></ns2:annotationElement><ns2:annotationElement position="3373"><ns2:displayCharacter>C</ns2:displayCharacter><ns2:description>C 7.0%; A 0.4%</ns2:description><ns2:value>6.9852943</ns2:value></ns2:annotationElement><ns2:annotationElement position="3374"><ns2:displayCharacter>G</ns2:displayCharacter><ns2:description>G 5.1%; A 2.2%</ns2:description><ns2:value>5.147059</ns2:value></ns2:annotationElement><ns2:annotationElement position="3375"><ns2:displayCharacter>C</ns2:displayCharacter><ns2:description>C 4.8%; T 2.6%</ns2:description><ns2:value>4.779412</ns2:value></ns2:annotationElement><ns2:annotationElement position="3376"><ns2:displayCharacter>G</ns2:displayCharacter><ns2:description>G 7.4%</ns2:description><ns2:value>7.352941</ns2:value></ns2:annotationElement><ns2:annotationElement position="3377"><ns2:displayCharacter>A</ns2:displayCharacter><ns2:description>A 5.1%; C 2.2%</ns2:description><ns2:value>5.147059</ns2:value></ns2:annotationElement><ns2:annotationElement position="3378"><ns2:displayCharacter>T</ns2:displayCharacter><ns2:description>T 7.0%; G 0.4%</ns2:description><ns2:value>6.9852943</ns2:value></ns2:annotationElement><ns2:annotationElement position="3379"><ns2:displayCharacter>A</ns2:displayCharacter><ns2:description>A 4.8%; C 2.2%; T 0.4%</ns2:description><ns2:value>4.779412</ns2:value></ns2:annotationElement><ns2:annotationElement position="3380"><ns2:displayCharacter>T</ns2:displayCharacter><ns2:description>T 4.8%; G 2.6%</ns2:description><ns2:value>4.779412</ns2:value></ns2:annotationElement><ns2:annotationElement position="3381"><ns2:displayCharacter>A</ns2:displayCharacter><ns2:description>A 2.6%</ns2:description><ns2:value>2.5735295</ns2:value></ns2:annotationElement><ns2:annotationElement position="3382"><ns2:displayCharacter>C</ns2:displayCharacter><ns2:description>C 2.6%</ns2:description><ns2:value>2.5735295</ns2:value></ns2:annotationElement><ns2:annotationElement position="3383"><ns2:displayCharacter>A</ns2:displayCharacter><ns2:description>A 2.2%; G 0.4%</ns2:description><ns2:value>2.2058823</ns2:value></ns2:annotationElement><ns2:annotationElement position="3384"><ns2:displayCharacter>T</ns2:displayCharacter><ns2:description>T 2.6%</ns2:description><ns2:value>2.5735295</ns2:value></ns2:annotationElement><ns2:annotationElement position="3385"><ns2:displayCharacter>A</ns2:displayCharacter><ns2:description>A 2.2%; T 0.4%</ns2:description><ns2:value>2.2058823</ns2:value></ns2:annotationElement><ns2:annotationElement position="3386"><ns2:displayCharacter>A</ns2:displayCharacter><ns2:description>A 2.6%</ns2:description><ns2:value>2.5735295</ns2:value></ns2:annotationElement><ns2:annotationElement position="3387"><ns2:displayCharacter>T</ns2:displayCharacter><ns2:description>T 2.6%</ns2:description><ns2:value>2.5735295</ns2:value></ns2:annotationElement><ns2:annotationElement position="3388"><ns2:displayCharacter>A</ns2:displayCharacter><ns2:description>A 2.2%; T 0.4%</ns2:description><ns2:value>2.2058823</ns2:value></ns2:annotationElement><ns2:annotationElement position="3389"><ns2:displayCharacter>T</ns2:displayCharacter><ns2:description>T 2.2%; G 0.4%</ns2:description><ns2:value>2.2058823</ns2:value></ns2:annotationElement><ns2:annotationElement position="3390"><ns2:displayCharacter>+</ns2:displayCharacter><ns2:description>G 2.6%; T 2.6%; A 2.2%</ns2:description><ns2:value>2.5735295</ns2:value></ns2:annotationElement><ns2:annotationElement position="3391"><ns2:displayCharacter>T</ns2:displayCharacter><ns2:description>T 4.8%; C 2.2%; G 0.4%</ns2:description><ns2:value>4.779412</ns2:value></ns2:annotationElement><ns2:annotationElement position="3392"><ns2:displayCharacter>G</ns2:displayCharacter><ns2:description>G 4.8%; A 2.2%; T 0.4%</ns2:description><ns2:value>4.779412</ns2:value></ns2:annotationElement><ns2:annotationElement position="3393"><ns2:displayCharacter>G</ns2:displayCharacter><ns2:description>G 7.0%; A 0.4%</ns2:description><ns2:value>6.9852943</ns2:value></ns2:annotationElement><ns2:annotationElement position="3394"><ns2:displayCharacter>T</ns2:displayCharacter><ns2:description>T 9.2%</ns2:description><ns2:value>9.191176</ns2:value></ns2:annotationElement><ns2:annotationElement position="3395"><ns2:displayCharacter>A</ns2:displayCharacter><ns2:description>A 7.0%; T 2.2%</ns2:description><ns2:value>6.9852943</ns2:value></ns2:annotationElement><ns2:annotationElement position="3396"><ns2:displayCharacter>T</ns2:displayCharacter><ns2:description>T 4.8%; G 4.4%</ns2:description><ns2:value>4.779412</ns2:value></ns2:annotationElement><ns2:annotationElement position="3397"><ns2:displayCharacter>G</ns2:displayCharacter><ns2:description>G 4.8%; T 2.2%; A 1.8%; C 0.4%</ns2:description><ns2:value>4.779412</ns2:value></ns2:annotationElement><ns2:annotationElement position="3398"><ns2:displayCharacter>A</ns2:displayCharacter><ns2:description>A 4.4%</ns2:description><ns2:value>4.4117646</ns2:value></ns2:annotationElement><ns2:annotationElement position="3399"><ns2:displayCharacter>A</ns2:displayCharacter><ns2:description>A 4.0%; T 0.4%</ns2:description><ns2:value>4.0441175</ns2:value></ns2:annotationElement><ns2:annotationElement position="3400"><ns2:displayCharacter>T</ns2:displayCharacter><ns2:description>T 2.6%</ns2:description><ns2:value>2.5735295</ns2:value></ns2:annotationElement><ns2:annotationElement position="3401"><ns2:displayCharacter>A</ns2:displayCharacter><ns2:description>A 2.2%; G 0.4%</ns2:description><ns2:value>2.2058823</ns2:value></ns2:annotationElement><ns2:annotationElement position="3402"><ns2:displayCharacter>A</ns2:displayCharacter><ns2:description>A 8.8%; T 0.4%</ns2:description><ns2:value>8.823529</ns2:value></ns2:annotationElement><ns2:annotationElement position="3403"><ns2:displayCharacter>C</ns2:displayCharacter><ns2:description>C 8.8%</ns2:description><ns2:value>8.823529</ns2:value></ns2:annotationElement><ns2:annotationElement position="3404"><ns2:displayCharacter>C</ns2:displayCharacter><ns2:description>C 4.8%; A 2.2%</ns2:description><ns2:value>4.779412</ns2:value></ns2:annotationElement><ns2:annotationElement position="3405"><ns2:displayCharacter>T</ns2:displayCharacter><ns2:description>T 4.8%; C 2.2%</ns2:description><ns2:value>4.779412</ns2:value></ns2:annotationElement><ns2:annotationElement position="3406"><ns2:displayCharacter>G</ns2:displayCharacter><ns2:description>G 4.8%; A 4.0%</ns2:description><ns2:value>4.779412</ns2:value></ns2:annotationElement><ns2:annotationElement position="3407"><ns2:displayCharacter>C</ns2:displayCharacter><ns2:description>C 4.8%; G 2.6%; A 1.8%</ns2:description><ns2:value>4.779412</ns2:value></ns2:annotationElement><ns2:annotationElement position="3408"><ns2:displayCharacter>A</ns2:displayCharacter><ns2:description>A 7.4%; C 1.8%</ns2:description><ns2:value>7.352941</ns2:value></ns2:annotationElement><ns2:annotationElement position="3409"><ns2:displayCharacter>G</ns2:displayCharacter><ns2:description>G 7.4%; C 1.8%</ns2:description><ns2:value>7.352941</ns2:value></ns2:annotationElement><ns2:annotationElement position="3410"><ns2:displayCharacter>A</ns2:displayCharacter><ns2:description>A 9.2%</ns2:description><ns2:value>9.191176</ns2:value></ns2:annotationElement><ns2:annotationElement position="3411"><ns2:displayCharacter>A</ns2:displayCharacter><ns2:description>A 7.0%; T 1.8%; G 0.4%</ns2:description><ns2:value>6.9852943</ns2:value></ns2:annotationElement><ns2:annotationElement position="3412"><ns2:displayCharacter>C</ns2:displayCharacter><ns2:description>C 4.8%; G 2.2%; T 2.2%</ns2:description><ns2:value>4.779412</ns2:value></ns2:annotationElement><ns2:annotationElement position="3413"><ns2:displayCharacter>C</ns2:displayCharacter><ns2:description>C 6.6%; A 2.2%; G 0.4%</ns2:description><ns2:value>6.617647</ns2:value></ns2:annotationElement><ns2:annotationElement position="3414"><ns2:displayCharacter>A</ns2:displayCharacter><ns2:description>A 6.6%; C 2.6%</ns2:description><ns2:value>6.617647</ns2:value></ns2:annotationElement><ns2:annotationElement position="3415"><ns2:displayCharacter>C</ns2:displayCharacter><ns2:description>C 7.0%; G 2.2%</ns2:description><ns2:value>6.9852943</ns2:value></ns2:annotationElement><ns2:annotationElement position="3416"><ns2:displayCharacter>T</ns2:displayCharacter><ns2:description>T 8.8%; G 0.4%</ns2:description><ns2:value>8.823529</ns2:value></ns2:annotationElement><ns2:annotationElement position="3417"><ns2:displayCharacter>C</ns2:displayCharacter><ns2:description>C 5.1%; A 4.0%</ns2:description><ns2:value>5.147059</ns2:value></ns2:annotationElement><ns2:annotationElement position="3418"><ns2:displayCharacter>G</ns2:displayCharacter><ns2:description>G 6.6%; T 2.6%</ns2:description><ns2:value>6.617647</ns2:value></ns2:annotationElement><ns2:annotationElement position="3419"><ns2:displayCharacter>G</ns2:displayCharacter><ns2:description>G 8.8%; T 0.4%</ns2:description><ns2:value>8.823529</ns2:value></ns2:annotationElement><ns2:annotationElement position="3420"><ns2:displayCharacter>G</ns2:displayCharacter><ns2:description>G 9.2%</ns2:description><ns2:value>9.191176</ns2:value></ns2:annotationElement><ns2:annotationElement position="3421"><ns2:displayCharacter>A</ns2:displayCharacter><ns2:description>A 2.2%; C 1.8%; T 0.4%</ns2:description><ns2:value>2.2058823</ns2:value></ns2:annotationElement><ns2:annotationElement position="3422"><ns2:displayCharacter>A</ns2:displayCharacter><ns2:description>A 4.4%</ns2:description><ns2:value>4.4117646</ns2:value></ns2:annotationElement><ns2:annotationElement position="3423"><ns2:displayCharacter>T</ns2:displayCharacter><ns2:description>T 2.6%; C 1.8%</ns2:description><ns2:value>2.5735295</ns2:value></ns2:annotationElement><ns2:annotationElement position="3424"><ns2:displayCharacter>G</ns2:displayCharacter><ns2:description>G 4.4%</ns2:description><ns2:value>4.4117646</ns2:value></ns2:annotationElement><ns2:annotationElement position="3425"><ns2:displayCharacter>C</ns2:displayCharacter><ns2:description>C 2.2%; G 1.8%</ns2:description><ns2:value>2.2058823</ns2:value></ns2:annotationElement><ns2:annotationElement position="3426"><ns2:displayCharacter>+</ns2:displayCharacter><ns2:description>G 2.2%; T 2.2%</ns2:description><ns2:value>2.2058823</ns2:value></ns2:annotationElement><ns2:annotationElement position="3427"><ns2:displayCharacter>T</ns2:displayCharacter><ns2:description>T 2.2%; C 1.8%; G 0.4%</ns2:description><ns2:value>2.2058823</ns2:value></ns2:annotationElement><ns2:annotationElement position="3428"><ns2:displayCharacter>A</ns2:displayCharacter><ns2:description>A 2.2%; G 1.8%; T 0.4%</ns2:description><ns2:value>2.2058823</ns2:value></ns2:annotationElement><ns2:annotationElement position="3429"><ns2:displayCharacter>+</ns2:displayCharacter><ns2:description>G 2.2%; T 2.2%</ns2:description><ns2:value>2.2058823</ns2:value></ns2:annotationElement><ns2:annotationElement position="3430"><ns2:displayCharacter>C</ns2:displayCharacter><ns2:description>C 4.0%; G 0.4%</ns2:description><ns2:value>4.0441175</ns2:value></ns2:annotationElement><ns2:annotationElement position="3431"><ns2:displayCharacter>T</ns2:displayCharacter><ns2:description>T 2.6%</ns2:description><ns2:value>2.5735295</ns2:value></ns2:annotationElement><ns2:annotationElement position="3432"><ns2:displayCharacter>C</ns2:displayCharacter><ns2:description>C 2.2%; G 0.4%</ns2:description><ns2:value>2.2058823</ns2:value></ns2:annotationElement><ns2:annotationElement position="3433"><ns2:displayCharacter>T</ns2:displayCharacter><ns2:description>T 4.4%</ns2:description><ns2:value>4.4117646</ns2:value></ns2:annotationElement><ns2:annotationElement position="3434"><ns2:displayCharacter>C</ns2:displayCharacter><ns2:description>C 4.0%; G 0.4%</ns2:description><ns2:value>4.0441175</ns2:value></ns2:annotationElement><ns2:annotationElement position="3435"><ns2:displayCharacter>T</ns2:displayCharacter><ns2:description>T 4.4%</ns2:description><ns2:value>4.4117646</ns2:value></ns2:annotationElement><ns2:annotationElement position="3436"><ns2:displayCharacter>A</ns2:displayCharacter><ns2:description>A 4.0%; G 0.4%</ns2:description><ns2:value>4.0441175</ns2:value></ns2:annotationElement><ns2:annotationElement position="3437"><ns2:displayCharacter>T</ns2:displayCharacter><ns2:description>T 4.4%</ns2:description><ns2:value>4.4117646</ns2:value></ns2:annotationElement><ns2:annotationElement position="3438"><ns2:displayCharacter>A</ns2:displayCharacter><ns2:description>A 2.2%; T 1.8%; G 0.4%</ns2:description><ns2:value>2.2058823</ns2:value></ns2:annotationElement><ns2:annotationElement position="3439"><ns2:displayCharacter>T</ns2:displayCharacter><ns2:description>T 4.4%</ns2:description><ns2:value>4.4117646</ns2:value></ns2:annotationElement><ns2:annotationElement position="3440"><ns2:displayCharacter>+</ns2:displayCharacter><ns2:description>A 2.2%; C 2.2%</ns2:description><ns2:value>2.2058823</ns2:value></ns2:annotationElement><ns2:annotationElement position="3441"><ns2:displayCharacter>T</ns2:displayCharacter><ns2:description>T 4.0%; G 0.4%</ns2:description><ns2:value>4.0441175</ns2:value></ns2:annotationElement><ns2:annotationElement position="3442"><ns2:displayCharacter>+</ns2:displayCharacter><ns2:description>A 2.2%; T 2.2%</ns2:description><ns2:value>2.2058823</ns2:value></ns2:annotationElement><ns2:annotationElement position="3443"><ns2:displayCharacter>T</ns2:displayCharacter><ns2:description>T 4.0%; G 0.4%</ns2:description><ns2:value>4.0441175</ns2:value></ns2:annotationElement><ns2:annotationElement position="3444"><ns2:displayCharacter>T</ns2:displayCharacter><ns2:description>T 4.4%</ns2:description><ns2:value>4.4117646</ns2:value></ns2:annotationElement><ns2:annotationElement position="3445"><ns2:displayCharacter>+</ns2:displayCharacter><ns2:description>C 2.2%; T 2.2%</ns2:description><ns2:value>2.2058823</ns2:value></ns2:annotationElement><ns2:annotationElement position="3446"><ns2:displayCharacter>A</ns2:displayCharacter><ns2:description>A 2.2%; G 1.8%; T 0.4%</ns2:description><ns2:value>2.2058823</ns2:value></ns2:annotationElement><ns2:annotationElement position="3447"><ns2:displayCharacter>+</ns2:displayCharacter><ns2:description>C 2.2%; T 2.2%</ns2:description><ns2:value>2.2058823</ns2:value></ns2:annotationElement><ns2:annotationElement position="3448"><ns2:displayCharacter>G</ns2:displayCharacter><ns2:description>G 2.2%; T 1.8%; C 0.4%</ns2:description><ns2:value>2.2058823</ns2:value></ns2:annotationElement><ns2:annotationElement position="3449"><ns2:displayCharacter>T</ns2:displayCharacter><ns2:description>T 2.6%; G 1.8%</ns2:description><ns2:value>2.5735295</ns2:value></ns2:annotationElement><ns2:annotationElement position="3450"><ns2:displayCharacter>+</ns2:displayCharacter><ns2:description>A 2.2%; C 2.2%</ns2:description><ns2:value>2.2058823</ns2:value></ns2:annotationElement><ns2:annotationElement position="3451"><ns2:displayCharacter>T</ns2:displayCharacter><ns2:description>T 2.2%; C 1.8%; G 0.4%</ns2:description><ns2:value>2.2058823</ns2:value></ns2:annotationElement><ns2:annotationElement position="3452"><ns2:displayCharacter>A</ns2:displayCharacter><ns2:description>A 2.2%; T 1.8%; G 0.4%</ns2:description><ns2:value>2.2058823</ns2:value></ns2:annotationElement><ns2:annotationElement position="3453"><ns2:displayCharacter>T</ns2:displayCharacter><ns2:description>T 2.6%; C 1.8%</ns2:description><ns2:value>2.5735295</ns2:value></ns2:annotationElement><ns2:annotationElement position="3454"><ns2:displayCharacter>A</ns2:displayCharacter><ns2:description>A 4.0%; G 0.4%</ns2:description><ns2:value>4.0441175</ns2:value></ns2:annotationElement><ns2:annotationElement position="3455"><ns2:displayCharacter>T</ns2:displayCharacter><ns2:description>T 4.4%</ns2:description><ns2:value>4.4117646</ns2:value></ns2:annotationElement><ns2:annotationElement position="3456"><ns2:displayCharacter>G</ns2:displayCharacter><ns2:description>G 2.6%; C 1.8%</ns2:description><ns2:value>2.5735295</ns2:value></ns2:annotationElement><ns2:annotationElement position="3457"><ns2:displayCharacter>+</ns2:displayCharacter><ns2:description>C 2.2%; G 2.2%</ns2:description><ns2:value>2.2058823</ns2:value></ns2:annotationElement><ns2:annotationElement position="3458"><ns2:displayCharacter>T</ns2:displayCharacter><ns2:description>T 4.4%</ns2:description><ns2:value>4.4117646</ns2:value></ns2:annotationElement><ns2:annotationElement position="3459"><ns2:displayCharacter>A</ns2:displayCharacter><ns2:description>A 4.4%</ns2:description><ns2:value>4.4117646</ns2:value></ns2:annotationElement><ns2:annotationElement position="3460"><ns2:displayCharacter>T</ns2:displayCharacter><ns2:description>T 4.4%</ns2:description><ns2:value>4.4117646</ns2:value></ns2:annotationElement><ns2:annotationElement position="3461"><ns2:displayCharacter>G</ns2:displayCharacter><ns2:description>G 2.6%</ns2:description><ns2:value>2.5735295</ns2:value></ns2:annotationElement><ns2:annotationElement position="3462"><ns2:displayCharacter>T</ns2:displayCharacter><ns2:description>T 2.2%</ns2:description><ns2:value>2.2058823</ns2:value></ns2:annotationElement><ns2:annotationElement position="3463"><ns2:displayCharacter>G</ns2:displayCharacter><ns2:description>G 2.2%</ns2:description><ns2:value>2.2058823</ns2:value></ns2:annotationElement><ns2:annotationElement position="3464"><ns2:displayCharacter>T</ns2:displayCharacter><ns2:description>T 4.4%</ns2:description><ns2:value>4.4117646</ns2:value></ns2:annotationElement><ns2:annotationElement position="3465"><ns2:displayCharacter>A</ns2:displayCharacter><ns2:description>A 2.6%; T 1.8%</ns2:description><ns2:value>2.5735295</ns2:value></ns2:annotationElement><ns2:annotationElement position="3466"><ns2:displayCharacter>T</ns2:displayCharacter><ns2:description>T 4.4%</ns2:description><ns2:value>4.4117646</ns2:value></ns2:annotationElement><ns2:annotationElement position="3467"><ns2:displayCharacter>A</ns2:displayCharacter><ns2:description>A 2.2%; T 1.8%; G 0.4%</ns2:description><ns2:value>2.2058823</ns2:value></ns2:annotationElement><ns2:annotationElement position="3468"><ns2:displayCharacter>T</ns2:displayCharacter><ns2:description>T 4.4%</ns2:description><ns2:value>4.4117646</ns2:value></ns2:annotationElement><ns2:annotationElement position="3469"><ns2:displayCharacter>C</ns2:displayCharacter><ns2:description>C 4.0%; G 0.4%</ns2:description><ns2:value>4.0441175</ns2:value></ns2:annotationElement><ns2:annotationElement position="3470"><ns2:displayCharacter>A</ns2:displayCharacter><ns2:description>A 2.2%; G 1.8%; T 0.4%</ns2:description><ns2:value>2.2058823</ns2:value></ns2:annotationElement><ns2:annotationElement position="3471"><ns2:displayCharacter>A</ns2:displayCharacter><ns2:description>A 4.0%; T 0.4%</ns2:description><ns2:value>4.0441175</ns2:value></ns2:annotationElement><ns2:annotationElement position="3472"><ns2:displayCharacter>C</ns2:displayCharacter><ns2:description>C 4.4%</ns2:description><ns2:value>4.4117646</ns2:value></ns2:annotationElement><ns2:annotationElement position="3473"><ns2:displayCharacter>+</ns2:displayCharacter><ns2:description>A 2.2%; C 2.2%</ns2:description><ns2:value>2.2058823</ns2:value></ns2:annotationElement><ns2:annotationElement position="3474"><ns2:displayCharacter>T</ns2:displayCharacter><ns2:description>T 4.4%</ns2:description><ns2:value>4.4117646</ns2:value></ns2:annotationElement><ns2:annotationElement position="3475"><ns2:displayCharacter>C</ns2:displayCharacter><ns2:description>C 2.2%; T 1.8%; A 0.4%</ns2:description><ns2:value>2.2058823</ns2:value></ns2:annotationElement><ns2:annotationElement position="3476"><ns2:displayCharacter>G</ns2:displayCharacter><ns2:description>G 4.4%</ns2:description><ns2:value>4.4117646</ns2:value></ns2:annotationElement><ns2:annotationElement position="3477"><ns2:displayCharacter>C</ns2:displayCharacter><ns2:description>C 2.2%; G 1.8%; T 0.4%</ns2:description><ns2:value>2.2058823</ns2:value></ns2:annotationElement><ns2:annotationElement position="3478"><ns2:displayCharacter>A</ns2:displayCharacter><ns2:description>A 2.6%; G 1.8%</ns2:description><ns2:value>2.5735295</ns2:value></ns2:annotationElement><ns2:annotationElement position="3479"><ns2:displayCharacter>T</ns2:displayCharacter><ns2:description>T 2.6%; C 1.8%</ns2:description><ns2:value>2.5735295</ns2:value></ns2:annotationElement><ns2:annotationElement position="3480"><ns2:displayCharacter>A</ns2:displayCharacter><ns2:description>A 4.4%</ns2:description><ns2:value>4.4117646</ns2:value></ns2:annotationElement><ns2:annotationElement position="3481"><ns2:displayCharacter>T</ns2:displayCharacter><ns2:description>T 2.2%; A 1.8%; C 0.4%</ns2:description><ns2:value>2.2058823</ns2:value></ns2:annotationElement><ns2:annotationElement position="3482"><ns2:displayCharacter>T</ns2:displayCharacter><ns2:description>T 4.0%; A 0.4%</ns2:description><ns2:value>4.0441175</ns2:value></ns2:annotationElement><ns2:annotationElement position="3483"><ns2:displayCharacter>T</ns2:displayCharacter><ns2:description>T 4.0%; C 0.4%</ns2:description><ns2:value>4.0441175</ns2:value></ns2:annotationElement><ns2:annotationElement position="3484"><ns2:displayCharacter>T</ns2:displayCharacter><ns2:description>T 4.0%; C 0.4%</ns2:description><ns2:value>4.0441175</ns2:value></ns2:annotationElement><ns2:annotationElement position="3485"><ns2:displayCharacter>C</ns2:displayCharacter><ns2:description>C 2.6%; G 1.8%</ns2:description><ns2:value>2.5735295</ns2:value></ns2:annotationElement><ns2:annotationElement position="3486"><ns2:displayCharacter>C</ns2:displayCharacter><ns2:description>C 2.2%</ns2:description><ns2:value>2.2058823</ns2:value></ns2:annotationElement><ns2:annotationElement position="3487"><ns2:displayCharacter>G</ns2:displayCharacter><ns2:description>G 2.2%</ns2:description><ns2:value>2.2058823</ns2:value></ns2:annotationElement><ns2:annotationElement position="3488"><ns2:displayCharacter>T</ns2:displayCharacter><ns2:description>T 2.6%; C 1.8%</ns2:description><ns2:value>2.5735295</ns2:value></ns2:annotationElement><ns2:annotationElement position="3489"><ns2:displayCharacter>+</ns2:displayCharacter><ns2:description>C 2.2%; G 2.2%</ns2:description><ns2:value>2.2058823</ns2:value></ns2:annotationElement><ns2:annotationElement position="3490"><ns2:displayCharacter>C</ns2:displayCharacter><ns2:description>C 4.4%</ns2:description><ns2:value>4.4117646</ns2:value></ns2:annotationElement><ns2:annotationElement position="3491"><ns2:displayCharacter>C</ns2:displayCharacter><ns2:description>C 4.0%; G 0.4%</ns2:description><ns2:value>4.0441175</ns2:value></ns2:annotationElement><ns2:annotationElement position="3492"><ns2:displayCharacter>T</ns2:displayCharacter><ns2:description>T 4.0%; A 0.4%</ns2:description><ns2:value>4.0441175</ns2:value></ns2:annotationElement><ns2:annotationElement position="3493"><ns2:displayCharacter>G</ns2:displayCharacter><ns2:description>G 4.4%</ns2:description><ns2:value>4.4117646</ns2:value></ns2:annotationElement><ns2:annotationElement position="3494"><ns2:displayCharacter>T</ns2:displayCharacter><ns2:description>T 2.2%; C 1.8%; A 0.4%</ns2:description><ns2:value>2.2058823</ns2:value></ns2:annotationElement><ns2:annotationElement position="3495"><ns2:displayCharacter>T</ns2:displayCharacter><ns2:description>T 4.0%; A 0.4%</ns2:description><ns2:value>4.0441175</ns2:value></ns2:annotationElement><ns2:annotationElement position="3496"><ns2:displayCharacter>G</ns2:displayCharacter><ns2:description>G 4.0%; C 0.4%</ns2:description><ns2:value>4.0441175</ns2:value></ns2:annotationElement><ns2:annotationElement position="3497"><ns2:displayCharacter>A</ns2:displayCharacter><ns2:description>A 2.6%; C 1.8%</ns2:description><ns2:value>2.5735295</ns2:value></ns2:annotationElement><ns2:annotationElement position="3498"><ns2:displayCharacter>C</ns2:displayCharacter><ns2:description>C 4.4%</ns2:description><ns2:value>4.4117646</ns2:value></ns2:annotationElement><ns2:annotationElement position="3499"><ns2:displayCharacter>C</ns2:displayCharacter><ns2:description>C 4.4%</ns2:description><ns2:value>4.4117646</ns2:value></ns2:annotationElement><ns2:annotationElement position="3500"><ns2:displayCharacter>A</ns2:displayCharacter><ns2:description>A 2.2%; T 1.8%</ns2:description><ns2:value>2.2058823</ns2:value></ns2:annotationElement><ns2:annotationElement position="3501"><ns2:displayCharacter>C</ns2:displayCharacter><ns2:description>C 4.0%</ns2:description><ns2:value>4.0441175</ns2:value></ns2:annotationElement><ns2:annotationElement position="3502"><ns2:displayCharacter>+</ns2:displayCharacter><ns2:description>C 2.2%; G 2.2%</ns2:description><ns2:value>2.2058823</ns2:value></ns2:annotationElement><ns2:annotationElement position="3503"><ns2:displayCharacter>G</ns2:displayCharacter><ns2:description>G 4.0%; A 0.4%</ns2:description><ns2:value>4.0441175</ns2:value></ns2:annotationElement><ns2:annotationElement position="3504"><ns2:displayCharacter>C</ns2:displayCharacter><ns2:description>C 2.6%</ns2:description><ns2:value>2.5735295</ns2:value></ns2:annotationElement><ns2:annotationElement position="3505"><ns2:displayCharacter>T</ns2:displayCharacter><ns2:description>T 2.6%</ns2:description><ns2:value>2.5735295</ns2:value></ns2:annotationElement><ns2:annotationElement position="3506"><ns2:displayCharacter>C</ns2:displayCharacter><ns2:description>C 2.6%</ns2:description><ns2:value>2.5735295</ns2:value></ns2:annotationElement><ns2:annotationElement position="3507"><ns2:displayCharacter>C</ns2:displayCharacter><ns2:description>C 2.6%</ns2:description><ns2:value>2.5735295</ns2:value></ns2:annotationElement><ns2:annotationElement position="3508"><ns2:displayCharacter>+</ns2:displayCharacter><ns2:description>C 2.2%; T 2.2%</ns2:description><ns2:value>2.2058823</ns2:value></ns2:annotationElement><ns2:annotationElement position="3509"><ns2:displayCharacter>A</ns2:displayCharacter><ns2:description>A 4.0%; C 0.4%</ns2:description><ns2:value>4.0441175</ns2:value></ns2:annotationElement><ns2:annotationElement position="3510"><ns2:displayCharacter>C</ns2:displayCharacter><ns2:description>C 2.6%; G 1.8%</ns2:description><ns2:value>2.5735295</ns2:value></ns2:annotationElement><ns2:annotationElement position="3511"><ns2:displayCharacter>A</ns2:displayCharacter><ns2:description>A 4.0%; T 0.4%</ns2:description><ns2:value>4.0441175</ns2:value></ns2:annotationElement><ns2:annotationElement position="3512"><ns2:displayCharacter>A</ns2:displayCharacter><ns2:description>A 4.0%; C 0.4%</ns2:description><ns2:value>4.0441175</ns2:value></ns2:annotationElement><ns2:annotationElement position="3513"><ns2:displayCharacter>C</ns2:displayCharacter><ns2:description>C 2.6%; G 1.8%</ns2:description><ns2:value>2.5735295</ns2:value></ns2:annotationElement><ns2:annotationElement position="3514"><ns2:displayCharacter>G</ns2:displayCharacter><ns2:description>G 2.2%; T 1.8%; A 0.4%</ns2:description><ns2:value>2.2058823</ns2:value></ns2:annotationElement><ns2:annotationElement position="3515"><ns2:displayCharacter>T</ns2:displayCharacter><ns2:description>T 2.6%; G 1.8%</ns2:description><ns2:value>2.5735295</ns2:value></ns2:annotationElement><ns2:annotationElement position="3516"><ns2:displayCharacter>G</ns2:displayCharacter><ns2:description>G 4.4%</ns2:description><ns2:value>4.4117646</ns2:value></ns2:annotationElement><ns2:annotationElement position="3517"><ns2:displayCharacter>T</ns2:displayCharacter><ns2:description>T 4.0%; C 0.4%</ns2:description><ns2:value>4.0441175</ns2:value></ns2:annotationElement><ns2:annotationElement position="3518"><ns2:displayCharacter>C</ns2:displayCharacter><ns2:description>C 2.6%; A 1.8%</ns2:description><ns2:value>2.5735295</ns2:value></ns2:annotationElement><ns2:annotationElement position="3519"><ns2:displayCharacter>G</ns2:displayCharacter><ns2:description>G 4.4%</ns2:description><ns2:value>4.4117646</ns2:value></ns2:annotationElement><ns2:annotationElement position="3520"><ns2:displayCharacter>C</ns2:displayCharacter><ns2:description>C 4.0%; T 0.4%</ns2:description><ns2:value>4.0441175</ns2:value></ns2:annotationElement><ns2:annotationElement position="3521"><ns2:displayCharacter>G</ns2:displayCharacter><ns2:description>G 2.6%; T 1.8%</ns2:description><ns2:value>2.5735295</ns2:value></ns2:annotationElement><ns2:annotationElement position="3522"><ns2:displayCharacter>A</ns2:displayCharacter><ns2:description>A 4.0%; G 0.4%</ns2:description><ns2:value>4.0441175</ns2:value></ns2:annotationElement><ns2:annotationElement position="3523"><ns2:displayCharacter>T</ns2:displayCharacter><ns2:description>T 4.4%</ns2:description><ns2:value>4.4117646</ns2:value></ns2:annotationElement><ns2:annotationElement position="3524"><ns2:displayCharacter>G</ns2:displayCharacter><ns2:description>G 2.2%</ns2:description><ns2:value>2.2058823</ns2:value></ns2:annotationElement><ns2:annotationElement position="3525"><ns2:displayCharacter>G</ns2:displayCharacter><ns2:description>G 2.2%</ns2:description><ns2:value>2.2058823</ns2:value></ns2:annotationElement><ns2:annotationElement position="3526"><ns2:displayCharacter>A</ns2:displayCharacter><ns2:description>A 2.2%; G 0.4%</ns2:description><ns2:value>2.2058823</ns2:value></ns2:annotationElement><ns2:annotationElement position="3527"><ns2:displayCharacter>T</ns2:displayCharacter><ns2:description>T 2.6%</ns2:description><ns2:value>2.5735295</ns2:value></ns2:annotationElement><ns2:annotationElement position="3528"><ns2:displayCharacter>G</ns2:displayCharacter><ns2:description>G 2.6%; T 1.8%</ns2:description><ns2:value>2.5735295</ns2:value></ns2:annotationElement><ns2:annotationElement position="3529"><ns2:displayCharacter>A</ns2:displayCharacter><ns2:description>A 2.2%; T 1.8%; C 0.4%</ns2:description><ns2:value>2.2058823</ns2:value></ns2:annotationElement><ns2:annotationElement position="3530"><ns2:displayCharacter>C</ns2:displayCharacter><ns2:description>C 4.4%</ns2:description><ns2:value>4.4117646</ns2:value></ns2:annotationElement><ns2:annotationElement position="3531"><ns2:displayCharacter>T</ns2:displayCharacter><ns2:description>T 4.0%; C 0.4%</ns2:description><ns2:value>4.0441175</ns2:value></ns2:annotationElement><ns2:annotationElement position="3532"><ns2:displayCharacter>+</ns2:displayCharacter><ns2:description>C 2.2%; T 2.2%</ns2:description><ns2:value>2.2058823</ns2:value></ns2:annotationElement><ns2:annotationElement position="3533"><ns2:displayCharacter>G</ns2:displayCharacter><ns2:description>G 2.2%; A 1.8%; C 0.4%</ns2:description><ns2:value>2.2058823</ns2:value></ns2:annotationElement><ns2:annotationElement position="3534"><ns2:displayCharacter>G</ns2:displayCharacter><ns2:description>G 4.0%; A 0.4%</ns2:description><ns2:value>4.0441175</ns2:value></ns2:annotationElement><ns2:annotationElement position="3535"><ns2:displayCharacter>C</ns2:displayCharacter><ns2:description>C 2.6%; G 1.8%</ns2:description><ns2:value>2.5735295</ns2:value></ns2:annotationElement><ns2:annotationElement position="3536"><ns2:displayCharacter>T</ns2:displayCharacter><ns2:description>T 2.6%; C 1.5%; G 0.4%</ns2:description><ns2:value>2.5735295</ns2:value></ns2:annotationElement><ns2:annotationElement position="3537"><ns2:displayCharacter>T</ns2:displayCharacter><ns2:description>T 4.4%</ns2:description><ns2:value>4.4117646</ns2:value></ns2:annotationElement><ns2:annotationElement position="3538"><ns2:displayCharacter>C</ns2:displayCharacter><ns2:description>C 4.0%; G 0.4%</ns2:description><ns2:value>4.0441175</ns2:value></ns2:annotationElement><ns2:annotationElement position="3539"><ns2:displayCharacter>C</ns2:displayCharacter><ns2:description>C 4.4%</ns2:description><ns2:value>4.4117646</ns2:value></ns2:annotationElement><ns2:annotationElement position="3540"><ns2:displayCharacter>T</ns2:displayCharacter><ns2:description>T 2.2%; C 1.8%; G 0.4%</ns2:description><ns2:value>2.2058823</ns2:value></ns2:annotationElement><ns2:annotationElement position="3541"><ns2:displayCharacter>A</ns2:displayCharacter><ns2:description>A 2.6%; T 1.8%</ns2:description><ns2:value>2.5735295</ns2:value></ns2:annotationElement><ns2:annotationElement position="3542"><ns2:displayCharacter>T</ns2:displayCharacter><ns2:description>T 2.6%; C 1.8%</ns2:description><ns2:value>2.5735295</ns2:value></ns2:annotationElement><ns2:annotationElement position="3543"><ns2:displayCharacter>T</ns2:displayCharacter><ns2:description>T 4.0%; C 0.4%</ns2:description><ns2:value>4.0441175</ns2:value></ns2:annotationElement><ns2:annotationElement position="3544"><ns2:displayCharacter>T</ns2:displayCharacter><ns2:description>T 2.6%; C 1.8%</ns2:description><ns2:value>2.5735295</ns2:value></ns2:annotationElement><ns2:annotationElement position="3545"><ns2:displayCharacter>C</ns2:displayCharacter><ns2:description>C 4.0%; G 0.4%</ns2:description><ns2:value>4.0441175</ns2:value></ns2:annotationElement><ns2:annotationElement position="3546"><ns2:displayCharacter>G</ns2:displayCharacter><ns2:description>G 4.4%</ns2:description><ns2:value>4.4117646</ns2:value></ns2:annotationElement><ns2:annotationElement position="3547"><ns2:displayCharacter>T</ns2:displayCharacter><ns2:description>T 2.6%; G 1.8%</ns2:description><ns2:value>2.5735295</ns2:value></ns2:annotationElement><ns2:annotationElement position="3548"><ns2:displayCharacter>T</ns2:displayCharacter><ns2:description>T 2.6%; A 1.8%</ns2:description><ns2:value>2.5735295</ns2:value></ns2:annotationElement><ns2:annotationElement position="3549"><ns2:displayCharacter>G</ns2:displayCharacter><ns2:description>G 2.6%; A 1.8%</ns2:description><ns2:value>2.5735295</ns2:value></ns2:annotationElement><ns2:annotationElement position="3550"><ns2:displayCharacter>A</ns2:displayCharacter><ns2:description>A 2.6%; T 1.8%</ns2:description><ns2:value>2.5735295</ns2:value></ns2:annotationElement><ns2:annotationElement position="3551"><ns2:displayCharacter>A</ns2:displayCharacter><ns2:description>A 2.2%; C 1.8%; T 0.4%</ns2:description><ns2:value>2.2058823</ns2:value></ns2:annotationElement><ns2:annotationElement position="3552"><ns2:displayCharacter>G</ns2:displayCharacter><ns2:description>G 4.0%; T 0.4%</ns2:description><ns2:value>4.0441175</ns2:value></ns2:annotationElement><ns2:annotationElement position="3553"><ns2:displayCharacter>A</ns2:displayCharacter><ns2:description>A 4.0%</ns2:description><ns2:value>4.0441175</ns2:value></ns2:annotationElement><ns2:annotationElement position="3554"><ns2:displayCharacter>A</ns2:displayCharacter><ns2:description>A 4.0%</ns2:description><ns2:value>4.0441175</ns2:value></ns2:annotationElement><ns2:annotationElement position="3555"><ns2:displayCharacter>C</ns2:displayCharacter><ns2:description>C 4.0%</ns2:description><ns2:value>4.0441175</ns2:value></ns2:annotationElement><ns2:annotationElement position="3556"><ns2:displayCharacter>G</ns2:displayCharacter><ns2:description>G 2.2%; C 1.8%</ns2:description><ns2:value>2.2058823</ns2:value></ns2:annotationElement><ns2:annotationElement position="3557"><ns2:displayCharacter>C</ns2:displayCharacter><ns2:description>C 4.0%</ns2:description><ns2:value>4.0441175</ns2:value></ns2:annotationElement><ns2:annotationElement position="3558"><ns2:displayCharacter>A</ns2:displayCharacter><ns2:description>A 2.2%; T 1.8%</ns2:description><ns2:value>2.2058823</ns2:value></ns2:annotationElement><ns2:annotationElement position="3559"><ns2:displayCharacter>G</ns2:displayCharacter><ns2:description>G 2.2%; A 1.8%</ns2:description><ns2:value>2.2058823</ns2:value></ns2:annotationElement><ns2:annotationElement position="3560"><ns2:displayCharacter>C</ns2:displayCharacter><ns2:description>C 2.2%</ns2:description><ns2:value>2.2058823</ns2:value></ns2:annotationElement><ns2:annotationElement position="3561"><ns2:displayCharacter>A</ns2:displayCharacter><ns2:description>A 2.2%</ns2:description><ns2:value>2.2058823</ns2:value></ns2:annotationElement><ns2:annotationElement position="3562"><ns2:displayCharacter>A</ns2:displayCharacter><ns2:description>A 2.2%</ns2:description><ns2:value>2.2058823</ns2:value></ns2:annotationElement><ns2:annotationElement position="3563"><ns2:displayCharacter>A</ns2:displayCharacter><ns2:description>A 2.2%</ns2:description><ns2:value>2.2058823</ns2:value></ns2:annotationElement><ns2:annotationElement position="3564"><ns2:displayCharacter>G</ns2:displayCharacter><ns2:description>G 2.2%; C 0.4%</ns2:description><ns2:value>2.2058823</ns2:value></ns2:annotationElement><ns2:annotationElement position="3565"><ns2:displayCharacter>T</ns2:displayCharacter><ns2:description>T 2.6%</ns2:description><ns2:value>2.5735295</ns2:value></ns2:annotationElement><ns2:annotationElement position="3566"><ns2:displayCharacter>G</ns2:displayCharacter><ns2:description>G 2.6%</ns2:description><ns2:value>2.5735295</ns2:value></ns2:annotationElement><ns2:annotationElement position="3567"><ns2:displayCharacter>C</ns2:displayCharacter><ns2:description>C 2.6%</ns2:description><ns2:value>2.5735295</ns2:value></ns2:annotationElement><ns2:annotationElement position="3568"><ns2:displayCharacter>G</ns2:displayCharacter><ns2:description>G 2.2%; C 0.4%</ns2:description><ns2:value>2.2058823</ns2:value></ns2:annotationElement><ns2:annotationElement position="3569"><ns2:displayCharacter>A</ns2:displayCharacter><ns2:description>A 2.2%; G 0.4%</ns2:description><ns2:value>2.2058823</ns2:value></ns2:annotationElement><ns2:annotationElement position="3570"><ns2:displayCharacter>T</ns2:displayCharacter><ns2:description>T 2.2%; G 0.4%</ns2:description><ns2:value>2.2058823</ns2:value></ns2:annotationElement><ns2:annotationElement position="3571"><ns2:displayCharacter>A</ns2:displayCharacter><ns2:description>A 2.2%; T 0.4%</ns2:description><ns2:value>2.2058823</ns2:value></ns2:annotationElement><ns2:annotationElement position="3572"><ns2:displayCharacter>A</ns2:displayCharacter><ns2:description>A 2.6%</ns2:description><ns2:value>2.5735295</ns2:value></ns2:annotationElement><ns2:annotationElement position="3573"><ns2:displayCharacter>G</ns2:displayCharacter><ns2:description>G 2.6%</ns2:description><ns2:value>2.5735295</ns2:value></ns2:annotationElement><ns2:annotationElement position="3574"><ns2:displayCharacter>T</ns2:displayCharacter><ns2:description>T 2.6%</ns2:description><ns2:value>2.5735295</ns2:value></ns2:annotationElement><ns2:annotationElement position="3575"><ns2:displayCharacter>G</ns2:displayCharacter><ns2:description>G 2.2%</ns2:description><ns2:value>2.2058823</ns2:value></ns2:annotationElement><ns2:annotationElement position="3576"><ns2:displayCharacter>G</ns2:displayCharacter><ns2:description>G 2.2%</ns2:description><ns2:value>2.2058823</ns2:value></ns2:annotationElement><ns2:annotationElement position="3577"><ns2:displayCharacter>T</ns2:displayCharacter><ns2:description>T 2.2%</ns2:description><ns2:value>2.2058823</ns2:value></ns2:annotationElement><ns2:annotationElement position="3578"><ns2:displayCharacter>A</ns2:displayCharacter><ns2:description>A 2.2%</ns2:description><ns2:value>2.2058823</ns2:value></ns2:annotationElement><ns2:annotationElement position="3579"><ns2:displayCharacter>T</ns2:displayCharacter><ns2:description>T 2.2%</ns2:description><ns2:value>2.2058823</ns2:value></ns2:annotationElement><ns2:annotationElement position="3580"><ns2:displayCharacter>C</ns2:displayCharacter><ns2:description>C 2.2%</ns2:description><ns2:value>2.2058823</ns2:value></ns2:annotationElement><ns2:annotationElement position="3581"><ns2:displayCharacter>A</ns2:displayCharacter><ns2:description>A 2.2%</ns2:description><ns2:value>2.2058823</ns2:value></ns2:annotationElement><ns2:annotationElement position="3582"><ns2:displayCharacter>A</ns2:displayCharacter><ns2:description>A 4.0%</ns2:description><ns2:value>4.0441175</ns2:value></ns2:annotationElement><ns2:annotationElement position="3583"><ns2:displayCharacter>T</ns2:displayCharacter><ns2:description>T 4.0%</ns2:description><ns2:value>4.0441175</ns2:value></ns2:annotationElement><ns2:annotationElement position="3584"><ns2:displayCharacter>+</ns2:displayCharacter><ns2:description>C 2.2%; T 2.2%</ns2:description><ns2:value>2.2058823</ns2:value></ns2:annotationElement><ns2:annotationElement position="3585"><ns2:displayCharacter>G</ns2:displayCharacter><ns2:description>G 2.2%; C 1.8%; A 0.4%</ns2:description><ns2:value>2.2058823</ns2:value></ns2:annotationElement><ns2:annotationElement position="3586"><ns2:displayCharacter>C</ns2:displayCharacter><ns2:description>C 4.0%; T 0.4%</ns2:description><ns2:value>4.0441175</ns2:value></ns2:annotationElement><ns2:annotationElement position="3587"><ns2:displayCharacter>A</ns2:displayCharacter><ns2:description>A 2.6%; C 1.8%</ns2:description><ns2:value>2.5735295</ns2:value></ns2:annotationElement><ns2:annotationElement position="3588"><ns2:displayCharacter>G</ns2:displayCharacter><ns2:description>G 2.2%; C 1.8%; T 0.4%</ns2:description><ns2:value>2.2058823</ns2:value></ns2:annotationElement><ns2:annotationElement position="3589"><ns2:displayCharacter>+</ns2:displayCharacter><ns2:description>A 2.2%; G 2.2%</ns2:description><ns2:value>2.2058823</ns2:value></ns2:annotationElement><ns2:annotationElement position="3590"><ns2:displayCharacter>+</ns2:displayCharacter><ns2:description>A 2.2%; C 2.2%</ns2:description><ns2:value>2.2058823</ns2:value></ns2:annotationElement><ns2:annotationElement position="3591"><ns2:displayCharacter>T</ns2:displayCharacter><ns2:description>T 4.4%</ns2:description><ns2:value>4.4117646</ns2:value></ns2:annotationElement><ns2:annotationElement position="3592"><ns2:displayCharacter>C</ns2:displayCharacter><ns2:description>C 4.0%; T 0.4%</ns2:description><ns2:value>4.0441175</ns2:value></ns2:annotationElement><ns2:annotationElement position="3593"><ns2:displayCharacter>A</ns2:displayCharacter><ns2:description>A 2.2%; C 1.8%; G 0.4%</ns2:description><ns2:value>2.2058823</ns2:value></ns2:annotationElement><ns2:annotationElement position="3594"><ns2:displayCharacter>T</ns2:displayCharacter><ns2:description>T 2.6%; C 1.8%</ns2:description><ns2:value>2.5735295</ns2:value></ns2:annotationElement><ns2:annotationElement position="3595"><ns2:displayCharacter>T</ns2:displayCharacter><ns2:description>T 2.6%; G 1.8%</ns2:description><ns2:value>2.5735295</ns2:value></ns2:annotationElement><ns2:annotationElement position="3596"><ns2:displayCharacter>T</ns2:displayCharacter><ns2:description>T 4.4%</ns2:description><ns2:value>4.4117646</ns2:value></ns2:annotationElement><ns2:annotationElement position="3597"><ns2:displayCharacter>C</ns2:displayCharacter><ns2:description>C 4.4%</ns2:description><ns2:value>4.4117646</ns2:value></ns2:annotationElement><ns2:annotationElement position="3598"><ns2:displayCharacter>A</ns2:displayCharacter><ns2:description>A 4.4%</ns2:description><ns2:value>4.4117646</ns2:value></ns2:annotationElement><ns2:annotationElement position="3599"><ns2:displayCharacter>+</ns2:displayCharacter><ns2:description>A 2.2%; T 2.2%</ns2:description><ns2:value>2.2058823</ns2:value></ns2:annotationElement><ns2:annotationElement position="3600"><ns2:displayCharacter>T</ns2:displayCharacter><ns2:description>T 2.2%; C 1.8%; G 0.4%</ns2:description><ns2:value>2.2058823</ns2:value></ns2:annotationElement><ns2:annotationElement position="3601"><ns2:displayCharacter>G</ns2:displayCharacter><ns2:description>G 2.6%</ns2:description><ns2:value>2.5735295</ns2:value></ns2:annotationElement><ns2:annotationElement position="3602"><ns2:displayCharacter>C</ns2:displayCharacter><ns2:description>C 2.2%; A 0.4%</ns2:description><ns2:value>2.2058823</ns2:value></ns2:annotationElement><ns2:annotationElement position="3603"><ns2:displayCharacter>C</ns2:displayCharacter><ns2:description>C 2.6%</ns2:description><ns2:value>2.5735295</ns2:value></ns2:annotationElement><ns2:annotationElement position="3604"><ns2:displayCharacter>C</ns2:displayCharacter><ns2:description>C 2.2%; T 0.4%</ns2:description><ns2:value>2.2058823</ns2:value></ns2:annotationElement><ns2:annotationElement position="3605"><ns2:displayCharacter>A</ns2:displayCharacter><ns2:description>A 2.2%; T 0.4%</ns2:description><ns2:value>2.2058823</ns2:value></ns2:annotationElement><ns2:annotationElement position="3606"><ns2:displayCharacter>A</ns2:displayCharacter><ns2:description>A 2.6%</ns2:description><ns2:value>2.5735295</ns2:value></ns2:annotationElement><ns2:annotationElement position="3607"><ns2:displayCharacter>T</ns2:displayCharacter><ns2:description>T 2.2%; G 0.4%</ns2:description><ns2:value>2.2058823</ns2:value></ns2:annotationElement><ns2:annotationElement position="3608"><ns2:displayCharacter>C</ns2:displayCharacter><ns2:description>C 2.6%</ns2:description><ns2:value>2.5735295</ns2:value></ns2:annotationElement><ns2:annotationElement position="3609"><ns2:displayCharacter>T</ns2:displayCharacter><ns2:description>T 2.2%; C 0.4%</ns2:description><ns2:value>2.2058823</ns2:value></ns2:annotationElement><ns2:annotationElement position="3610"><ns2:displayCharacter>T</ns2:displayCharacter><ns2:description>T 2.2%; A 0.4%</ns2:description><ns2:value>2.2058823</ns2:value></ns2:annotationElement><ns2:annotationElement position="3611"><ns2:displayCharacter>T</ns2:displayCharacter><ns2:description>T 2.6%</ns2:description><ns2:value>2.5735295</ns2:value></ns2:annotationElement><ns2:annotationElement position="3612"><ns2:displayCharacter>G</ns2:displayCharacter><ns2:description>G 2.6%</ns2:description><ns2:value>2.5735295</ns2:value></ns2:annotationElement><ns2:annotationElement position="3613"><ns2:displayCharacter>A</ns2:displayCharacter><ns2:description>A 2.2%; C 0.4%</ns2:description><ns2:value>2.2058823</ns2:value></ns2:annotationElement><ns2:annotationElement position="3614"><ns2:displayCharacter>A</ns2:displayCharacter><ns2:description>A 2.6%</ns2:description><ns2:value>2.5735295</ns2:value></ns2:annotationElement><ns2:annotationElement position="3615"><ns2:displayCharacter>C</ns2:displayCharacter><ns2:description>C 2.2%; T 0.4%</ns2:description><ns2:value>2.2058823</ns2:value></ns2:annotationElement><ns2:annotationElement position="3616"><ns2:displayCharacter>G</ns2:displayCharacter><ns2:description>G 0.4%</ns2:description><ns2:value>0.36764705</ns2:value></ns2:annotationElement><ns2:annotationElement position="3617"><ns2:displayCharacter>C</ns2:displayCharacter><ns2:description>C 0.4%</ns2:description><ns2:value>0.36764705</ns2:value></ns2:annotationElement><ns2:annotationElement position="3618"><ns2:displayCharacter>C</ns2:displayCharacter><ns2:description>C 0.4%</ns2:description><ns2:value>0.36764705</ns2:value></ns2:annotationElement><ns2:annotationElement position="3619"><ns2:displayCharacter>T</ns2:displayCharacter><ns2:description>T 0.4%</ns2:description><ns2:value>0.36764705</ns2:value></ns2:annotationElement><ns2:annotationElement position="3620"><ns2:displayCharacter>C</ns2:displayCharacter><ns2:description>C 0.4%</ns2:description><ns2:value>0.36764705</ns2:value></ns2:annotationElement><ns2:annotationElement position="3621"><ns2:displayCharacter>A</ns2:displayCharacter><ns2:description>A 0.4%</ns2:description><ns2:value>0.36764705</ns2:value></ns2:annotationElement><ns2:annotationElement position="3622"><ns2:displayCharacter>G</ns2:displayCharacter><ns2:description>G 0.4%</ns2:description><ns2:value>0.36764705</ns2:value></ns2:annotationElement><ns2:annotationElement position="3623"><ns2:displayCharacter>A</ns2:displayCharacter><ns2:description>A 0.4%</ns2:description><ns2:value>0.36764705</ns2:value></ns2:annotationElement><ns2:annotationElement position="3624"><ns2:displayCharacter>A</ns2:displayCharacter><ns2:description>A 0.4%</ns2:description><ns2:value>0.36764705</ns2:value></ns2:annotationElement><ns2:annotationElement position="3625"><ns2:displayCharacter>T</ns2:displayCharacter><ns2:description>T 0.4%</ns2:description><ns2:value>0.36764705</ns2:value></ns2:annotationElement><ns2:annotationElement position="3626"><ns2:displayCharacter>C</ns2:displayCharacter><ns2:description>C 0.4%</ns2:description><ns2:value>0.36764705</ns2:value></ns2:annotationElement><ns2:annotationElement position="3627"><ns2:displayCharacter>A</ns2:displayCharacter><ns2:description>A 0.4%</ns2:description><ns2:value>0.36764705</ns2:value></ns2:annotationElement><ns2:annotationElement position="3628"><ns2:displayCharacter>C</ns2:displayCharacter><ns2:description>C 0.4%</ns2:description><ns2:value>0.36764705</ns2:value></ns2:annotationElement><ns2:annotationElement position="3629"><ns2:displayCharacter>T</ns2:displayCharacter><ns2:description>T 0.4%</ns2:description><ns2:value>0.36764705</ns2:value></ns2:annotationElement><ns2:annotationElement position="3630"><ns2:displayCharacter>G</ns2:displayCharacter><ns2:description>G 0.4%</ns2:description><ns2:value>0.36764705</ns2:value></ns2:annotationElement><ns2:annotationElement position="3631"><ns2:displayCharacter>C</ns2:displayCharacter><ns2:description>C 0.4%</ns2:description><ns2:value>0.36764705</ns2:value></ns2:annotationElement><ns2:annotationElement position="3632"><ns2:displayCharacter>A</ns2:displayCharacter><ns2:description>A 0.4%</ns2:description><ns2:value>0.36764705</ns2:value></ns2:annotationElement><ns2:annotationElement position="3633"><ns2:displayCharacter>T</ns2:displayCharacter><ns2:description>T 0.4%</ns2:description><ns2:value>0.36764705</ns2:value></ns2:annotationElement><ns2:annotationElement position="3634"><ns2:displayCharacter>T</ns2:displayCharacter><ns2:description>T 0.4%</ns2:description><ns2:value>0.36764705</ns2:value></ns2:annotationElement><ns2:annotationElement position="3635"><ns2:displayCharacter>G</ns2:displayCharacter><ns2:description>G 0.4%</ns2:description><ns2:value>0.36764705</ns2:value></ns2:annotationElement><ns2:annotationElement position="3636"><ns2:displayCharacter>C</ns2:displayCharacter><ns2:description>C 0.4%</ns2:description><ns2:value>0.36764705</ns2:value></ns2:annotationElement><ns2:annotationElement position="3637"><ns2:displayCharacter>A</ns2:displayCharacter><ns2:description>A 0.4%</ns2:description><ns2:value>0.36764705</ns2:value></ns2:annotationElement><ns2:annotationElement position="3638"><ns2:displayCharacter>G</ns2:displayCharacter><ns2:description>G 2.6%</ns2:description><ns2:value>2.5735295</ns2:value></ns2:annotationElement><ns2:annotationElement position="3639"><ns2:displayCharacter>C</ns2:displayCharacter><ns2:description>C 2.2%; G 0.4%</ns2:description><ns2:value>2.2058823</ns2:value></ns2:annotationElement><ns2:annotationElement position="3640"><ns2:displayCharacter>A</ns2:displayCharacter><ns2:description>A 2.6%</ns2:description><ns2:value>2.5735295</ns2:value></ns2:annotationElement><ns2:annotationElement position="3641"><ns2:displayCharacter>A</ns2:displayCharacter><ns2:description>A 2.6%</ns2:description><ns2:value>2.5735295</ns2:value></ns2:annotationElement><ns2:annotationElement position="3642"><ns2:displayCharacter>A</ns2:displayCharacter><ns2:description>A 2.2%; T 0.4%</ns2:description><ns2:value>2.2058823</ns2:value></ns2:annotationElement><ns2:annotationElement position="3643"><ns2:displayCharacter>C</ns2:displayCharacter><ns2:description>C 2.6%</ns2:description><ns2:value>2.5735295</ns2:value></ns2:annotationElement><ns2:annotationElement position="3644"><ns2:displayCharacter>G</ns2:displayCharacter><ns2:description>G 2.2%; T 0.4%</ns2:description><ns2:value>2.2058823</ns2:value></ns2:annotationElement><ns2:annotationElement position="3645"><ns2:displayCharacter>G</ns2:displayCharacter><ns2:description>G 2.6%</ns2:description><ns2:value>2.5735295</ns2:value></ns2:annotationElement><ns2:annotationElement position="3646"><ns2:displayCharacter>C</ns2:displayCharacter><ns2:description>C 2.6%</ns2:description><ns2:value>2.5735295</ns2:value></ns2:annotationElement><ns2:annotationElement position="3647"><ns2:displayCharacter>G</ns2:displayCharacter><ns2:description>G 2.6%</ns2:description><ns2:value>2.5735295</ns2:value></ns2:annotationElement><ns2:annotationElement position="3648"><ns2:displayCharacter>C</ns2:displayCharacter><ns2:description>C 2.6%</ns2:description><ns2:value>2.5735295</ns2:value></ns2:annotationElement><ns2:annotationElement position="3649"><ns2:displayCharacter>A</ns2:displayCharacter><ns2:description>A 2.6%</ns2:description><ns2:value>2.5735295</ns2:value></ns2:annotationElement><ns2:annotationElement position="3650"><ns2:displayCharacter>T</ns2:displayCharacter><ns2:description>T 2.6%</ns2:description><ns2:value>2.5735295</ns2:value></ns2:annotationElement><ns2:annotationElement position="3651"><ns2:displayCharacter>G</ns2:displayCharacter><ns2:description>G 2.6%</ns2:description><ns2:value>2.5735295</ns2:value></ns2:annotationElement><ns2:annotationElement position="3652"><ns2:displayCharacter>G</ns2:displayCharacter><ns2:description>G 2.6%</ns2:description><ns2:value>2.5735295</ns2:value></ns2:annotationElement><ns2:annotationElement position="3653"><ns2:displayCharacter>G</ns2:displayCharacter><ns2:description>G 2.2%; C 0.4%</ns2:description><ns2:value>2.2058823</ns2:value></ns2:annotationElement><ns2:annotationElement position="3654"><ns2:displayCharacter>A</ns2:displayCharacter><ns2:description>A 2.2%; T 0.4%</ns2:description><ns2:value>2.2058823</ns2:value></ns2:annotationElement><ns2:annotationElement position="3655"><ns2:displayCharacter>G</ns2:displayCharacter><ns2:description>G 2.2%; C 0.4%</ns2:description><ns2:value>2.2058823</ns2:value></ns2:annotationElement><ns2:annotationElement position="3656"><ns2:displayCharacter>A</ns2:displayCharacter><ns2:description>A 2.6%</ns2:description><ns2:value>2.5735295</ns2:value></ns2:annotationElement><ns2:annotationElement position="3657"><ns2:displayCharacter>A</ns2:displayCharacter><ns2:description>A 2.2%; T 0.4%</ns2:description><ns2:value>2.2058823</ns2:value></ns2:annotationElement><ns2:annotationElement position="3658"><ns2:displayCharacter>G</ns2:displayCharacter><ns2:description>G 2.2%; T 0.4%</ns2:description><ns2:value>2.2058823</ns2:value></ns2:annotationElement><ns2:annotationElement position="3659"><ns2:displayCharacter>C</ns2:displayCharacter><ns2:description>C 2.2%; A 0.4%</ns2:description><ns2:value>2.2058823</ns2:value></ns2:annotationElement><ns2:annotationElement position="3660"><ns2:displayCharacter>T</ns2:displayCharacter><ns2:description>T 2.2%; C 0.4%</ns2:description><ns2:value>2.2058823</ns2:value></ns2:annotationElement><ns2:annotationElement position="3661"><ns2:displayCharacter>C</ns2:displayCharacter><ns2:description>C 1.8%; A 0.4%</ns2:description><ns2:value>1.8382353</ns2:value></ns2:annotationElement><ns2:annotationElement position="3662"><ns2:displayCharacter>T</ns2:displayCharacter><ns2:description>T 2.2%</ns2:description><ns2:value>2.2058823</ns2:value></ns2:annotationElement><ns2:annotationElement position="3663"><ns2:displayCharacter>C</ns2:displayCharacter><ns2:description>C 2.2%</ns2:description><ns2:value>2.2058823</ns2:value></ns2:annotationElement><ns2:annotationElement position="3664"><ns2:displayCharacter>T</ns2:displayCharacter><ns2:description>T 1.8%; A 0.4%</ns2:description><ns2:value>1.8382353</ns2:value></ns2:annotationElement><ns2:annotationElement position="3665"><ns2:displayCharacter>C</ns2:displayCharacter><ns2:description>C 1.8%; G 0.4%</ns2:description><ns2:value>1.8382353</ns2:value></ns2:annotationElement><ns2:annotationElement position="3666"><ns2:displayCharacter>G</ns2:displayCharacter><ns2:description>G 1.8%; A 0.4%</ns2:description><ns2:value>1.8382353</ns2:value></ns2:annotationElement><ns2:annotationElement position="3667"><ns2:displayCharacter>A</ns2:displayCharacter><ns2:description>A 1.8%; C 0.4%</ns2:description><ns2:value>1.8382353</ns2:value></ns2:annotationElement><ns2:annotationElement position="3668"><ns2:displayCharacter>G</ns2:displayCharacter><ns2:description>G 4.0%</ns2:description><ns2:value>4.0441175</ns2:value></ns2:annotationElement><ns2:annotationElement position="3669"><ns2:displayCharacter>C</ns2:displayCharacter><ns2:description>C 3.7%; T 0.4%</ns2:description><ns2:value>3.6764705</ns2:value></ns2:annotationElement><ns2:annotationElement position="3670"><ns2:displayCharacter>C</ns2:displayCharacter><ns2:description>C 3.7%; A 0.4%</ns2:description><ns2:value>3.6764705</ns2:value></ns2:annotationElement><ns2:annotationElement position="3671"><ns2:displayCharacter>A</ns2:displayCharacter><ns2:description>A 4.0%</ns2:description><ns2:value>4.0441175</ns2:value></ns2:annotationElement><ns2:annotationElement position="3672"><ns2:displayCharacter>T</ns2:displayCharacter><ns2:description>T 4.0%</ns2:description><ns2:value>4.0441175</ns2:value></ns2:annotationElement><ns2:annotationElement position="3673"><ns2:displayCharacter>C</ns2:displayCharacter><ns2:description>C 2.2%; G 1.8%</ns2:description><ns2:value>2.2058823</ns2:value></ns2:annotationElement><ns2:annotationElement position="3674"><ns2:displayCharacter>+</ns2:displayCharacter><ns2:description>C 1.8%; G 1.8%; T 0.4%</ns2:description><ns2:value>1.8382353</ns2:value></ns2:annotationElement><ns2:annotationElement position="3675"><ns2:displayCharacter>C</ns2:displayCharacter><ns2:description>C 3.7%; G 0.4%</ns2:description><ns2:value>3.6764705</ns2:value></ns2:annotationElement><ns2:annotationElement position="3676"><ns2:displayCharacter>C</ns2:displayCharacter><ns2:description>C 2.2%; A 1.8%</ns2:description><ns2:value>2.2058823</ns2:value></ns2:annotationElement><ns2:annotationElement position="3677"><ns2:displayCharacter>G</ns2:displayCharacter><ns2:description>G 3.7%; C 0.4%</ns2:description><ns2:value>3.6764705</ns2:value></ns2:annotationElement><ns2:annotationElement position="3678"><ns2:displayCharacter>T</ns2:displayCharacter><ns2:description>T 3.7%; G 0.4%</ns2:description><ns2:value>3.6764705</ns2:value></ns2:annotationElement><ns2:annotationElement position="3679"><ns2:displayCharacter>C</ns2:displayCharacter><ns2:description>C 2.2%; G 1.8%</ns2:description><ns2:value>2.2058823</ns2:value></ns2:annotationElement><ns2:annotationElement position="3680"><ns2:displayCharacter>C</ns2:displayCharacter><ns2:description>C 4.0%</ns2:description><ns2:value>4.0441175</ns2:value></ns2:annotationElement><ns2:annotationElement position="3681"><ns2:displayCharacter>A</ns2:displayCharacter><ns2:description>A 4.0%</ns2:description><ns2:value>4.0441175</ns2:value></ns2:annotationElement><ns2:annotationElement position="3682"><ns2:displayCharacter>+</ns2:displayCharacter><ns2:description>C 1.8%; T 1.8%; A 0.4%</ns2:description><ns2:value>1.8382353</ns2:value></ns2:annotationElement><ns2:annotationElement position="3683"><ns2:displayCharacter>+</ns2:displayCharacter><ns2:description>G 1.8%; T 1.8%; A 0.4%</ns2:description><ns2:value>1.8382353</ns2:value></ns2:annotationElement><ns2:annotationElement position="3684"><ns2:displayCharacter>A</ns2:displayCharacter><ns2:description>A 2.2%; C 1.8%</ns2:description><ns2:value>2.2058823</ns2:value></ns2:annotationElement><ns2:annotationElement position="3685"><ns2:displayCharacter>T</ns2:displayCharacter><ns2:description>T 0.4%</ns2:description><ns2:value>0.36764705</ns2:value></ns2:annotationElement><ns2:annotationElement position="3686"><ns2:displayCharacter>C</ns2:displayCharacter><ns2:description>C 0.4%</ns2:description><ns2:value>0.36764705</ns2:value></ns2:annotationElement><ns2:annotationElement position="3687"><ns2:displayCharacter>T</ns2:displayCharacter><ns2:description>T 0.4%</ns2:description><ns2:value>0.36764705</ns2:value></ns2:annotationElement><ns2:annotationElement position="3688"><ns2:displayCharacter>T</ns2:displayCharacter><ns2:description>T 0.4%</ns2:description><ns2:value>0.36764705</ns2:value></ns2:annotationElement><ns2:annotationElement position="3689"><ns2:displayCharacter>G</ns2:displayCharacter><ns2:description>G 0.4%</ns2:description><ns2:value>0.36764705</ns2:value></ns2:annotationElement><ns2:annotationElement position="3690"><ns2:displayCharacter>C</ns2:displayCharacter><ns2:description>C 4.0%</ns2:description><ns2:value>4.0441175</ns2:value></ns2:annotationElement><ns2:annotationElement position="3691"><ns2:displayCharacter>A</ns2:displayCharacter><ns2:description>A 3.7%; G 0.4%</ns2:description><ns2:value>3.6764705</ns2:value></ns2:annotationElement><ns2:annotationElement position="3692"><ns2:displayCharacter>C</ns2:displayCharacter><ns2:description>C 3.7%; G 0.4%</ns2:description><ns2:value>3.6764705</ns2:value></ns2:annotationElement><ns2:annotationElement position="3693"><ns2:displayCharacter>+</ns2:displayCharacter><ns2:description>A 1.8%; G 1.8%; T 0.4%</ns2:description><ns2:value>1.8382353</ns2:value></ns2:annotationElement><ns2:annotationElement position="3694"><ns2:displayCharacter>+</ns2:displayCharacter><ns2:description>G 1.8%; T 1.8%; C 0.4%</ns2:description><ns2:value>1.8382353</ns2:value></ns2:annotationElement><ns2:annotationElement position="3695"><ns2:displayCharacter>T</ns2:displayCharacter><ns2:description>T 2.2%; C 1.8%</ns2:description><ns2:value>2.2058823</ns2:value></ns2:annotationElement><ns2:annotationElement position="3696"><ns2:displayCharacter>C</ns2:displayCharacter><ns2:description>C 2.2%; T 1.8%</ns2:description><ns2:value>2.2058823</ns2:value></ns2:annotationElement><ns2:annotationElement position="3697"><ns2:displayCharacter>C</ns2:displayCharacter><ns2:description>C 2.2%; A 1.8%</ns2:description><ns2:value>2.2058823</ns2:value></ns2:annotationElement><ns2:annotationElement position="3698"><ns2:displayCharacter>T</ns2:displayCharacter><ns2:description>T 3.7%; G 0.4%</ns2:description><ns2:value>3.6764705</ns2:value></ns2:annotationElement><ns2:annotationElement position="3699"><ns2:displayCharacter>C</ns2:displayCharacter><ns2:description>C 4.0%</ns2:description><ns2:value>4.0441175</ns2:value></ns2:annotationElement><ns2:annotationElement position="3700"><ns2:displayCharacter>A</ns2:displayCharacter><ns2:description>A 4.0%</ns2:description><ns2:value>4.0441175</ns2:value></ns2:annotationElement><ns2:annotationElement position="3701"><ns2:displayCharacter>+</ns2:displayCharacter><ns2:description>C 1.8%; G 1.8%; T 0.4%</ns2:description><ns2:value>1.8382353</ns2:value></ns2:annotationElement><ns2:annotationElement position="3702"><ns2:displayCharacter>T</ns2:displayCharacter><ns2:description>T 4.0%</ns2:description><ns2:value>4.0441175</ns2:value></ns2:annotationElement><ns2:annotationElement position="3703"><ns2:displayCharacter>G</ns2:displayCharacter><ns2:description>G 3.7%; A 0.4%</ns2:description><ns2:value>3.6764705</ns2:value></ns2:annotationElement><ns2:annotationElement position="3704"><ns2:displayCharacter>T</ns2:displayCharacter><ns2:description>T 2.2%; G 1.8%</ns2:description><ns2:value>2.2058823</ns2:value></ns2:annotationElement><ns2:annotationElement position="3705"><ns2:displayCharacter>C</ns2:displayCharacter><ns2:description>C 3.7%; T 0.4%</ns2:description><ns2:value>3.6764705</ns2:value></ns2:annotationElement><ns2:annotationElement position="3706"><ns2:displayCharacter>G</ns2:displayCharacter><ns2:description>G 2.2%; T 1.8%</ns2:description><ns2:value>2.2058823</ns2:value></ns2:annotationElement><ns2:annotationElement position="3707"><ns2:displayCharacter>G</ns2:displayCharacter><ns2:description>G 2.2%; A 1.8%</ns2:description><ns2:value>2.2058823</ns2:value></ns2:annotationElement><ns2:annotationElement position="3708"><ns2:displayCharacter>A</ns2:displayCharacter><ns2:description>A 4.0%</ns2:description><ns2:value>4.0441175</ns2:value></ns2:annotationElement><ns2:annotationElement position="3709"><ns2:displayCharacter>T</ns2:displayCharacter><ns2:description>T 4.0%</ns2:description><ns2:value>4.0441175</ns2:value></ns2:annotationElement><ns2:annotationElement position="3710"><ns2:displayCharacter>A</ns2:displayCharacter><ns2:description>A 4.0%</ns2:description><ns2:value>4.0441175</ns2:value></ns2:annotationElement><ns2:annotationElement position="3711"><ns2:displayCharacter>T</ns2:displayCharacter><ns2:description>T 1.8%; A 0.4%</ns2:description><ns2:value>1.8382353</ns2:value></ns2:annotationElement><ns2:annotationElement position="3712"><ns2:displayCharacter>A</ns2:displayCharacter><ns2:description>A 1.8%; C 0.4%</ns2:description><ns2:value>1.8382353</ns2:value></ns2:annotationElement><ns2:annotationElement position="3713"><ns2:displayCharacter>A</ns2:displayCharacter><ns2:description>A 1.8%; T 0.4%</ns2:description><ns2:value>1.8382353</ns2:value></ns2:annotationElement><ns2:annotationElement position="3714"><ns2:displayCharacter>A</ns2:displayCharacter><ns2:description>A 1.8%; T 0.4%</ns2:description><ns2:value>1.8382353</ns2:value></ns2:annotationElement><ns2:annotationElement position="3715"><ns2:displayCharacter>A</ns2:displayCharacter><ns2:description>A 1.8%; G 0.4%</ns2:description><ns2:value>1.8382353</ns2:value></ns2:annotationElement><ns2:annotationElement position="3716"><ns2:displayCharacter>A</ns2:displayCharacter><ns2:description>A 1.8%; G 0.4%</ns2:description><ns2:value>1.8382353</ns2:value></ns2:annotationElement><ns2:annotationElement position="3717"><ns2:displayCharacter>C</ns2:displayCharacter><ns2:description>C 2.2%</ns2:description><ns2:value>2.2058823</ns2:value></ns2:annotationElement><ns2:annotationElement position="3718"><ns2:displayCharacter>A</ns2:displayCharacter><ns2:description>A 1.8%; G 0.4%</ns2:description><ns2:value>1.8382353</ns2:value></ns2:annotationElement><ns2:annotationElement position="3719"><ns2:displayCharacter>A</ns2:displayCharacter><ns2:description>A 2.2%</ns2:description><ns2:value>2.2058823</ns2:value></ns2:annotationElement><ns2:annotationElement position="3720"><ns2:displayCharacter>A</ns2:displayCharacter><ns2:description>A 2.2%</ns2:description><ns2:value>2.2058823</ns2:value></ns2:annotationElement><ns2:annotationElement position="3721"><ns2:displayCharacter>A</ns2:displayCharacter><ns2:description>A 2.2%</ns2:description><ns2:value>2.2058823</ns2:value></ns2:annotationElement><ns2:annotationElement position="3722"><ns2:displayCharacter>C</ns2:displayCharacter><ns2:description>C 2.2%</ns2:description><ns2:value>2.2058823</ns2:value></ns2:annotationElement><ns2:annotationElement position="3723"><ns2:displayCharacter>+</ns2:displayCharacter><ns2:description>A 1.1%; G 1.1%</ns2:description><ns2:value>1.1029412</ns2:value></ns2:annotationElement><ns2:annotationElement position="3724"><ns2:displayCharacter>C</ns2:displayCharacter><ns2:description>C 2.2%</ns2:description><ns2:value>2.2058823</ns2:value></ns2:annotationElement><ns2:annotationElement position="3725"><ns2:displayCharacter>A</ns2:displayCharacter><ns2:description>A 1.8%; C 0.4%</ns2:description><ns2:value>1.8382353</ns2:value></ns2:annotationElement><ns2:annotationElement position="3726"><ns2:displayCharacter>C</ns2:displayCharacter><ns2:description>C 1.8%; A 0.4%</ns2:description><ns2:value>1.8382353</ns2:value></ns2:annotationElement><ns2:annotationElement position="3727"><ns2:displayCharacter>A</ns2:displayCharacter><ns2:description>A 2.2%</ns2:description><ns2:value>2.2058823</ns2:value></ns2:annotationElement><ns2:annotationElement position="3728"><ns2:displayCharacter>C</ns2:displayCharacter><ns2:description>C 1.8%; G 0.4%</ns2:description><ns2:value>1.8382353</ns2:value></ns2:annotationElement><ns2:annotationElement position="3729"><ns2:displayCharacter>C</ns2:displayCharacter><ns2:description>C 2.2%</ns2:description><ns2:value>2.2058823</ns2:value></ns2:annotationElement><ns2:annotationElement position="3730"><ns2:displayCharacter>T</ns2:displayCharacter><ns2:description>T 2.2%; G 1.8%</ns2:description><ns2:value>2.2058823</ns2:value></ns2:annotationElement><ns2:annotationElement position="3731"><ns2:displayCharacter>A</ns2:displayCharacter><ns2:description>A 2.2%; G 1.8%</ns2:description><ns2:value>2.2058823</ns2:value></ns2:annotationElement><ns2:annotationElement position="3732"><ns2:displayCharacter>+</ns2:displayCharacter><ns2:description>G 1.8%; T 1.8%; A 0.4%</ns2:description><ns2:value>1.8382353</ns2:value></ns2:annotationElement><ns2:annotationElement position="3733"><ns2:displayCharacter>T</ns2:displayCharacter><ns2:description>T 2.2%; C 1.8%</ns2:description><ns2:value>2.2058823</ns2:value></ns2:annotationElement><ns2:annotationElement position="3734"><ns2:displayCharacter>A</ns2:displayCharacter><ns2:description>A 2.2%; T 1.8%</ns2:description><ns2:value>2.2058823</ns2:value></ns2:annotationElement><ns2:annotationElement position="3735"><ns2:displayCharacter>+</ns2:displayCharacter><ns2:description>G 1.8%; T 1.8%; C 0.4%</ns2:description><ns2:value>1.8382353</ns2:value></ns2:annotationElement><ns2:annotationElement position="3736"><ns2:displayCharacter>+</ns2:displayCharacter><ns2:description>G 1.8%; T 1.8%; A 0.4%</ns2:description><ns2:value>1.8382353</ns2:value></ns2:annotationElement><ns2:annotationElement position="3737"><ns2:displayCharacter>T</ns2:displayCharacter><ns2:description>T 4.0%</ns2:description><ns2:value>4.0441175</ns2:value></ns2:annotationElement><ns2:annotationElement position="3738"><ns2:displayCharacter>G</ns2:displayCharacter><ns2:description>G 4.0%</ns2:description><ns2:value>4.0441175</ns2:value></ns2:annotationElement><ns2:annotationElement position="3739"><ns2:displayCharacter>T</ns2:displayCharacter><ns2:description>T 3.7%; A 0.4%</ns2:description><ns2:value>3.6764705</ns2:value></ns2:annotationElement><ns2:annotationElement position="3740"><ns2:displayCharacter>T</ns2:displayCharacter><ns2:description>T 3.7%; A 0.4%</ns2:description><ns2:value>3.6764705</ns2:value></ns2:annotationElement><ns2:annotationElement position="3741"><ns2:displayCharacter>C</ns2:displayCharacter><ns2:description>C 2.2%; G 1.8%</ns2:description><ns2:value>2.2058823</ns2:value></ns2:annotationElement><ns2:annotationElement position="3742"><ns2:displayCharacter>+</ns2:displayCharacter><ns2:description>G 1.8%; T 1.8%; C 0.4%</ns2:description><ns2:value>1.8382353</ns2:value></ns2:annotationElement><ns2:annotationElement position="3743"><ns2:displayCharacter>T</ns2:displayCharacter><ns2:description>T 3.7%; A 0.4%</ns2:description><ns2:value>3.6764705</ns2:value></ns2:annotationElement><ns2:annotationElement position="3744"><ns2:displayCharacter>C</ns2:displayCharacter><ns2:description>C 3.7%; A 0.4%</ns2:description><ns2:value>3.6764705</ns2:value></ns2:annotationElement><ns2:annotationElement position="3745"><ns2:displayCharacter>A</ns2:displayCharacter><ns2:description>A 3.7%</ns2:description><ns2:value>3.6764705</ns2:value></ns2:annotationElement><ns2:annotationElement position="3746"><ns2:displayCharacter>+</ns2:displayCharacter><ns2:description>A 1.8%; G 1.8%</ns2:description><ns2:value>1.8382353</ns2:value></ns2:annotationElement><ns2:annotationElement position="3747"><ns2:displayCharacter>+</ns2:displayCharacter><ns2:description>C 1.8%; T 1.8%</ns2:description><ns2:value>1.8382353</ns2:value></ns2:annotationElement><ns2:annotationElement position="3748"><ns2:displayCharacter>+</ns2:displayCharacter><ns2:description>A 1.8%; G 1.8%</ns2:description><ns2:value>1.8382353</ns2:value></ns2:annotationElement><ns2:annotationElement position="3749"><ns2:displayCharacter>+</ns2:displayCharacter><ns2:description>C 1.8%; G 1.8%</ns2:description><ns2:value>1.8382353</ns2:value></ns2:annotationElement><ns2:annotationElement position="3750"><ns2:displayCharacter>A</ns2:displayCharacter><ns2:description>A 3.7%</ns2:description><ns2:value>3.6764705</ns2:value></ns2:annotationElement><ns2:annotationElement position="3751"><ns2:displayCharacter>C</ns2:displayCharacter><ns2:description>C 3.7%</ns2:description><ns2:value>3.6764705</ns2:value></ns2:annotationElement><ns2:annotationElement position="3752"><ns2:displayCharacter>G</ns2:displayCharacter><ns2:description>G 3.7%</ns2:description><ns2:value>3.6764705</ns2:value></ns2:annotationElement><ns2:annotationElement position="3753"><ns2:displayCharacter>C</ns2:displayCharacter><ns2:description>C 3.7%</ns2:description><ns2:value>3.6764705</ns2:value></ns2:annotationElement><ns2:annotationElement position="3754"><ns2:displayCharacter>+</ns2:displayCharacter><ns2:description>A 1.8%; C 1.8%</ns2:description><ns2:value>1.8382353</ns2:value></ns2:annotationElement><ns2:annotationElement position="3755"><ns2:displayCharacter>+</ns2:displayCharacter><ns2:description>A 1.8%; G 1.8%</ns2:description><ns2:value>1.8382353</ns2:value></ns2:annotationElement><ns2:annotationElement position="3756"><ns2:displayCharacter>A</ns2:displayCharacter><ns2:description>A 3.7%</ns2:description><ns2:value>3.6764705</ns2:value></ns2:annotationElement><ns2:annotationElement position="3757"><ns2:displayCharacter>+</ns2:displayCharacter><ns2:description>A 1.8%; G 1.8%</ns2:description><ns2:value>1.8382353</ns2:value></ns2:annotationElement><ns2:annotationElement position="3758"><ns2:displayCharacter>+</ns2:displayCharacter><ns2:description>A 1.8%; C 1.8%</ns2:description><ns2:value>1.8382353</ns2:value></ns2:annotationElement><ns2:annotationElement position="3759"><ns2:displayCharacter>A</ns2:displayCharacter><ns2:description>A 3.7%</ns2:description><ns2:value>3.6764705</ns2:value></ns2:annotationElement><ns2:annotationElement position="3760"><ns2:displayCharacter>+</ns2:displayCharacter><ns2:description>A 1.8%; T 1.8%</ns2:description><ns2:value>1.8382353</ns2:value></ns2:annotationElement><ns2:annotationElement position="3761"><ns2:displayCharacter>C</ns2:displayCharacter><ns2:description>C 3.7%; A 0.4%</ns2:description><ns2:value>3.6764705</ns2:value></ns2:annotationElement><ns2:annotationElement position="3762"><ns2:displayCharacter>+</ns2:displayCharacter><ns2:description>A 1.8%; C 1.8%; G 0.4%</ns2:description><ns2:value>1.8382353</ns2:value></ns2:annotationElement><ns2:annotationElement position="3763"><ns2:displayCharacter>+</ns2:displayCharacter><ns2:description>A 1.8%; C 1.8%; G 0.4%</ns2:description><ns2:value>1.8382353</ns2:value></ns2:annotationElement><ns2:annotationElement position="3764"><ns2:displayCharacter>G</ns2:displayCharacter><ns2:description>G 4.0%</ns2:description><ns2:value>4.0441175</ns2:value></ns2:annotationElement><ns2:annotationElement position="3765"><ns2:displayCharacter>+</ns2:displayCharacter><ns2:description>C 1.8%; G 1.8%; A 0.4%</ns2:description><ns2:value>1.8382353</ns2:value></ns2:annotationElement><ns2:annotationElement position="3766"><ns2:displayCharacter>C</ns2:displayCharacter><ns2:description>C 4.0%</ns2:description><ns2:value>4.0441175</ns2:value></ns2:annotationElement><ns2:annotationElement position="3767"><ns2:displayCharacter>+</ns2:displayCharacter><ns2:description>A 1.8%; T 1.8%; G 0.4%</ns2:description><ns2:value>1.8382353</ns2:value></ns2:annotationElement><ns2:annotationElement position="3768"><ns2:displayCharacter>C</ns2:displayCharacter><ns2:description>C 4.0%</ns2:description><ns2:value>4.0441175</ns2:value></ns2:annotationElement><ns2:annotationElement position="3769"><ns2:displayCharacter>+</ns2:displayCharacter><ns2:description>C 1.8%; G 1.8%; T 0.4%</ns2:description><ns2:value>1.8382353</ns2:value></ns2:annotationElement><ns2:annotationElement position="3770"><ns2:displayCharacter>+</ns2:displayCharacter><ns2:description>G 1.8%; T 1.8%; C 0.4%</ns2:description><ns2:value>1.8382353</ns2:value></ns2:annotationElement><ns2:annotationElement position="3771"><ns2:displayCharacter>C</ns2:displayCharacter><ns2:description>C 4.0%</ns2:description><ns2:value>4.0441175</ns2:value></ns2:annotationElement><ns2:annotationElement position="3772"><ns2:displayCharacter>T</ns2:displayCharacter><ns2:description>T 3.7%; C 0.4%</ns2:description><ns2:value>3.6764705</ns2:value></ns2:annotationElement><ns2:annotationElement position="3773"><ns2:displayCharacter>T</ns2:displayCharacter><ns2:description>T 4.0%</ns2:description><ns2:value>4.0441175</ns2:value></ns2:annotationElement><ns2:annotationElement position="3774"><ns2:displayCharacter>T</ns2:displayCharacter><ns2:description>T 3.7%; G 0.4%</ns2:description><ns2:value>3.6764705</ns2:value></ns2:annotationElement><ns2:annotationElement position="3775"><ns2:displayCharacter>C</ns2:displayCharacter><ns2:description>C 4.0%</ns2:description><ns2:value>4.0441175</ns2:value></ns2:annotationElement><ns2:annotationElement position="3776"><ns2:displayCharacter>T</ns2:displayCharacter><ns2:description>T 2.2%; G 1.8%</ns2:description><ns2:value>2.2058823</ns2:value></ns2:annotationElement><ns2:annotationElement position="3777"><ns2:displayCharacter>C</ns2:displayCharacter><ns2:description>C 3.7%; A 0.4%</ns2:description><ns2:value>3.6764705</ns2:value></ns2:annotationElement><ns2:annotationElement position="3778"><ns2:displayCharacter>C</ns2:displayCharacter><ns2:description>C 2.2%; A 1.8%</ns2:description><ns2:value>2.2058823</ns2:value></ns2:annotationElement><ns2:annotationElement position="3779"><ns2:displayCharacter>+</ns2:displayCharacter><ns2:description>C 1.8%; T 1.8%; G 0.4%</ns2:description><ns2:value>1.8382353</ns2:value></ns2:annotationElement><ns2:annotationElement position="3780"><ns2:displayCharacter>G</ns2:displayCharacter><ns2:description>G 2.2%; C 1.8%</ns2:description><ns2:value>2.2058823</ns2:value></ns2:annotationElement><ns2:annotationElement position="3781"><ns2:displayCharacter>G</ns2:displayCharacter><ns2:description>G 3.7%; C 0.4%</ns2:description><ns2:value>3.6764705</ns2:value></ns2:annotationElement><ns2:annotationElement position="3782"><ns2:displayCharacter>+</ns2:displayCharacter><ns2:description>A 1.8%; T 1.8%; C 0.4%</ns2:description><ns2:value>1.8382353</ns2:value></ns2:annotationElement><ns2:annotationElement position="3783"><ns2:displayCharacter>G</ns2:displayCharacter><ns2:description>G 2.2%; A 1.8%</ns2:description><ns2:value>2.2058823</ns2:value></ns2:annotationElement><ns2:annotationElement position="3784"><ns2:displayCharacter>T</ns2:displayCharacter><ns2:description>T 3.7%; C 0.4%</ns2:description><ns2:value>3.6764705</ns2:value></ns2:annotationElement><ns2:annotationElement position="3785"><ns2:displayCharacter>G</ns2:displayCharacter><ns2:description>G 2.6%</ns2:description><ns2:value>2.5735295</ns2:value></ns2:annotationElement><ns2:annotationElement position="3786"><ns2:displayCharacter>A</ns2:displayCharacter><ns2:description>A 1.8%; G 0.7%</ns2:description><ns2:value>1.8382353</ns2:value></ns2:annotationElement><ns2:annotationElement position="3787"><ns2:displayCharacter>G</ns2:displayCharacter><ns2:description>G 2.2%; A 1.8%</ns2:description><ns2:value>2.2058823</ns2:value></ns2:annotationElement><ns2:annotationElement position="3788"><ns2:displayCharacter>G</ns2:displayCharacter><ns2:description>G 2.2%; T 1.8%</ns2:description><ns2:value>2.2058823</ns2:value></ns2:annotationElement><ns2:annotationElement position="3789"><ns2:displayCharacter>T</ns2:displayCharacter><ns2:description>T 4.0%</ns2:description><ns2:value>4.0441175</ns2:value></ns2:annotationElement><ns2:annotationElement position="3790"><ns2:displayCharacter>G</ns2:displayCharacter><ns2:description>G 4.0%</ns2:description><ns2:value>4.0441175</ns2:value></ns2:annotationElement><ns2:annotationElement position="3791"><ns2:displayCharacter>A</ns2:displayCharacter><ns2:description>A 2.2%; C 1.8%</ns2:description><ns2:value>2.2058823</ns2:value></ns2:annotationElement><ns2:annotationElement position="3792"><ns2:displayCharacter>+</ns2:displayCharacter><ns2:description>A 1.8%; G 1.8%; C 0.4%</ns2:description><ns2:value>1.8382353</ns2:value></ns2:annotationElement><ns2:annotationElement position="3793"><ns2:displayCharacter>T</ns2:displayCharacter><ns2:description>T 4.0%</ns2:description><ns2:value>4.0441175</ns2:value></ns2:annotationElement><ns2:annotationElement position="3794"><ns2:displayCharacter>C</ns2:displayCharacter><ns2:description>C 2.2%; A 1.8%</ns2:description><ns2:value>2.2058823</ns2:value></ns2:annotationElement><ns2:annotationElement position="3795"><ns2:displayCharacter>+</ns2:displayCharacter><ns2:description>A 1.8%; T 1.8%; G 0.4%</ns2:description><ns2:value>1.8382353</ns2:value></ns2:annotationElement><ns2:annotationElement position="3796"><ns2:displayCharacter>+</ns2:displayCharacter><ns2:description>A 1.8%; T 1.8%; C 0.4%</ns2:description><ns2:value>1.8382353</ns2:value></ns2:annotationElement><ns2:annotationElement position="3797"><ns2:displayCharacter>C</ns2:displayCharacter><ns2:description>C 3.7%; G 0.4%</ns2:description><ns2:value>3.6764705</ns2:value></ns2:annotationElement><ns2:annotationElement position="3798"><ns2:displayCharacter>A</ns2:displayCharacter><ns2:description>A 3.7%</ns2:description><ns2:value>3.6764705</ns2:value></ns2:annotationElement><ns2:annotationElement position="3799"><ns2:displayCharacter>+</ns2:displayCharacter><ns2:description>C 1.8%; T 1.8%</ns2:description><ns2:value>1.8382353</ns2:value></ns2:annotationElement><ns2:annotationElement position="3800"><ns2:displayCharacter>G</ns2:displayCharacter><ns2:description>G 3.7%</ns2:description><ns2:value>3.6764705</ns2:value></ns2:annotationElement><ns2:annotationElement position="3801"><ns2:displayCharacter>T</ns2:displayCharacter><ns2:description>T 3.7%; G 0.4%</ns2:description><ns2:value>3.6764705</ns2:value></ns2:annotationElement><ns2:annotationElement position="3802"><ns2:displayCharacter>T</ns2:displayCharacter><ns2:description>T 2.2%; C 1.8%</ns2:description><ns2:value>2.2058823</ns2:value></ns2:annotationElement><ns2:annotationElement position="3803"><ns2:displayCharacter>T</ns2:displayCharacter><ns2:description>T 3.7%; C 0.4%</ns2:description><ns2:value>3.6764705</ns2:value></ns2:annotationElement><ns2:annotationElement position="3804"><ns2:displayCharacter>G</ns2:displayCharacter><ns2:description>G 3.7%</ns2:description><ns2:value>3.6764705</ns2:value></ns2:annotationElement><ns2:annotationElement position="3805"><ns2:displayCharacter>+</ns2:displayCharacter><ns2:description>A 1.8%; T 1.8%</ns2:description><ns2:value>1.8382353</ns2:value></ns2:annotationElement><ns2:annotationElement position="3806"><ns2:displayCharacter>G</ns2:displayCharacter><ns2:description>G 1.8%</ns2:description><ns2:value>1.8382353</ns2:value></ns2:annotationElement><ns2:annotationElement position="3807"><ns2:displayCharacter>T</ns2:displayCharacter><ns2:description>T 1.8%</ns2:description><ns2:value>1.8382353</ns2:value></ns2:annotationElement><ns2:annotationElement position="3808"><ns2:displayCharacter>G</ns2:displayCharacter><ns2:description>G 1.8%</ns2:description><ns2:value>1.8382353</ns2:value></ns2:annotationElement><ns2:annotationElement position="3809"><ns2:displayCharacter>T</ns2:displayCharacter><ns2:description>T 1.8%</ns2:description><ns2:value>1.8382353</ns2:value></ns2:annotationElement><ns2:annotationElement position="3810"><ns2:displayCharacter>+</ns2:displayCharacter><ns2:description>G 1.8%; T 1.8%</ns2:description><ns2:value>1.8382353</ns2:value></ns2:annotationElement><ns2:annotationElement position="3811"><ns2:displayCharacter>A</ns2:displayCharacter><ns2:description>A 3.7%</ns2:description><ns2:value>3.6764705</ns2:value></ns2:annotationElement><ns2:annotationElement position="3812"><ns2:displayCharacter>+</ns2:displayCharacter><ns2:description>C 1.8%; G 1.8%</ns2:description><ns2:value>1.8382353</ns2:value></ns2:annotationElement><ns2:annotationElement position="3813"><ns2:displayCharacter>T</ns2:displayCharacter><ns2:description>T 3.7%</ns2:description><ns2:value>3.6764705</ns2:value></ns2:annotationElement><ns2:annotationElement position="3814"><ns2:displayCharacter>G</ns2:displayCharacter><ns2:description>G 3.7%</ns2:description><ns2:value>3.6764705</ns2:value></ns2:annotationElement><ns2:annotationElement position="3815"><ns2:displayCharacter>+</ns2:displayCharacter><ns2:description>C 1.8%; T 1.8%</ns2:description><ns2:value>1.8382353</ns2:value></ns2:annotationElement><ns2:annotationElement position="3816"><ns2:displayCharacter>+</ns2:displayCharacter><ns2:description>C 1.8%; G 1.8%</ns2:description><ns2:value>1.8382353</ns2:value></ns2:annotationElement><ns2:annotationElement position="3817"><ns2:displayCharacter>C</ns2:displayCharacter><ns2:description>C 3.7%</ns2:description><ns2:value>3.6764705</ns2:value></ns2:annotationElement><ns2:annotationElement position="3818"><ns2:displayCharacter>+</ns2:displayCharacter><ns2:description>A 1.8%; C 1.8%</ns2:description><ns2:value>1.8382353</ns2:value></ns2:annotationElement><ns2:annotationElement position="3819"><ns2:displayCharacter>C</ns2:displayCharacter><ns2:description>C 3.7%</ns2:description><ns2:value>3.6764705</ns2:value></ns2:annotationElement><ns2:annotationElement position="3820"><ns2:displayCharacter>+</ns2:displayCharacter><ns2:description>A 1.8%; G 1.8%</ns2:description><ns2:value>1.8382353</ns2:value></ns2:annotationElement><ns2:annotationElement position="3821"><ns2:displayCharacter>+</ns2:displayCharacter><ns2:description>G 1.8%; T 1.8%</ns2:description><ns2:value>1.8382353</ns2:value></ns2:annotationElement><ns2:annotationElement position="3822"><ns2:displayCharacter>G</ns2:displayCharacter><ns2:description>G 1.8%</ns2:description><ns2:value>1.8382353</ns2:value></ns2:annotationElement><ns2:annotationElement position="3823"><ns2:displayCharacter>T</ns2:displayCharacter><ns2:description>T 1.8%</ns2:description><ns2:value>1.8382353</ns2:value></ns2:annotationElement><ns2:annotationElement position="3824"><ns2:displayCharacter>A</ns2:displayCharacter><ns2:description>A 2.2%; G 1.8%</ns2:description><ns2:value>2.2058823</ns2:value></ns2:annotationElement><ns2:annotationElement position="3825"><ns2:displayCharacter>+</ns2:displayCharacter><ns2:description>G 1.8%; T 1.8%; C 0.4%</ns2:description><ns2:value>1.8382353</ns2:value></ns2:annotationElement><ns2:annotationElement position="3826"><ns2:displayCharacter>A</ns2:displayCharacter><ns2:description>A 3.7%; G 0.4%</ns2:description><ns2:value>3.6764705</ns2:value></ns2:annotationElement><ns2:annotationElement position="3827"><ns2:displayCharacter>G</ns2:displayCharacter><ns2:description>G 2.2%; C 1.8%</ns2:description><ns2:value>2.2058823</ns2:value></ns2:annotationElement><ns2:annotationElement position="3828"><ns2:displayCharacter>G</ns2:displayCharacter><ns2:description>G 4.0%</ns2:description><ns2:value>4.0441175</ns2:value></ns2:annotationElement><ns2:annotationElement position="3829"><ns2:displayCharacter>A</ns2:displayCharacter><ns2:description>A 2.2%; C 1.8%</ns2:description><ns2:value>2.2058823</ns2:value></ns2:annotationElement><ns2:annotationElement position="3830"><ns2:displayCharacter>+</ns2:displayCharacter><ns2:description>G 1.8%; T 1.8%; C 0.4%</ns2:description><ns2:value>1.8382353</ns2:value></ns2:annotationElement><ns2:annotationElement position="3831"><ns2:displayCharacter>+</ns2:displayCharacter><ns2:description>A 1.8%; T 1.8%; G 0.4%</ns2:description><ns2:value>1.8382353</ns2:value></ns2:annotationElement><ns2:annotationElement position="3832"><ns2:displayCharacter>T</ns2:displayCharacter><ns2:description>T 4.0%</ns2:description><ns2:value>4.0441175</ns2:value></ns2:annotationElement><ns2:annotationElement position="3833"><ns2:displayCharacter>C</ns2:displayCharacter><ns2:description>C 2.2%; G 1.8%</ns2:description><ns2:value>2.2058823</ns2:value></ns2:annotationElement><ns2:annotationElement position="3834"><ns2:displayCharacter>+</ns2:displayCharacter><ns2:description>G 1.8%; T 1.8%; C 0.4%</ns2:description><ns2:value>1.8382353</ns2:value></ns2:annotationElement><ns2:annotationElement position="3835"><ns2:displayCharacter>T</ns2:displayCharacter><ns2:description>T 4.0%</ns2:description><ns2:value>4.0441175</ns2:value></ns2:annotationElement><ns2:annotationElement position="3836"><ns2:displayCharacter>T</ns2:displayCharacter><ns2:description>T 3.7%; G 0.4%</ns2:description><ns2:value>3.6764705</ns2:value></ns2:annotationElement><ns2:annotationElement position="3837"><ns2:displayCharacter>C</ns2:displayCharacter><ns2:description>C 4.0%</ns2:description><ns2:value>4.0441175</ns2:value></ns2:annotationElement><ns2:annotationElement position="3838"><ns2:displayCharacter>+</ns2:displayCharacter><ns2:description>A 1.8%; T 1.8%; G 0.4%</ns2:description><ns2:value>1.8382353</ns2:value></ns2:annotationElement><ns2:annotationElement position="3839"><ns2:displayCharacter>A</ns2:displayCharacter><ns2:description>A 1.8%</ns2:description><ns2:value>1.8382353</ns2:value></ns2:annotationElement><ns2:annotationElement position="3840"><ns2:displayCharacter>C</ns2:displayCharacter><ns2:description>C 1.8%</ns2:description><ns2:value>1.8382353</ns2:value></ns2:annotationElement><ns2:annotationElement position="3841"><ns2:displayCharacter>T</ns2:displayCharacter><ns2:description>T 1.8%</ns2:description><ns2:value>1.8382353</ns2:value></ns2:annotationElement><ns2:annotationElement position="3842"><ns2:displayCharacter>+</ns2:displayCharacter><ns2:description>A 1.8%; C 1.8%</ns2:description><ns2:value>1.8382353</ns2:value></ns2:annotationElement><ns2:annotationElement position="3843"><ns2:displayCharacter>+</ns2:displayCharacter><ns2:description>A 1.8%; T 1.8%</ns2:description><ns2:value>1.8382353</ns2:value></ns2:annotationElement><ns2:annotationElement position="3844"><ns2:displayCharacter>T</ns2:displayCharacter><ns2:description>T 3.7%</ns2:description><ns2:value>3.6764705</ns2:value></ns2:annotationElement><ns2:annotationElement position="3845"><ns2:displayCharacter>T</ns2:displayCharacter><ns2:description>T 3.7%</ns2:description><ns2:value>3.6764705</ns2:value></ns2:annotationElement><ns2:annotationElement position="3846"><ns2:displayCharacter>+</ns2:displayCharacter><ns2:description>C 1.8%; T 1.8%</ns2:description><ns2:value>1.8382353</ns2:value></ns2:annotationElement><ns2:annotationElement position="3847"><ns2:displayCharacter>+</ns2:displayCharacter><ns2:description>C 1.8%; T 1.8%</ns2:description><ns2:value>1.8382353</ns2:value></ns2:annotationElement><ns2:annotationElement position="3848"><ns2:displayCharacter>A</ns2:displayCharacter><ns2:description>A 3.7%</ns2:description><ns2:value>3.6764705</ns2:value></ns2:annotationElement><ns2:annotationElement position="3849"><ns2:displayCharacter>+</ns2:displayCharacter><ns2:description>C 1.8%; T 1.8%</ns2:description><ns2:value>1.8382353</ns2:value></ns2:annotationElement><ns2:annotationElement position="3850"><ns2:displayCharacter>T</ns2:displayCharacter><ns2:description>T 3.7%</ns2:description><ns2:value>3.6764705</ns2:value></ns2:annotationElement><ns2:annotationElement position="3851"><ns2:displayCharacter>C</ns2:displayCharacter><ns2:description>C 3.7%</ns2:description><ns2:value>3.6764705</ns2:value></ns2:annotationElement><ns2:annotationElement position="3852"><ns2:displayCharacter>+</ns2:displayCharacter><ns2:description>A 1.8%; G 1.8%</ns2:description><ns2:value>1.8382353</ns2:value></ns2:annotationElement><ns2:annotationElement position="3853"><ns2:displayCharacter>+</ns2:displayCharacter><ns2:description>C 1.8%; T 1.8%</ns2:description><ns2:value>1.8382353</ns2:value></ns2:annotationElement><ns2:annotationElement position="3854"><ns2:displayCharacter>+</ns2:displayCharacter><ns2:description>A 1.8%; T 1.8%</ns2:description><ns2:value>1.8382353</ns2:value></ns2:annotationElement><ns2:annotationElement position="3855"><ns2:displayCharacter>C</ns2:displayCharacter><ns2:description>C 3.7%</ns2:description><ns2:value>3.6764705</ns2:value></ns2:annotationElement><ns2:annotationElement position="3856"><ns2:displayCharacter>G</ns2:displayCharacter><ns2:description>G 2.2%; A 1.5%</ns2:description><ns2:value>2.2058823</ns2:value></ns2:annotationElement><ns2:annotationElement position="3857"><ns2:displayCharacter>+</ns2:displayCharacter><ns2:description>A 1.8%; C 1.8%</ns2:description><ns2:value>1.8382353</ns2:value></ns2:annotationElement><ns2:annotationElement position="3858"><ns2:displayCharacter>T</ns2:displayCharacter><ns2:description>T 3.7%</ns2:description><ns2:value>3.6764705</ns2:value></ns2:annotationElement><ns2:annotationElement position="3859"><ns2:displayCharacter>G</ns2:displayCharacter><ns2:description>G 3.7%</ns2:description><ns2:value>3.6764705</ns2:value></ns2:annotationElement><ns2:annotationElement position="3860"><ns2:displayCharacter>G</ns2:displayCharacter><ns2:description>G 3.7%</ns2:description><ns2:value>3.6764705</ns2:value></ns2:annotationElement><ns2:annotationElement position="3861"><ns2:displayCharacter>+</ns2:displayCharacter><ns2:description>A 1.8%; T 1.8%</ns2:description><ns2:value>1.8382353</ns2:value></ns2:annotationElement><ns2:annotationElement position="3862"><ns2:displayCharacter>+</ns2:displayCharacter><ns2:description>C 1.8%; G 1.8%</ns2:description><ns2:value>1.8382353</ns2:value></ns2:annotationElement><ns2:annotationElement position="3863"><ns2:displayCharacter>+</ns2:displayCharacter><ns2:description>G 1.8%; T 1.8%</ns2:description><ns2:value>1.8382353</ns2:value></ns2:annotationElement><ns2:annotationElement position="3864"><ns2:displayCharacter>+</ns2:displayCharacter><ns2:description>A 1.8%; T 1.8%</ns2:description><ns2:value>1.8382353</ns2:value></ns2:annotationElement><ns2:annotationElement position="3865"><ns2:displayCharacter>+</ns2:displayCharacter><ns2:description>C 1.8%; T 1.8%</ns2:description><ns2:value>1.8382353</ns2:value></ns2:annotationElement><ns2:annotationElement position="3866"><ns2:displayCharacter>+</ns2:displayCharacter><ns2:description>C 1.8%; G 1.8%</ns2:description><ns2:value>1.8382353</ns2:value></ns2:annotationElement><ns2:annotationElement position="3867"><ns2:displayCharacter>+</ns2:displayCharacter><ns2:description>C 1.8%; T 1.8%</ns2:description><ns2:value>1.8382353</ns2:value></ns2:annotationElement><ns2:annotationElement position="3868"><ns2:displayCharacter>+</ns2:displayCharacter><ns2:description>A 1.8%; C 1.8%</ns2:description><ns2:value>1.8382353</ns2:value></ns2:annotationElement><ns2:annotationElement position="3869"><ns2:displayCharacter>+</ns2:displayCharacter><ns2:description>A 1.8%; T 1.8%</ns2:description><ns2:value>1.8382353</ns2:value></ns2:annotationElement><ns2:annotationElement position="3870"><ns2:displayCharacter>C</ns2:displayCharacter><ns2:description>C 3.7%</ns2:description><ns2:value>3.6764705</ns2:value></ns2:annotationElement><ns2:annotationElement position="3871"><ns2:displayCharacter>G</ns2:displayCharacter><ns2:description>G 3.7%</ns2:description><ns2:value>3.6764705</ns2:value></ns2:annotationElement><ns2:annotationElement position="3872"><ns2:displayCharacter>C</ns2:displayCharacter><ns2:description>C 3.7%</ns2:description><ns2:value>3.6764705</ns2:value></ns2:annotationElement><ns2:annotationElement position="3873"><ns2:displayCharacter>+</ns2:displayCharacter><ns2:description>A 1.8%; C 1.8%</ns2:description><ns2:value>1.8382353</ns2:value></ns2:annotationElement><ns2:annotationElement position="3874"><ns2:displayCharacter>+</ns2:displayCharacter><ns2:description>A 1.8%; T 1.8%</ns2:description><ns2:value>1.8382353</ns2:value></ns2:annotationElement><ns2:annotationElement position="3875"><ns2:displayCharacter>+</ns2:displayCharacter><ns2:description>A 1.8%; C 1.8%</ns2:description><ns2:value>1.8382353</ns2:value></ns2:annotationElement><ns2:annotationElement position="3876"><ns2:displayCharacter>+</ns2:displayCharacter><ns2:description>G 1.8%; T 1.8%</ns2:description><ns2:value>1.8382353</ns2:value></ns2:annotationElement><ns2:annotationElement position="3877"><ns2:displayCharacter>A</ns2:displayCharacter><ns2:description>A 3.7%</ns2:description><ns2:value>3.6764705</ns2:value></ns2:annotationElement><ns2:annotationElement position="3878"><ns2:displayCharacter>C</ns2:displayCharacter><ns2:description>C 3.7%</ns2:description><ns2:value>3.6764705</ns2:value></ns2:annotationElement><ns2:annotationElement position="3879"><ns2:displayCharacter>+</ns2:displayCharacter><ns2:description>A 1.8%; G 1.8%</ns2:description><ns2:value>1.8382353</ns2:value></ns2:annotationElement><ns2:annotationElement position="3880"><ns2:displayCharacter>+</ns2:displayCharacter><ns2:description>A 1.8%; T 1.8%</ns2:description><ns2:value>1.8382353</ns2:value></ns2:annotationElement><ns2:annotationElement position="3881"><ns2:displayCharacter>G</ns2:displayCharacter><ns2:description>G 3.7%</ns2:description><ns2:value>3.6764705</ns2:value></ns2:annotationElement><ns2:annotationElement position="3882"><ns2:displayCharacter>T</ns2:displayCharacter><ns2:description>T 3.7%</ns2:description><ns2:value>3.6764705</ns2:value></ns2:annotationElement><ns2:annotationElement position="3883"><ns2:displayCharacter>G</ns2:displayCharacter><ns2:description>G 3.7%</ns2:description><ns2:value>3.6764705</ns2:value></ns2:annotationElement><ns2:annotationElement position="3884"><ns2:displayCharacter>+</ns2:displayCharacter><ns2:description>C 1.8%; T 1.8%; A 0.4%</ns2:description><ns2:value>1.8382353</ns2:value></ns2:annotationElement><ns2:annotationElement position="3885"><ns2:displayCharacter>G</ns2:displayCharacter><ns2:description>G 3.7%; A 0.4%</ns2:description><ns2:value>3.6764705</ns2:value></ns2:annotationElement><ns2:annotationElement position="3886"><ns2:displayCharacter>T</ns2:displayCharacter><ns2:description>T 3.7%</ns2:description><ns2:value>3.6764705</ns2:value></ns2:annotationElement><ns2:annotationElement position="3887"><ns2:displayCharacter>A</ns2:displayCharacter><ns2:description>A 3.7%</ns2:description><ns2:value>3.6764705</ns2:value></ns2:annotationElement><ns2:annotationElement position="3888"><ns2:displayCharacter>+</ns2:displayCharacter><ns2:description>A 1.8%; G 1.8%</ns2:description><ns2:value>1.8382353</ns2:value></ns2:annotationElement><ns2:annotationElement position="3889"><ns2:displayCharacter>A</ns2:displayCharacter><ns2:description>A 1.8%</ns2:description><ns2:value>1.8382353</ns2:value></ns2:annotationElement><ns2:annotationElement position="3890"><ns2:displayCharacter>C</ns2:displayCharacter><ns2:description>C 1.8%</ns2:description><ns2:value>1.8382353</ns2:value></ns2:annotationElement><ns2:annotationElement position="3891"><ns2:displayCharacter>A</ns2:displayCharacter><ns2:description>A 1.8%</ns2:description><ns2:value>1.8382353</ns2:value></ns2:annotationElement><ns2:annotationElement position="3892"><ns2:displayCharacter>C</ns2:displayCharacter><ns2:description>C 1.8%</ns2:description><ns2:value>1.8382353</ns2:value></ns2:annotationElement><ns2:annotationElement position="3893"><ns2:displayCharacter>A</ns2:displayCharacter><ns2:description>A 1.8%</ns2:description><ns2:value>1.8382353</ns2:value></ns2:annotationElement><ns2:annotationElement position="3894"><ns2:displayCharacter>A</ns2:displayCharacter><ns2:description>A 1.8%</ns2:description><ns2:value>1.8382353</ns2:value></ns2:annotationElement><ns2:annotationElement position="3895"><ns2:displayCharacter>T</ns2:displayCharacter><ns2:description>T 2.2%; G 1.8%</ns2:description><ns2:value>2.2058823</ns2:value></ns2:annotationElement><ns2:annotationElement position="3896"><ns2:displayCharacter>G</ns2:displayCharacter><ns2:description>G 2.2%; C 1.8%</ns2:description><ns2:value>2.2058823</ns2:value></ns2:annotationElement><ns2:annotationElement position="3897"><ns2:displayCharacter>A</ns2:displayCharacter><ns2:description>A 2.2%; C 1.8%</ns2:description><ns2:value>2.2058823</ns2:value></ns2:annotationElement><ns2:annotationElement position="3898"><ns2:displayCharacter>G</ns2:displayCharacter><ns2:description>G 3.7%; A 0.4%</ns2:description><ns2:value>3.6764705</ns2:value></ns2:annotationElement><ns2:annotationElement position="3899"><ns2:displayCharacter>T</ns2:displayCharacter><ns2:description>T 2.2%; C 1.8%</ns2:description><ns2:value>2.2058823</ns2:value></ns2:annotationElement><ns2:annotationElement position="3900"><ns2:displayCharacter>G</ns2:displayCharacter><ns2:description>G 4.0%</ns2:description><ns2:value>4.0441175</ns2:value></ns2:annotationElement><ns2:annotationElement position="3901"><ns2:displayCharacter>A</ns2:displayCharacter><ns2:description>A 4.0%</ns2:description><ns2:value>4.0441175</ns2:value></ns2:annotationElement><ns2:annotationElement position="3902"><ns2:displayCharacter>+</ns2:displayCharacter><ns2:description>C 1.8%; T 1.8%; A 0.4%</ns2:description><ns2:value>1.8382353</ns2:value></ns2:annotationElement><ns2:annotationElement position="3903"><ns2:displayCharacter>A</ns2:displayCharacter><ns2:description>A 4.0%</ns2:description><ns2:value>4.0441175</ns2:value></ns2:annotationElement><ns2:annotationElement position="3904"><ns2:displayCharacter>T</ns2:displayCharacter><ns2:description>T 4.0%</ns2:description><ns2:value>4.0441175</ns2:value></ns2:annotationElement><ns2:annotationElement position="3905"><ns2:displayCharacter>+</ns2:displayCharacter><ns2:description>A 1.8%; G 1.8%; T 0.4%</ns2:description><ns2:value>1.8382353</ns2:value></ns2:annotationElement><ns2:annotationElement position="3906"><ns2:displayCharacter>G</ns2:displayCharacter><ns2:description>G 3.7%; A 0.4%</ns2:description><ns2:value>3.6764705</ns2:value></ns2:annotationElement><ns2:annotationElement position="3907"><ns2:displayCharacter>A</ns2:displayCharacter><ns2:description>A 4.0%</ns2:description><ns2:value>4.0441175</ns2:value></ns2:annotationElement><ns2:annotationElement position="3908"><ns
```
